## Supplementary material for "Characterization of shared and ancestry-specific signals driving complex traits using multi-ancestry fine-mapping": susiex_nc3.cs80.snp

```
BP	SNP	PIP(CS1)	LogBF(CS1,Pop1)	LogBF(CS1,Pop2)	PIP(CS2)	LogBF(CS2,Pop1)	LogBF(CS2,Pop2)	PIP(CS3)	LogBF(CS3,Pop1)	LogBF(CS3,Pop2)
80678916	rs7938489	1.56914e-07	-1.63209	-0.45992	5.84847e-05	-1.64418	-0.511933	5.86447e-05	-1.64436	-0.511908
80678969	rs7938508	1.61695e-07	-1.60639	-0.455598	6.06938e-05	-1.61126	-0.507768	6.08582e-05	-1.61148	-0.507743
80679330	rs116976350	2.36044e-07	-1.68368	-1.79556e-10	9.4084e-05	-1.68069	-1.79556e-10	9.43934e-05	-1.68029	-1.79556e-10
80680409	rs61887656	1.76585e-06	0.328688	-1.79556e-10	0.000708033	0.337617	-1.79556e-10	0.000707958	0.334621	-1.79556e-10
80681389	rs79948839	7.93381e-07	-0.147891	-0.323506	0.000727892	0.633617	-0.268339	0.000729813	0.633651	-0.268627
80682077	rs73510738	1.62136e-06	1.21489	-0.97157	0.000807591	1.43408	-0.964898	0.000807224	1.43052	-0.964679
80682191	rs1498334	4.9602e-07	-0.1749	-0.766184	0.000243673	0.0419657	-0.771013	0.000244482	0.0423648	-0.770988
80683169	rs115134132	6.85051e-07	-0.281277	-0.33693	0.000675309	0.573965	-0.283668	0.000677626	0.574755	-0.283923
80683548	rs7114780	6.71274e-07	-0.275417	-0.363106	0.000555322	0.401229	-0.306556	0.0005568	0.40128	-0.306839
80683813	rs10897735	1.11094e-06	0.709783	-0.844519	0.000545931	0.926497	-0.848878	0.000547313	0.926113	-0.848856
80684193	rs72937930	8.58238e-07	0.787117	-1.17994	0.000249919	0.449165	-1.1529	0.000249605	0.445075	-1.15296
80684532	rs7119064	7.2523e-07	-0.180412	-0.3808	0.000627058	0.543623	-0.327458	0.000628751	0.543707	-0.327736
80684651	rs78617303	1.50172e-07	-1.63825	-0.497669	5.56637e-05	-1.65014	-0.55541	5.58161e-05	-1.65029	-0.555415
80685181	rs12791153	8.25813e-08	-1.54635	-1.18757	3.45264e-05	-1.49306	-1.19009	3.4652e-05	-1.49233	-1.19008
80685624	rs12576357	1.49196e-07	-1.65573	-0.486713	5.59324e-05	-1.67281	-0.527918	5.60869e-05	-1.67294	-0.527919
80685960	rs73510744	1.42497e-06	1.03116	-0.916958	0.000705039	1.24354	-0.910156	0.000704793	1.24008	-0.90994
80686124	rs73510746	4.95357e-07	-1.21388e-10	-0.942423	0.000198132	-1.21388e-10	-0.935943	0.000198746	-1.21388e-10	-0.935736
80687195	rs60199623	1.40537e-06	1.02519	-0.924841	0.000695116	1.23734	-0.918137	0.000694874	1.23389	-0.917924
80687331	rs9666176	1.72899e-07	-1.66319	-0.331801	6.50533e-05	-1.67155	-0.378119	6.52309e-05	-1.67169	-0.378145
80687755	rs12576906	2.7861e-07	-1.39335	-0.12454	0.000133264	-1.19724	-0.1353	0.000133611	-1.19718	-0.135644
80688062	rs12577119	1.6005e-07	-1.6752	-0.397019	5.95474e-05	-1.68936	-0.448743	5.97124e-05	-1.68948	-0.448742
80688268	rs75762279	1.71047e-07	-1.65417	-0.351599	6.39228e-05	-1.66683	-0.400368	6.40958e-05	-1.66699	-0.400396
80689258	rs79762626	1.68756e-07	-1.67721	-0.342039	6.28936e-05	-1.69111	-0.39232	6.30674e-05	-1.69123	-0.39233
80689753	rs79572083	5.7e-07	-0.120239	-0.681827	0.000506339	0.639318	-0.636985	0.000507697	0.639319	-0.637199
80690263	rs74765972	5.13306e-07	-0.206093	-0.700735	0.000448483	0.534949	-0.653952	0.000449685	0.53495	-0.654167
80690336	rs11232416	3.0882e-07	-0.238974	-1.17597	9.74699e-05	-0.4746	-1.17073	9.7726e-05	-0.474884	-1.17071
80690388	rs17159674	5.90459e-07	-0.065774	-0.701027	0.000502221	0.65341	-0.659243	0.000503604	0.653464	-0.659438
80691266	rs554507720	3.89969e-07	-1.21388e-10	-1.18163	0.000154271	-1.21388e-10	-1.18617	0.000154716	-1.21388e-10	-1.18617
80691433	rs57841376	2.31661e-07	-1.6696	-0.0328278	8.95239e-05	-1.71027	-0.0200967	8.97646e-05	-1.71024	-0.0203366
80691448	rs4627106	1.15235e-07	-1.26294	-1.13778	4.21263e-05	-1.35069	-1.13352	4.21956e-05	-1.35183	-1.13362
80692180	rs116480520	2.82051e-07	-1.50561	-1.79556e-10	0.000125588	-1.39187	-1.79556e-10	0.000126027	-1.39127	-1.79556e-10
80692597	rs75408516	2.44657e-07	-0.834697	-0.813147	9.67006e-05	-0.891871	-0.761383	9.70169e-05	-0.891346	-0.761533
80693027	rs75060143	1.19353e-06	-1.21388e-10	-0.0630282	0.000465724	-1.21388e-10	-0.0812811	0.000467203	-1.21388e-10	-0.0809994
80693111	rs4307746	9.58467e-07	-0.350109	0.0677424	0.000424059	-0.30572	0.130718	0.000425781	-0.304049	0.130209
80693311	rs117827407	3.0129e-07	-1.43963	-1.79556e-10	0.000103114	-1.58904	-1.79556e-10	0.00010337	-1.58945	-1.79556e-10
80693838	rs1498329	2.94943e-07	-1.57248	0.111557	0.000112833	-1.612	0.113038	0.000113158	-1.61187	0.112894
80693863	rs2133158	8.44157e-07	-0.427189	0.0178264	0.000378997	-0.3669	0.0795556	0.000380529	-0.365258	0.079057
80693870	rs77404235	2.90389e-07	-1.47648	-1.79556e-10	0.000126388	-1.38551	-1.79556e-10	0.000126833	-1.3849	-1.79556e-10
80694041	rs904316	2.26896e-07	-0.896431	-0.826776	7.08394e-05	-1.14058	-0.823875	7.11037e-05	-1.1399	-0.823725
80694217	rs72937934	5.29232e-07	-0.876275	-1.79556e-10	0.000283219	-0.578654	-1.79556e-10	0.000284204	-0.578071	-1.79556e-10
80694631	rs17159678	8.40503e-07	-1.69416	1.28046	0.000360014	-1.61325	1.27452	0.000361062	-1.613	1.27429
80694839	rs147267185	4.59857e-07	-0.267032	-0.749755	0.00025583	0.0152746	-0.695635	0.000256817	0.0163886	-0.695791
80695021	rs7934736	8.44984e-07	-1.69607	1.28769	0.000361408	-1.61661	1.28175	0.000362459	-1.61637	1.28151
80695445	rs7950346	9.26742e-07	-1.70362	1.38759	0.000394216	-1.63023	1.38226	0.000395348	-1.63	1.382
80695877	rs17159688	9.91998e-07	-1.51248	1.2645	0.000446918	-1.37682	1.25432	0.000448263	-1.37646	1.25408
80695889	rs10897736	2.2646e-07	-1.02058	-0.704552	8.3123e-05	-1.09651	-0.708038	8.3414e-05	-1.0957	-0.708249
80696136	rs73510750	1.0388e-06	-1.51369	1.31181	0.00046153	-1.39688	1.30655	0.0004626	-1.3972	1.3063
80696566	rs144518232	5.30472e-06	2.5926	-1.16395	0.00298428	2.96168	-1.18544	0.00295016	2.94727	-1.18542
80696935	rs112654565	2.06685e-07	-1.0899	-0.726607	8.37987e-05	-1.12221	-0.674249	8.40596e-05	-1.12179	-0.674447
80697098	rs145123325	3.91495e-07	-1.21388e-10	-1.17773	0.000156447	-1.21388e-10	-1.17216	0.000156898	-1.21388e-10	-1.17217
80698138	rs992697	1.67764e-06	0.0325875	0.244858	0.000716709	0.0451559	0.30464	0.000718785	0.0456948	0.304103
80698576	rs116570858	2.8321e-07	-1.50151	-1.79556e-10	0.000122748	-1.41474	-1.79556e-10	0.000123176	-1.41415	-1.79556e-10
80699022	rs118163032	6.46862e-07	-0.675568	-1.79556e-10	0.000348174	-0.372173	-1.79556e-10	0.000349571	-0.371057	-1.79556e-10
80699470	rs182040184	3.23978e-07	-1.36702	-1.79556e-10	0.000138787	-1.29193	-1.79556e-10	0.000139245	-1.29153	-1.79556e-10
80700597	rs117227263	2.7414e-07	-1.53406	-1.79556e-10	9.09235e-05	-1.71486	-1.79556e-10	9.11987e-05	-1.71472	-1.79556e-10
80700981	rs116107950	5.40519e-07	-0.855171	-1.79556e-10	0.000221814	-0.823036	-1.79556e-10	0.00022219	-0.824232	-1.79556e-10
80701190	rs12363926	3.74732e-07	-1.22149	-1.79556e-10	0.000186145	-0.99835	-1.79556e-10	0.000186541	-0.999115	-1.79556e-10
80701394	rs146146369	6.86403e-07	-0.616235	-1.79556e-10	0.000372373	-0.304979	-1.79556e-10	0.000373877	-0.303836	-1.79556e-10
80701613	rs7946942	1.46128e-07	-1.54801	-0.61521	5.86013e-05	-1.57987	-0.57425	5.87706e-05	-1.57967	-0.574454
80701852	rs140144045	6.28538e-07	-1.21388e-10	-0.704304	0.000248626	-1.21388e-10	-0.708925	0.000249362	-1.21388e-10	-0.708858
80702138	rs4945468	1.72596e-07	-1.01686	-0.97989	5.6678e-05	-1.2055	-0.981988	5.68863e-05	-1.20482	-0.981893
80702162	rs78279031	3.02688e-07	-1.435	-1.79556e-10	0.000132604	-1.33751	-1.79556e-10	0.000133075	-1.33685	-1.79556e-10
80702730	rs78665028	1.61626e-07	-1.47742	-0.584996	6.56528e-05	-1.49867	-0.541827	6.58462e-05	-1.49842	-0.542026
80703098	rs79658954	4.00619e-07	-1.4656	0.310914	0.000149091	-1.53154	0.311225	0.000149528	-1.5314	0.311118
80703577	rs78557065	7.03966e-07	-0.59097	-1.79556e-10	0.000383157	-0.27643	-1.79556e-10	0.00038471	-0.275276	-1.79556e-10
80703639	rs4945469	1.91371e-07	-0.76812	-1.12537	6.17964e-05	-0.988083	-1.11295	6.20268e-05	-0.987151	-1.11305
80703892	rs78747227	6.89647e-07	-0.611521	-1.79556e-10	0.000374363	-0.299649	-1.79556e-10	0.000375876	-0.298504	-1.79556e-10
80703967	rs4944276	1.87689e-07	-0.953972	-0.958944	5.88166e-05	-1.18821	-0.962235	5.9034e-05	-1.1875	-0.962146
80704734	rs77419856	1.60833e-07	-1.48758	-0.579759	6.43495e-05	-1.52563	-0.534918	6.45362e-05	-1.5254	-0.535137
80705351	rs10732254	1.8089e-07	-0.962111	-0.987702	5.68317e-05	-1.19502	-0.989761	5.70418e-05	-1.19431	-0.989667
80705655	rs72937937	5.59767e-07	-0.82018	-1.79556e-10	0.00014948	-1.21771	-1.79556e-10	0.000149863	-1.21804	-1.79556e-10
80707611	rs7342241	1.39226e-07	-1.72517	-0.486432	5.47913e-05	-1.72399	-0.497357	5.49538e-05	-1.72406	-0.497206
80707760	rs7342242	1.01857e-07	-1.71587	-0.808261	3.87072e-05	-1.73248	-0.836364	3.88181e-05	-1.73252	-0.836357
80708436	rs74973011	5.67642e-07	-0.80621	-1.79556e-10	0.000261403	-0.65881	-1.79556e-10	0.000262019	-0.659346	-1.79556e-10
80708562	rs73510756	6.02586e-07	-1.21388e-10	-0.74647	0.000238612	-1.21388e-10	-0.750034	0.00023934	-1.21388e-10	-0.749881
80708680	rs76877170	1.84948e-07	-1.35469	-0.572939	7.30655e-05	-1.40084	-0.532676	7.32835e-05	-1.40055	-0.532882
80708687	rs78439598	1.84996e-07	-1.35421	-0.573156	7.69851e-05	-1.34975	-0.531513	7.72137e-05	-1.34947	-0.53172
80708698	rs2373711	9.46885e-07	-1.68084	1.38632	0.000401125	-1.68281	1.4522	0.000401983	-1.6831	1.45175
80708920	rs73510760	6.33022e-07	-1.21388e-10	-0.697196	0.000251275	-1.21388e-10	-0.698326	0.000252044	-1.21388e-10	-0.698161
80709031	rs80163578	2.88862e-07	-1.48175	-1.79556e-10	0.000128119	-1.37191	-1.79556e-10	0.00012857	-1.37129	-1.79556e-10
80709336	rs142897848	3.07253e-06	-1.21388e-10	0.882556	0.00121255	-1.21388e-10	0.875608	0.00121643	-1.21388e-10	0.875913
80709690	rs117458375	1.46872e-06	-1.21388e-10	0.144447	0.000611305	-1.21388e-10	0.190722	0.000613205	-1.21388e-10	0.190934
80710190	rs117231265	5.45883e-07	-0.845297	-1.79556e-10	0.000286912	-0.565698	-1.79556e-10	0.00028804	-0.564664	-1.79556e-10
80710677	rs80039587	1.99275e-07	-1.4447	-0.408313	7.973e-05	-1.48481	-0.361412	7.99623e-05	-1.48456	-0.361648
80710794	rs73510762	5.10428e-07	-1.21388e-10	-0.912451	0.000204555	-1.21388e-10	-0.904039	0.000205169	-1.21388e-10	-0.903929
80710806	rs12577016	4.31543e-07	-1.21388e-10	-1.08033	0.000173823	-1.21388e-10	-1.06683	0.000174319	-1.21388e-10	-1.06688
80711024	rs4489770	1.96183e-07	-1.4447	-0.42395	7.84566e-05	-1.48481	-0.377513	7.86853e-05	-1.48456	-0.377747
80711608	rs73510764	4.99065e-07	-1.21388e-10	-0.934964	0.000199932	-1.21388e-10	-0.926897	0.000200532	-1.21388e-10	-0.926791
80711659	rs77567506	5.20115e-07	-0.893652	-1.79556e-10	0.000271411	-0.621241	-1.79556e-10	0.000272471	-0.620233	-1.79556e-10
80712205	rs77869744	3.90438e-07	-1.21388e-10	-1.18043	0.000155474	-1.21388e-10	-1.1784	0.000155926	-1.21388e-10	-1.17838
80712902	rs74575511	3.03094e-07	-1.43366	-1.79556e-10	0.000137831	-1.29884	-1.79556e-10	0.000138322	-1.29818	-1.79556e-10
80713308	rs117537336	3.1147e-07	-1.4064	-1.79556e-10	0.000140089	-1.28259	-1.79556e-10	0.000140593	-1.2819	-1.79556e-10
80713935	rs77550821	3.00717e-07	-1.44153	-1.79556e-10	0.000134405	-1.32401	-1.79556e-10	0.000134884	-1.32335	-1.79556e-10
80714025	rs142011075	5.63234e-07	-0.814006	-1.79556e-10	0.000297381	-0.52986	-1.79556e-10	0.000298555	-0.528811	-1.79556e-10
80714305	rs4945471	4.82017e-07	-0.59829	-0.371431	0.000158822	-0.848975	-0.308112	0.000159441	-0.84772	-0.308373
80714563	rs4945472	1.34525e-06	-1.21452	1.27116	0.00052735	-1.32522	1.36822	0.000528494	-1.32545	1.36772
80714931	rs10751035	1.85012e-07	-0.916556	-1.01072	5.75093e-05	-1.15899	-1.01393	5.77229e-05	-1.15827	-1.01385
80715250	rs77192655	8.30348e-07	-0.606209	0.180352	0.000345888	-0.614877	0.236119	0.000346562	-0.615492	0.23579
80715265	rs184732492	2.59443e-07	-1.58916	-1.79556e-10	0.000104002	-1.58046	-1.79556e-10	0.000104264	-1.58084	-1.79556e-10
80715312	rs10897737	1.75817e-07	-0.977244	-1.00101	5.51945e-05	-1.2097	-1.00431	5.53978e-05	-1.20901	-1.00422
80715370	rs10897738	1.74345e-07	-0.985318	-1.00135	5.48619e-05	-1.21642	-1.00364	5.50637e-05	-1.21573	-1.00355
80715518	rs117047363	5.64341e-07	-0.812042	-1.79556e-10	0.00029805	-0.527613	-1.79556e-10	0.000299227	-0.526563	-1.79556e-10
80715686	rs1391540	3.65496e-07	-0.0726239	-1.17382	0.000112753	-0.325418	-1.17426	0.000113089	-0.325366	-1.17423
80715689	rs1391539	1.79697e-07	-0.950075	-1.00636	5.62166e-05	-1.18705	-1.00861	5.64244e-05	-1.18634	-1.00853
80715767	rs1391538	1.57555e-06	-0.47839	0.69305	0.000642678	-0.500781	0.741551	0.000644424	-0.500348	0.740942
80715794	rs1391537	1.78963e-07	-0.959172	-1.00135	5.60697e-05	-1.19464	-1.00364	5.62767e-05	-1.19394	-1.00355
80715867	rs118178396	7.52365e-07	-0.524479	-1.79556e-10	0.00032099	-0.453463	-1.79556e-10	0.000321453	-0.454914	-1.79556e-10
80715982	rs112418409	6.91262e-07	-0.609183	-1.79556e-10	0.000294186	-0.540662	-1.79556e-10	0.000294624	-0.542064	-1.79556e-10
80716058	rs77805757	7.34889e-07	-0.547982	-1.79556e-10	0.00031332	-0.477649	-1.79556e-10	0.000313775	-0.479087	-1.79556e-10
80716179	rs11232428	1.01652e-06	-0.763572	0.540015	0.000461852	-0.6277	0.538071	0.000462441	-0.629365	0.538121
80716224	rs74622682	5.60853e-07	-0.818242	-1.79556e-10	0.000295943	-0.534707	-1.79556e-10	0.000297111	-0.53366	-1.79556e-10
80716238	rs10792530	1.37999e-06	-0.707717	0.789848	0.000581727	-0.703179	0.844306	0.000583284	-0.70276	0.843669
80716264	rs9919563	1.62142e-07	-1.0638	-0.995428	5.24525e-05	-1.26619	-0.998774	5.26442e-05	-1.26553	-0.998682
80716363	rs78188316	6.96082e-07	-0.602233	-1.79556e-10	0.000296299	-0.533505	-1.79556e-10	0.000296739	-0.53491	-1.79556e-10
80716392	rs76435932	4.77805e-07	-1.21388e-10	-0.978498	0.000191324	-1.21388e-10	-0.970906	0.000191897	-1.21388e-10	-0.970808
80716400	rs9919564	8.63054e-07	-1.72956	1.34234	0.000366811	-1.73278	1.41275	0.000367698	-1.73278	1.41228
80716698	rs77962254	5.36415e-07	-0.862793	-1.79556e-10	0.00028121	-0.585772	-1.79556e-10	0.000282313	-0.584748	-1.79556e-10
80717021	rs7110013	1.40287e-07	-1.11723	-1.08678	4.5839e-05	-1.31065	-1.08909	4.60053e-05	-1.31001	-1.08899
80717239	rs6591923	1.4395e-07	-0.994021	-1.18422	4.80274e-05	-1.17466	-1.17844	4.82122e-05	-1.17371	-1.17844
80717273	rs1498333	1.45058e-07	-1.07237	-1.09819	4.70469e-05	-1.27335	-1.10038	4.72186e-05	-1.27269	-1.10029
80717275	rs1498332	1.43715e-07	-1.07993	-1.09994	4.66708e-05	-1.27965	-1.10211	4.68409e-05	-1.27899	-1.10201
80717367	rs72937957	3.53569e-05	2.67461	0.650942	0.0445707	3.66079	0.819167	0.0437591	3.64382	0.814866
80718255	rs1566241	3.12401e-07	-1.51038	0.106967	0.000117	-1.57016	0.107456	0.000117341	-1.57003	0.107343
80718383	rs1566240	2.51553e-06	-0.572338	1.25487	0.00104506	-0.582001	1.30896	0.0010477	-0.58157	1.30815
80718505	rs1566239	8.29498e-07	-0.888791	0.461911	0.000345386	-0.840223	0.460011	0.000345878	-0.841736	0.460059
80718912	rs10792531	2.19946e-06	-0.675095	1.22336	0.000937324	-0.66226	1.28042	0.000939695	-0.661825	1.27962
80718949	rs78434131	6.22674e-07	-0.713677	-1.79556e-10	0.000333427	-0.415449	-1.79556e-10	0.00033476	-0.414351	-1.79556e-10
80719478	rs4945473	1.0216e-06	-1.04765	0.829078	0.000400399	-1.12582	0.893407	0.000401297	-1.12573	0.892665
80719488	rs4945474	8.56057e-06	-0.632509	2.53973	0.00394987	-0.5763	2.63286	0.00396123	-0.575695	2.63224
80719551	rs73510772	4.50415e-07	-1.21388e-10	-1.03753	0.000179327	-1.21388e-10	-1.03566	0.000179868	-1.21388e-10	-1.03554
80719577	rs61889099	4.44933e-07	-1.21388e-10	-1.04978	0.00017713	-1.21388e-10	-1.04799	0.000177664	-1.21388e-10	-1.04787
80719768	rs73510774	4.4991e-07	-1.21388e-10	-1.03865	0.000179124	-1.21388e-10	-1.03679	0.000179665	-1.21388e-10	-1.03667
80719889	rs73510775	4.69654e-07	-1.21388e-10	-0.995704	0.000186823	-1.21388e-10	-0.994712	0.00018739	-1.21388e-10	-0.994572
80719919	rs11232429	3.77246e-07	-1.2148	-1.79556e-10	0.000192118	-0.966763	-1.79556e-10	0.000192501	-0.967662	-1.79556e-10
80720166	rs10732888	1.22499e-06	-0.670066	0.633053	0.000505074	-0.695663	0.695493	0.000506423	-0.695183	0.69479
80720188	rs57139389	5.19169e-07	-1.21388e-10	-0.895472	0.000206543	-1.21388e-10	-0.894363	0.000207168	-1.21388e-10	-0.894233
80720265	rs60328262	5.04874e-07	-1.21388e-10	-0.923392	0.000201348	-1.21388e-10	-0.919837	0.000201956	-1.21388e-10	-0.919715
80721053	rs116894288	5.52246e-07	-0.833707	-1.79556e-10	0.000290749	-0.552414	-1.79556e-10	0.000291893	-0.551375	-1.79556e-10
80721178	rs9666296	3.90099e-07	-1.30517	0.123874	0.000163775	-1.3008	0.174417	0.000164253	-1.30048	0.174126
80721384	rs10897739	2.67998e-07	-1.73334	0.176614	0.000112173	-1.72769	0.222854	0.000112432	-1.72779	0.222374
80721756	rs10897740	3.57852e-07	-1.51298	0.245402	0.000154388	-1.45542	0.270019	0.000154839	-1.4553	0.269929
80721928	rs1532505	1.42604e-07	-1.05527	-1.13236	4.44848e-05	-1.3132	-1.11653	4.46214e-05	-1.31302	-1.11653
80722000	rs1532504	9.89902e-08	-1.53336	-1.01932	3.87287e-05	-1.55518	-1.01312	3.88264e-05	-1.55542	-1.01324
80722309	rs1391530	1.0366e-07	-1.35881	-1.14777	5.14469e-05	-1.14774	-1.13658	5.16176e-05	-1.14732	-1.13658
80723712	rs7935980	9.93082e-08	-1.59794	-0.951534	3.98573e-05	-1.59266	-0.946907	3.99803e-05	-1.5923	-0.94708
80723955	rs7951353	1.23851e-07	-1.1377	-1.19093	4.62887e-05	-1.19905	-1.19092	4.64882e-05	-1.19764	-1.19092
80724760	rs17346553	3.88103e-07	-1.18643	-1.79556e-10	0.000116067	-1.47071	-1.79556e-10	0.000116426	-1.47051	-1.79556e-10
80726364	rs17412370	2.09106e-07	-0.872308	-0.932552	4.54131e-05	-1.45179	-0.957284	4.55456e-05	-1.45177	-0.957277
80726655	rs150553452	7.77133e-07	-1.21388e-10	-0.49209	0.000313333	-1.21388e-10	-0.477609	0.000314215	-1.21388e-10	-0.477687
80727080	rs10751036	9.43963e-08	-1.41568	-1.18452	3.13939e-05	-1.59351	-1.18475	3.14488e-05	-1.59465	-1.18475
80727085	rs10792532	9.09784e-08	-1.70941	-0.927669	3.78838e-05	-1.66923	-0.921125	3.80202e-05	-1.66833	-0.921319
80727242	rs10897741	2.14598e-07	-0.590023	-1.18891	8.11098e-05	-0.640693	-1.18838	8.14861e-05	-0.638948	-1.18838
80727414	rs10792533	1.06271e-07	-1.57561	-0.906098	4.56512e-05	-1.50392	-0.899923	4.58319e-05	-1.50266	-0.900121
80727649	rs72937971	8.22338e-08	-1.5548	-1.18334	2.76902e-05	-1.72459	-1.17921	2.77697e-05	-1.72461	-1.1792
80727767	rs7130958	2.11731e-07	-0.60209	-1.19029	8.00619e-05	-0.65249	-1.18958	8.0433e-05	-0.650755	-1.18959
80728023	rs7104256	9.35769e-08	-1.70695	-0.901968	3.86037e-05	-1.67641	-0.895114	3.87403e-05	-1.67557	-0.895317
80728217	rs17412621	6.69813e-07	-0.640703	-1.79556e-10	0.000188413	-0.986236	-1.79556e-10	0.000189032	-0.985846	-1.79556e-10
80728241	rs117979886	7.03e-07	-0.592344	-1.79556e-10	0.000196119	-0.946154	-1.79556e-10	0.000196765	-0.945754	-1.79556e-10
80728292	rs11232430	2.17287e-07	-0.577892	-1.18859	8.21072e-05	-0.628834	-1.18801	8.24888e-05	-0.62708	-1.18802
80728653	rs1498326	2.87494e-07	-1.41954	-0.0669654	0.000148749	-1.17767	-0.0449447	0.000148677	-1.1805	-0.0454864
80729199	rs10897742	2.14325e-07	-0.590023	-1.19018	8.1003e-05	-0.640693	-1.18969	8.1379e-05	-0.638948	-1.1897
80729304	rs141031964	3.86777e-07	-1.21388e-10	-1.18985	0.000153616	-1.21388e-10	-1.19042	0.00015406	-1.21388e-10	-1.19042
80729376	rs1874796	9.98699e-08	-1.66853	-0.875304	4.14396e-05	-1.63586	-0.864779	4.15844e-05	-1.63505	-0.864986
80729659	rs1874795	1.15559e-07	-1.23809	-1.15983	3.57985e-05	-1.48836	-1.15861	3.58498e-05	-1.48983	-1.1586
80729909	rs7947053	2.07359e-07	-0.623042	-1.19021	7.80484e-05	-0.677834	-1.18971	7.8411e-05	-0.676085	-1.18971
80730211	rs60573309	1.30552e-07	-1.22923	-1.0467	4.9324e-05	-1.28371	-1.04275	4.94786e-05	-1.28332	-1.0429
80730848	rs72937978	8.13122e-08	-1.56931	-1.1801	2.77262e-05	-1.72764	-1.17486	2.7806e-05	-1.72766	-1.17485
80731375	rs1498331	1.86737e-07	-0.906914	-1.01108	6.6621e-05	-1.01917	-1.00668	6.67543e-05	-1.0199	-1.00684
80731379	rs1498330	8.3682e-08	-1.72297	-0.99771	3.15817e-05	-1.717	-1.0553	3.16705e-05	-1.71703	-1.05535
80731623	rs7947017	7.58166e-08	-1.62861	-1.19077	2.71487e-05	-1.73375	-1.1898	2.72272e-05	-1.73375	-1.1898
80731797	rs11232431	7.63912e-08	-1.6248	-1.18704	2.72962e-05	-1.73366	-1.18447	2.73752e-05	-1.73366	-1.18447
80732367	rs12420363	9.77453e-08	-1.43703	-1.1283	3.69691e-05	-1.48889	-1.1259	3.70813e-05	-1.48864	-1.12601
80732821	rs11232432	3.15755e-07	-0.224952	-1.16778	0.000112449	-0.332444	-1.16993	0.000112859	-0.331716	-1.16991
80733125	rs79706747	7.5556e-07	-0.520242	-1.79556e-10	0.000195594	-0.948832	-1.79556e-10	0.000196239	-0.948433	-1.79556e-10
80733371	rs116870590	2.82791e-07	-1.50299	-1.79556e-10	9.3863e-05	-1.68304	-1.79556e-10	9.41432e-05	-1.68295	-1.79556e-10
80734208	rs76651648	6.52175e-07	-0.667389	-1.79556e-10	0.000173926	-1.06624	-1.79556e-10	0.000174493	-1.06588	-1.79556e-10
80734452	rs75815247	2.2699e-06	0.579789	-1.79556e-10	0.000528131	0.0444713	-1.79556e-10	0.000527516	0.0404142	-1.79556e-10
80734844	rs904318	1.18663e-07	-1.21789	-1.15353	3.6968e-05	-1.46324	-1.15158	3.70172e-05	-1.46482	-1.15156
80735316	rs904317	1.28972e-07	-1.21878	-1.06932	4.5182e-05	-1.34813	-1.06604	4.53287e-05	-1.34782	-1.066
80735865	rs11232433	3.69037e-07	-0.107504	-1.1293	0.000132268	-0.206886	-1.13316	0.000132717	-0.206429	-1.13312
80736067	rs72937988	3.05703e-07	-0.263196	-1.16189	0.000106423	-0.398897	-1.15856	0.000106592	-0.400118	-1.15863
80736429	rs10751037	7.91683e-08	-1.60621	-1.16992	2.83801e-05	-1.71078	-1.16841	2.84556e-05	-1.71103	-1.16839
80736451	rs10897743	3.34204e-07	-0.196585	-1.13936	0.000111833	-0.365897	-1.14197	0.000112218	-0.365364	-1.14196
80736539	rs12417895	1.70642e-07	-0.849467	-1.15866	6.62298e-05	-0.876405	-1.15534	6.64417e-05	-0.876038	-1.1554
80736755	rs76025370	6.47628e-07	-0.674384	-1.79556e-10	0.000172966	-1.07178	-1.79556e-10	0.000173531	-1.07141	-1.79556e-10
80736944	rs10736740	1.74829e-07	-0.836607	-1.14728	8.94834e-05	-0.585695	-1.14513	8.97965e-05	-0.585115	-1.1451
80737125	rs78795705	7.00633e-07	-0.595717	-1.79556e-10	0.000184118	-1.0093	-1.79556e-10	0.000184722	-1.00891	-1.79556e-10
80737235	rs17141360	1.9256e-07	-0.75828	-1.12901	7.44088e-05	-0.791537	-1.12376	7.46453e-05	-0.791169	-1.12385
80737259	rs80249073	8.31275e-07	-0.42474	-1.79556e-10	0.000211284	-0.871671	-1.79556e-10	0.000211984	-0.871252	-1.79556e-10
80737420	rs11232434	3.48425e-07	-0.12786	-1.16642	0.000115771	-0.304788	-1.16847	0.000116168	-0.304267	-1.16846
80737997	rs17141367	2.01219e-07	-0.699002	-1.1443	7.71256e-05	-0.739226	-1.14021	7.73759e-05	-0.738803	-1.14029
80738016	rs115489349	8.31275e-07	-0.42474	-1.79556e-10	0.000211284	-0.871671	-1.79556e-10	0.000211984	-0.871252	-1.79556e-10
80738182	rs148195612	6.14094e-07	-0.727552	-1.79556e-10	0.000165871	-1.11366	-1.79556e-10	0.00016641	-1.11331	-1.79556e-10
80738417	rs67343078	2.06502e-07	-0.678931	-1.13846	7.91134e-05	-0.719547	-1.13444	7.93702e-05	-0.719119	-1.13452
80739252	rs112033455	5.94314e-07	-0.760294	-1.79556e-10	0.000161671	-1.13931	-1.79556e-10	0.000162196	-1.13896	-1.79556e-10
80739391	rs78462287	2.93174e-07	-1.46693	-1.79556e-10	9.65739e-05	-1.65457	-1.79556e-10	9.6866e-05	-1.65444	-1.79556e-10
80739926	rs77513093	7.30858e-07	-0.553482	-1.79556e-10	0.000190443	-0.97552	-1.79556e-10	0.000191069	-0.975128	-1.79556e-10
80740268	rs11232437	3.6745e-07	-0.153559	-1.08755	0.000121883	-0.334423	-1.08739	0.000122304	-0.333866	-1.08739
80740802	rs12786108	3.45344e-07	-0.998608	-0.304553	0.000165598	-0.807658	-0.307652	0.000165628	-0.810498	-0.307524
80740927	rs79445638	7.08531e-07	-0.584507	-1.79556e-10	0.000185773	-1.00035	-1.79556e-10	0.000186383	-0.999961	-1.79556e-10
80740981	rs79795697	6.90155e-07	-0.610784	-1.79556e-10	0.000188095	-0.987925	-1.79556e-10	0.000188708	-0.987562	-1.79556e-10
80741026	rs11232438	1.72991e-07	-1.73249	-0.261973	6.91895e-05	-1.72366	-0.264364	6.93841e-05	-1.72388	-0.264225
80741128	rs147545099	3.29387e-07	-1.35047	-1.79556e-10	0.000131233	-1.3479	-1.79556e-10	0.000131521	-1.3486	-1.79556e-10
80741274	rs12222420	3.21932e-07	-0.297729	-1.07563	0.000110516	-0.444184	-1.07553	0.000110896	-0.443637	-1.07554
80742222	rs7119114	2.55079e-07	-1.45155	-0.154579	0.000104246	-1.41779	-0.160325	0.000104393	-1.41945	-0.160143
80742613	rs1587327	2.92852e-07	-1.45155	-0.0164861	0.000119599	-1.41779	-0.0229378	0.000119766	-1.41945	-0.022771
80742730	rs61889100	5.17177e-06	1.40327	-1.79556e-10	0.00148512	1.07837	-1.79556e-10	0.00148398	1.07472	-1.79556e-10
80742967	rs74647484	1.3745e-06	0.0781458	-1.79556e-10	0.000281579	-0.584459	-1.79556e-10	0.000282613	-0.583685	-1.79556e-10
80743018	rs10751038	5.85154e-07	-0.913018	0.137191	0.000302177	-0.633568	0.119708	0.000303283	-0.63298	0.119883
80743059	rs10751039	2.38959e-07	-1.61006	-0.0613517	9.78983e-05	-1.5721	-0.0688474	9.8116e-05	-1.5729	-0.0687112
80743184	rs61889101	1.4993e-06	0.165055	-1.79556e-10	0.000305641	-0.502462	-1.79556e-10	0.000305941	-0.504371	-1.79556e-10
80743320	rs78667110	6.45416e-07	-0.677806	-1.79556e-10	0.000172499	-1.07448	-1.79556e-10	0.000173062	-1.07412	-1.79556e-10
80743454	rs10736741	5.81628e-07	-0.96537	0.1835	0.000297755	-0.694317	0.165714	0.000298841	-0.693745	0.165892
80743719	rs12419847	2.25186e-07	-0.545009	-1.18577	9.45865e-05	-0.491586	-1.18377	9.4904e-05	-0.491095	-1.1838
80743780	rs11232439	3.01022e-07	-1.58692	0.146405	0.000142998	-1.4388	0.17676	0.000143064	-1.44074	0.176271
80743944	rs116995347	2.49214e-07	-1.62939	-1.79556e-10	0.00010092	-1.61054	-1.79556e-10	0.000101189	-1.61078	-1.79556e-10
80744134	rs56142802	7.66423e-07	-0.505967	-1.79556e-10	0.000197854	-0.937343	-1.79556e-10	0.000198507	-0.936941	-1.79556e-10
80744231	rs10897744	7.07757e-08	-1.73234	-1.15584	2.81658e-05	-1.72838	-1.15839	2.82469e-05	-1.72845	-1.15833
80744722	rs117506146	3.59846e-07	-1.26202	-1.79556e-10	0.000179091	-1.03698	-1.79556e-10	0.000179571	-1.03719	-1.79556e-10
80744776	rs10897745	6.95203e-08	-1.73374	-1.17234	2.75988e-05	-1.73285	-1.17425	2.76791e-05	-1.73288	-1.17421
80744858	rs10897746	2.53735e-07	-0.487987	-1.12342	9.0526e-05	-0.598208	-1.12103	9.08231e-05	-0.597814	-1.12104
80744860	rs10751040	2.96226e-07	-1.3832	-0.0733823	0.000122897	-1.33785	-0.0756807	0.000123045	-1.33969	-0.0755232
80745092	rs11603813	7.7381e-06	1.80621	-1.79556e-10	0.0022358	1.48748	-1.79556e-10	0.00223357	1.48359	-1.79556e-10
80745207	rs10792534	7.30949e-08	-1.73121	-1.12473	2.91166e-05	-1.72338	-1.13018	2.92003e-05	-1.7235	-1.13009
80745253	rs10897747	7.35379e-08	-1.73139	-1.11851	2.92802e-05	-1.72375	-1.12422	2.93645e-05	-1.72386	-1.12412
80745524	rs11232440	4.20693e-07	-1.6072	0.501405	0.000204613	-1.45603	0.552284	0.000204685	-1.458	0.551712
80745602	rs11232441	7.45645e-08	-1.73327	-1.10276	2.95705e-05	-1.73041	-1.10769	2.96577e-05	-1.73047	-1.10757
80746476	rs11532093	4.14287e-07	-1.30434	0.183195	0.000171202	-1.26117	0.179142	0.000171388	-1.26318	0.179348
80746556	rs116871305	3.43927e-07	-1.30727	-1.79556e-10	0.000108851	-1.5349	-1.79556e-10	0.000109177	-1.5348	-1.79556e-10
80748215	rs79268567	2.50237e-07	-1.62529	-1.79556e-10	8.92315e-05	-1.73364	-1.79556e-10	8.9489e-05	-1.73365	-1.79556e-10
80748557	rs73513101	3.34586e-07	-1.33481	-1.79556e-10	0.000102806	-1.59203	-1.79556e-10	0.000103119	-1.59188	-1.79556e-10
80748569	rs143572379	4.21712e-07	-1.10338	-1.79556e-10	0.000135618	-1.31503	-1.79556e-10	0.000135939	-1.31556	-1.79556e-10
80748693	rs59978098	4.62459e-07	0.178101	-1.18924	0.000179105	0.15124	-1.18814	0.000179349	0.149725	-1.18816
80748858	rs181777026	2.25678e-07	-1.72859	-1.79556e-10	9.14925e-05	-1.70862	-1.79556e-10	9.17475e-05	-1.70872	-1.79556e-10
80748954	rs72939906	7.70353e-08	-1.61269	-1.19075	2.71508e-05	-1.73353	-1.18994	2.72293e-05	-1.73353	-1.18994
80749010	rs57504785	4.49128e-07	0.148669	-1.18906	0.000174829	0.129013	-1.19008	0.000175077	0.127535	-1.19007
80749174	rs35380280	1.24082e-07	-1.41795	-0.908815	4.696e-05	-1.45277	-0.922808	4.70846e-05	-1.45324	-0.922575
80749275	rs113806083	2.54005e-07	-1.61035	-1.79556e-10	8.92299e-05	-1.73366	-1.79556e-10	8.94889e-05	-1.73365	-1.79556e-10
80749340	rs112142824	8.04361e-08	-1.57298	-1.18726	2.7382e-05	-1.73023	-1.18476	2.74609e-05	-1.73025	-1.18475
80749450	rs1829763	4.13917e-07	-1.66305	0.541018	0.000187147	-1.58844	0.595464	0.000187315	-1.58983	0.59486
80749711	rs11232442	3.52563e-07	-1.52359	0.241118	0.000171486	-1.35572	0.275346	0.000171515	-1.35791	0.274816
80749805	rs12576032	8.08082e-08	-1.71259	-1.04304	3.14854e-05	-1.72756	-1.04779	3.15818e-05	-1.72756	-1.04762
80750231	rs112226053	8.12968e-08	-1.56596	-1.18363	2.74968e-05	-1.73057	-1.18023	2.75761e-05	-1.73058	-1.18023
80750888	rs1608169	4.09283e-07	-1.67176	0.538465	0.000166191	-1.64182	0.530085	0.000166698	-1.64201	0.530433
80750994	rs1829764	8.04835e-06	1.84552	-1.79556e-10	0.00251528	1.60527	-1.79556e-10	0.00251252	1.60128	-1.79556e-10
80751050	rs1589574	9.89779e-06	2.05237	-1.79556e-10	0.0030718	1.80515	-1.79556e-10	0.00306807	1.80104	-1.79556e-10
80751799	rs11232444	9.91423e-07	0.233136	-0.481696	0.000708421	0.836539	-0.498374	0.000709224	0.834745	-0.498338
80751851	rs2049262	7.19526e-07	0.619412	-1.18852	0.00017502	0.130385	-1.19036	0.000175313	0.129152	-1.19035
80752102	rs148416837	3.15112e-07	-1.39477	-1.79556e-10	0.000107134	-1.55079	-1.79556e-10	0.0001074	-1.55121	-1.79556e-10
80753518	rs2177208	1.2558e-07	-1.19234	-1.12242	6.79143e-05	-0.878856	-1.12777	6.80606e-05	-0.87966	-1.12771
80753865	rs78795925	7.21865e-08	-1.67834	-1.19011	3.54938e-05	-1.46472	-1.1908	3.55929e-05	-1.46482	-1.19079
80753968	rs1522648	3.47099e-07	-0.66052	-0.63757	0.000221521	-0.174777	-0.649582	0.000222267	-0.174356	-0.649528
80754591	rs182978607	5.39614e-07	-1.21388e-10	-0.856847	0.000215281	-1.21388e-10	-0.85293	0.000215918	-1.21388e-10	-0.852863
80754793	rs61889103	1.56719e-07	-1.59826	-0.494991	5.84685e-05	-1.63594	-0.520448	5.86266e-05	-1.6362	-0.52038
80754898	rs11603944	4.9841e-07	-0.208219	-0.728059	0.000313859	0.265381	-0.741312	0.000314293	0.263825	-0.741264
80755128	rs34991547	6.5328e-06	1.63689	-1.79556e-10	0.00182725	1.28569	-1.79556e-10	0.00182589	1.28206	-1.79556e-10
80755499	rs1916053	5.15111e-07	-0.128825	-0.774492	0.00032894	0.35612	-0.78512	0.000329382	0.35453	-0.785075
80755525	rs1522649	1.72164e-07	-1.41433	-0.584923	9.20796e-05	-1.11198	-0.590237	9.2409e-05	-1.11124	-0.5903
80756066	rs10792535	1.26152e-07	-1.21027	-1.09995	6.46934e-05	-0.944955	-1.11026	6.4842e-05	-0.945624	-1.11019
80756179	rs34759263	3.47439e-07	-0.582755	-0.714359	0.000224918	-0.0813307	-0.727808	0.000225678	-0.0808971	-0.727759
80756367	rs59090146	3.42108e-07	-0.599814	-0.712762	0.00022093	-0.101783	-0.725243	0.000221674	-0.101352	-0.725202
80756579	rs61889107	3.43658e-07	-0.599814	-0.70824	0.000222213	-0.101783	-0.719454	0.000222964	-0.101352	-0.719404
80756686	rs34103320	3.48332e-07	-0.582755	-0.711789	0.000226011	-0.0813307	-0.722962	0.000226774	-0.0808971	-0.722912
80756916	rs34706700	5.64966e-06	1.49165	-1.79556e-10	0.0015927	1.14831	-1.79556e-10	0.00159165	1.14476	-1.79556e-10
80757261	rs12420461	3.28483e-07	-0.162997	-1.19022	9.73072e-05	-0.456109	-1.19089	9.76987e-05	-0.454986	-1.19089
80757902	rs4944277	3.4638e-07	-0.599814	-0.700352	0.000223429	-0.101783	-0.713999	0.000224183	-0.101352	-0.713949
80757972	rs142710172	4.34271e-07	-1.21388e-10	-1.07403	0.000169591	-1.21388e-10	-1.09148	0.000170057	-1.21388e-10	-1.09163
80758112	rs11232446	3.9559e-07	-1.21388e-10	-1.16732	0.000156266	-1.21388e-10	-1.17331	0.00015671	-1.21388e-10	-1.17337
80758126	rs4945476	3.34517e-07	-0.633554	-0.70146	0.000214822	-0.142311	-0.712753	0.000215546	-0.141886	-0.712702
80758289	rs4945477	3.3896e-07	-0.599814	-0.722005	0.000219211	-0.101783	-0.733057	0.000219951	-0.101352	-0.733008
80758302	rs4945478	3.76191e-07	-0.478937	-0.738666	0.000255279	0.0670005	-0.749519	0.000256158	0.0675025	-0.74947
80758533	rs12787890	8.94133e-08	-1.72679	-0.92764	4.20407e-05	-1.57655	-0.909681	4.21448e-05	-1.57675	-0.909906
80758695	rs146573878	2.46901e-07	-1.63871	-1.79556e-10	8.97764e-05	-1.72755	-1.79556e-10	9.00365e-05	-1.72755	-1.79556e-10
80760435	rs72939922	1.9467e-07	-1.2907	-0.585691	6.70583e-05	-1.41514	-0.604167	6.71519e-05	-1.4167	-0.604105
80761176	rs78603773	4.35784e-07	-1.21388e-10	-1.07055	0.000172715	-1.21388e-10	-1.07323	0.000173227	-1.21388e-10	-1.07316
80761776	rs12796893	2.90751e-07	-0.797799	-0.677433	0.000180697	-0.341194	-0.686856	0.000181302	-0.340796	-0.686806
80762045	rs74649908	2.31998e-07	-1.57043	-0.130539	8.24739e-05	-1.66439	-0.148006	8.26225e-05	-1.6655	-0.147987
80762049	rs1403255	7.57948e-08	-1.6573	-1.16237	3.7983e-05	-1.4204	-1.16734	3.80889e-05	-1.42051	-1.16733
80762654	rs61886678	2.36159e-07	-1.68319	-1.79556e-10	9.41363e-05	-1.68013	-1.79556e-10	9.44248e-05	-1.67996	-1.79556e-10
80763143	rs1533866	3.37931e-07	-0.751888	-0.572972	0.000216138	-0.263288	-0.585669	0.000216874	-0.262834	-0.585612
80764156	rs17413928	2.29542e-07	-1.19592	-0.515694	7.71858e-05	-1.34344	-0.535218	7.72834e-05	-1.34513	-0.535151
80765110	rs12798692	2.27377e-06	0.581492	-1.79556e-10	0.000698367	0.323871	-1.79556e-10	0.000698351	0.320957	-1.79556e-10
80765301	rs61886679	4.20956e-06	1.19741	-1.79556e-10	0.00120645	0.87056	-1.79556e-10	0.00120586	0.867187	-1.79556e-10
80765498	rs61886680	2.39554e-06	0.633664	-1.79556e-10	0.000733587	0.373072	-1.79556e-10	0.000733544	0.370124	-1.79556e-10
80765572	rs61886681	2.35409e-06	0.61621	-1.79556e-10	0.000721608	0.356608	-1.79556e-10	0.000721575	0.353672	-1.79556e-10
80765621	rs34579701	2.39554e-06	0.633664	-1.79556e-10	0.000733587	0.373072	-1.79556e-10	0.000733544	0.370124	-1.79556e-10
80766010	rs74794023	8.83067e-07	-0.3643	-1.79556e-10	0.000185147	-1.00373	-1.79556e-10	0.000185772	-1.00325	-1.79556e-10
80766301	rs111367719	2.31303e-07	-1.70397	-1.79556e-10	9.85307e-05	-1.63451	-1.79556e-10	9.87945e-05	-1.63472	-1.79556e-10
80767622	rs1533865	4.08105e-07	-1.14755	0.0113768	0.000118879	-1.4711	0.0243262	0.000119154	-1.47137	0.0240209
80767675	rs1533864	5.06394e-07	0.0162197	-0.936607	0.000241656	0.189459	-0.926817	0.00024234	0.18955	-0.926972
80768250	rs17414123	2.40367e-07	-0.942818	-0.722716	0.000145191	-0.51511	-0.731712	0.000145682	-0.514676	-0.731664
80768422	rs78770867	5.01269e-07	-1.21388e-10	-0.930558	0.000203733	-1.21388e-10	-0.908063	0.000204255	-1.21388e-10	-0.908396
80769133	rs11601250	2.473e-06	0.665485	-1.79556e-10	0.000762749	0.412056	-1.79556e-10	0.000762667	0.409057	-1.79556e-10
80769390	rs7128907	2.77085e-07	-0.899336	-0.624041	0.000171459	-0.448244	-0.632285	0.000172038	-0.447806	-0.632244
80769399	rs75255610	2.28334e-07	-1.71689	-1.79556e-10	8.92714e-05	-1.73319	-1.79556e-10	8.95295e-05	-1.7332	-1.79556e-10
80769961	rs10792536	3.35334e-07	-1.33257	-1.79556e-10	0.000100111	-1.6186	-1.79556e-10	0.00010042	-1.6184	-1.79556e-10
80770205	rs11232447	7.86977e-08	-1.61032	-1.17177	3.22544e-05	-1.5782	-1.17302	3.23334e-05	-1.57868	-1.17298
80770827	rs144569896	2.27328e-07	-1.72131	-1.79556e-10	9.28886e-05	-1.69347	-1.79556e-10	9.31765e-05	-1.69327	-1.79556e-10
80771015	rs2177207	2.34022e-07	-1.69229	-1.79556e-10	8.93843e-05	-1.73193	-1.79556e-10	8.96423e-05	-1.73194	-1.79556e-10
80771576	rs12802990	7.0463e-08	-1.70386	-1.18876	2.87153e-05	-1.67971	-1.18773	2.88035e-05	-1.67951	-1.18776
80772345	rs74359961	4.93267e-07	-1.21388e-10	-0.94665	0.000197523	-1.21388e-10	-0.939018	0.000198075	-1.21388e-10	-0.939119
80772535	rs1522647	7.97178e-08	-1.5785	-1.19071	3.31188e-05	-1.53385	-1.19092	3.31962e-05	-1.53441	-1.19092
80772720	rs72939936	1.14939e-07	-1.27383	-1.12947	4.45693e-05	-1.30042	-1.12741	4.46675e-05	-1.30112	-1.1274
80773109	rs77630360	2.48795e-07	-1.63107	-1.79556e-10	9.39491e-05	-1.68212	-1.79556e-10	9.4217e-05	-1.68216	-1.79556e-10
80773411	rs1533862	7.87026e-08	-1.60762	-1.17441	3.25306e-05	-1.5671	-1.17559	3.26093e-05	-1.56761	-1.17556
80774028	rs12799635	2.30566e-06	0.59542	-1.79556e-10	0.000753309	0.399601	-1.79556e-10	0.000753439	0.396884	-1.79556e-10
80774049	rs74586555	9.01484e-07	-1.21388e-10	-0.343658	0.000376177	-1.21388e-10	-0.294815	0.000377326	-1.21388e-10	-0.294653
80775068	rs11232448	7.15313e-07	0.60109	-1.17607	0.000301723	0.658488	-1.17385	0.000302327	0.657664	-1.17392
80775293	rs143738083	2.26218e-07	-1.7262	-1.79556e-10	9.13748e-05	-1.7099	-1.79556e-10	9.16485e-05	-1.7098	-1.79556e-10
80775374	rs10897748	8.386e-08	-1.52853	-1.19002	3.50574e-05	-1.47762	-1.19027	3.5137e-05	-1.47825	-1.19026
80775444	rs61886682	1.78684e-06	0.340503	-1.79556e-10	0.000590415	0.155952	-1.79556e-10	0.000590612	0.153395	-1.79556e-10
80775862	rs1949701	6.95093e-07	-1.01592	0.412267	0.000196266	-1.38404	0.43864	0.000196719	-1.3844	0.438408
80775922	rs1949700	1.76495e-07	-1.68255	-0.291862	6.82972e-05	-1.73375	-0.267251	6.84693e-05	-1.73376	-0.267622
80776292	rs12575037	8.50811e-08	-1.51721	-1.18688	3.5603e-05	-1.46499	-1.18745	3.56836e-05	-1.46564	-1.18743
80776396	rs10751041	6.71531e-07	-0.825275	0.187134	0.000175504	-1.24759	0.190376	0.000175931	-1.248	0.190332
80777524	rs10897749	8.07202e-08	-1.56649	-1.19022	3.33596e-05	-1.52809	-1.18944	3.34366e-05	-1.52866	-1.18946
80777623	rs190933931	2.31469e-07	-1.70326	-1.79556e-10	0.00011082	-1.51697	-1.79556e-10	0.000111192	-1.5165	-1.79556e-10
80779416	rs2373717	7.09825e-08	-1.69631	-1.18895	2.72512e-05	-1.73013	-1.18965	2.73305e-05	-1.73012	-1.18964
80779541	rs12289861	4.89252e-07	-1.41825	0.463425	0.000185738	-1.47134	0.470799	0.000186229	-1.47167	0.470882
80779590	rs12283040	4.75616e-07	-1.43164	0.448545	0.000181214	-1.47821	0.453017	0.000181693	-1.47855	0.453101
80780054	rs1522656	1.7777e-07	-1.6261	-0.34111	6.66333e-05	-1.72133	-0.30434	6.68095e-05	-1.72125	-0.30467
80780652	rs1568639	4.16837e-07	-1.07508	-0.0399238	0.000169221	-1.06053	-0.0331321	0.000169544	-1.06181	-0.0328383
80781809	rs12146634	6.98809e-08	-1.71022	-1.19069	2.99725e-05	-1.63367	-1.19092	3.00484e-05	-1.63403	-1.19092
80781942	rs61886685	5.45402e-07	-1.36958	0.523406	0.000201794	-1.44418	0.526547	0.0002023	-1.44456	0.526548
80782289	rs12792782	1.78448e-07	-1.65172	-0.311683	6.73392e-05	-1.73061	-0.284525	6.75086e-05	-1.73057	-0.284939
80782982	rs1403261	1.78653e-07	-1.59579	-0.366471	6.58655e-05	-1.7067	-0.330561	6.60403e-05	-1.70658	-0.330919
80783619	rs1879900	7.12604e-07	-0.989577	0.410801	0.000196334	-1.36558	0.420526	0.000196806	-1.36595	0.420399
80783843	rs112074581	1.33327e-06	0.0476891	-1.79556e-10	0.000595006	0.163699	-1.79556e-10	0.000596757	0.163746	-1.79556e-10
80783880	rs17414361	4.67853e-07	-1.4267	0.427156	0.000176275	-1.49485	0.442015	0.00017674	-1.4952	0.442113
80784208	rs17348621	4.86321e-07	-1.45277	0.491934	0.000183335	-1.51777	0.504208	0.000183823	-1.5181	0.50431
80785631	rs7943711	5.37551e-07	-1.35584	0.495167	0.000204407	-1.43191	0.527149	0.000204948	-1.4323	0.527298
80785647	rs11232449	7.90793e-08	-1.59417	-1.18308	3.27326e-05	-1.55169	-1.18481	3.28107e-05	-1.55222	-1.18479
80785766	rs7943839	7.13572e-07	-0.849602	0.272185	0.000195999	-1.26534	0.318574	0.000196455	-1.26575	0.31842
80785899	rs78299716	2.58774e-07	-1.59175	-1.79556e-10	9.75801e-05	-1.6442	-1.79556e-10	9.78575e-05	-1.64425	-1.79556e-10
80786768	rs75639880	2.89217e-07	-1.43917	-0.0413504	0.000108654	-1.45795	-0.0787516	0.00010876	-1.45978	-0.0788375
80786997	rs9634009	7.94644e-08	-1.58483	-1.18757	3.29745e-05	-1.54104	-1.1881	3.30523e-05	-1.54158	-1.18809
80787423	rs12366011	3.3232e-07	-1.3416	-1.79556e-10	0.000156794	-1.16994	-1.79556e-10	0.000157348	-1.1693	-1.79556e-10
80788304	rs117672556	4.61652e-07	-1.21388e-10	-1.01289	0.000184905	-1.21388e-10	-1.00503	0.000185436	-1.21388e-10	-1.00505
80788640	rs4387371	6.13911e-07	-1.53323	0.805383	0.000246139	-1.53708	0.818097	0.000246744	-1.53752	0.818105
80788904	rs1403259	7.00838e-08	-1.70806	-1.18995	3.01552e-05	-1.62799	-1.19053	3.02312e-05	-1.62837	-1.19052
80788916	rs1403258	7.60092e-07	-0.751484	0.237223	0.000202784	-1.19322	0.280488	0.000203238	-1.19366	0.280275
80789029	rs1403257	6.95414e-08	-1.71524	-1.19054	2.9692e-05	-1.64316	-1.19084	2.97675e-05	-1.64351	-1.19083
80790090	rs17141411	8.15132e-08	-1.55607	-1.19086	3.40372e-05	-1.50651	-1.19091	3.4115e-05	-1.50712	-1.19091
80790181	rs1916054	8.83768e-07	-0.830005	0.466499	0.000241155	-1.25105	0.511612	0.00024168	-1.25146	0.511311
80790741	rs1533867	2.73555e-07	-1.65172	0.115519	0.000104795	-1.73061	0.157739	0.000105054	-1.73057	0.15728
80791259	rs7110453	2.88606e-07	-1.67106	0.188417	0.000111119	-1.73336	0.219091	0.000111388	-1.73335	0.218599
80791595	rs72941968	2.5164e-07	-1.6197	-1.79556e-10	0.000107084	-1.55126	-1.79556e-10	0.00010736	-1.55158	-1.79556e-10
80792660	rs11232450	1.10946e-06	1.04522	-1.1813	0.000507852	1.18527	-1.17995	0.000508863	1.18442	-1.18001
80793190	rs4614479	9.41014e-07	-0.90951	0.608767	0.000250883	-1.30866	0.608773	0.000251465	-1.30905	0.608587
80793210	rs4347412	8.79509e-07	-0.90951	0.541173	0.000234576	-1.30866	0.541565	0.00023514	-1.30905	0.541466
80793342	rs72941978	8.00736e-08	-1.5963	-1.16846	3.31978e-05	-1.55856	-1.16384	3.32741e-05	-1.55908	-1.1639
80793688	rs11232451	2.85574e-07	-1.63023	0.137029	0.000106709	-1.72141	0.166641	0.000106967	-1.72133	0.166094
80793698	rs142012254	2.25885e-07	-1.72767	-1.79556e-10	8.92705e-05	-1.7332	-1.79556e-10	8.95292e-05	-1.7332	-1.79556e-10
80794511	rs6591925	8.64211e-07	-0.928072	0.542188	0.000237406	-1.32196	0.566856	0.000237936	-1.32234	0.566582
80794999	rs4945479	7.6252e-08	-1.62277	-1.19088	3.14042e-05	-1.58701	-1.19092	3.14796e-05	-1.5875	-1.19092
80795843	rs1608172	3.95873e-07	-1.26953	0.10292	0.000140282	-1.4131	0.131879	0.000140624	-1.4137	0.132026
80795986	rs2888641	3.3057e-07	-1.34688	-1.79556e-10	0.000100583	-1.61389	-1.79556e-10	0.000100881	-1.61383	-1.79556e-10
80796017	rs1608171	2.42192e-07	-1.68802	0.0300525	9.45226e-05	-1.73362	0.0575813	9.47518e-05	-1.73362	0.0571216
80796581	rs1916056	6.88496e-07	-0.957513	0.344322	0.000190719	-1.34293	0.368858	0.000191151	-1.3433	0.368604
80796661	rs17414754	3.80262e-07	-1.39364	0.186802	0.000144493	-1.46907	0.217421	0.000144878	-1.46944	0.217567
80797647	rs1403260	1.08368e-07	-1.331	-1.13116	4.56445e-05	-1.27484	-1.12915	4.57325e-05	-1.27575	-1.12921
80798033	rs10897750	1.25741e-06	1.01407	-1.02496	0.000572162	1.14394	-1.01939	0.000573053	1.14286	-1.01965
80798034	rs10897751	2.57687e-07	-1.72838	0.132428	0.000108032	-1.70285	0.160402	0.000108274	-1.70298	0.159878
80798445	rs12361016	7.74486e-07	0.497919	-0.99342	0.000325237	0.54676	-0.987081	0.000325636	0.545379	-0.987361
80798557	rs75957215	3.90592e-07	-1.21388e-10	-1.18004	0.000155371	-1.21388e-10	-1.17906	0.000155825	-1.21388e-10	-1.17903
80798942	rs4394857	4.07341e-07	-0.487961	-0.650089	9.89841e-05	-1.0304	-0.599511	9.921e-05	-1.03089	-0.599632
80799206	rs12800419	2.01824e-06	0.462278	-1.79556e-10	0.000709157	0.339203	-1.79556e-10	0.000709371	0.336615	-1.79556e-10
80800343	rs4515988	4.55971e-07	0.0968688	-1.12214	0.000316541	0.633192	-1.10061	0.000316422	0.629747	-1.10043
80801648	rs75649406	2.71427e-06	0.758576	-1.79556e-10	0.00168794	1.20639	-1.79556e-10	0.00169152	1.20562	-1.79556e-10
80801822	rs74977801	3.92574e-07	-1.21388e-10	-1.17498	0.00015635	-1.21388e-10	-1.17278	0.000156805	-1.21388e-10	-1.17276
80801906	rs1015201	1.54331e-06	0.193982	-1.79556e-10	0.000830889	0.497622	-1.79556e-10	0.000832717	0.496929	-1.79556e-10
80802142	rs76505035	2.24517e-07	-1.73375	-1.79556e-10	8.92779e-05	-1.73312	-1.79556e-10	8.95349e-05	-1.73314	-1.79556e-10
80802343	rs1015202	4.2749e-07	-1.21388e-10	-1.08977	0.000170483	-1.21388e-10	-1.08624	0.000170969	-1.21388e-10	-1.08628
80802977	rs78497898	7.93094e-07	-0.471759	-1.79556e-10	0.000441391	-0.134942	-1.79556e-10	0.000440148	-0.140652	-1.79556e-10
80803005	rs7130733	8.23596e-08	-1.68034	-1.05626	3.20689e-05	-1.67262	-1.08437	3.21563e-05	-1.67269	-1.08446
80803582	rs149728635	4.65358e-07	-1.21388e-10	-1.00489	0.000182688	-1.21388e-10	-1.01709	0.000183195	-1.21388e-10	-1.01721
80803719	rs72941994	7.98474e-08	-1.57958	-1.188	3.5893e-05	-1.45642	-1.18791	3.59959e-05	-1.45646	-1.1879
80803735	rs79261506	4.09253e-07	-1.21388e-10	-1.13337	0.000164937	-1.21388e-10	-1.11931	0.000165421	-1.21388e-10	-1.11927
80804232	rs4294587	2.91921e-07	-1.47122	-1.79556e-10	0.000150008	-1.21418	-1.79556e-10	0.000150269	-1.21534	-1.79556e-10
80804283	rs10897752	8.41962e-08	-1.7333	-0.981249	3.22828e-05	-1.73349	-1.01685	3.23725e-05	-1.73348	-1.01697
80804923	rs77653207	3.00697e-06	0.860988	-1.79556e-10	0.00188637	1.31754	-1.79556e-10	0.00189034	1.31675	-1.79556e-10
80804926	rs74544502	2.98369e-06	0.853215	-1.79556e-10	0.00187053	1.30911	-1.79556e-10	0.00187447	1.30832	-1.79556e-10
80805072	rs4590891	1.94557e-07	-0.700186	-1.17679	7.01479e-05	-0.800704	-1.17356	7.01648e-05	-0.803371	-1.17355
80805226	rs11232453	1.39384e-07	-1.47618	-0.734284	5.17797e-05	-1.48298	-0.794899	5.19005e-05	-1.4833	-0.795136
80805370	rs10792537	1.79882e-07	-1.13729	-0.818108	6.73172e-05	-1.16587	-0.849587	6.73789e-05	-1.1678	-0.849636
80806438	rs11232454	8.3333e-08	-1.68989	-1.03497	3.24265e-05	-1.68108	-1.06482	3.25146e-05	-1.68115	-1.06492
80806592	rs7936123	8.34606e-08	-1.6828	-1.04053	3.26199e-05	-1.67014	-1.06981	3.27085e-05	-1.67021	-1.06991
80806593	rs17349199	1.11225e-07	-1.68673	-0.749416	4.68135e-05	-1.61285	-0.76585	4.69357e-05	-1.61305	-0.765936
80807430	rs7118180	9.06249e-08	-1.664	-0.976975	3.52438e-05	-1.64931	-1.01327	3.53389e-05	-1.64939	-1.01339
80808130	rs117193131	4.25003e-07	-1.21388e-10	-1.0956	0.000170606	-1.21388e-10	-1.08552	0.000171115	-1.21388e-10	-1.08543
80808725	rs17141428	2.81469e-06	0.794906	-1.79556e-10	0.00175586	1.24584	-1.79556e-10	0.00175957	1.24506	-1.79556e-10
80808947	rs11232455	2.29651e-07	-1.71114	-1.79556e-10	8.92826e-05	-1.73307	-1.79556e-10	8.95394e-05	-1.73309	-1.79556e-10
80809107	rs76203492	2.95903e-07	-1.45767	-1.79556e-10	9.27048e-05	-1.69545	-1.79556e-10	9.29657e-05	-1.69553	-1.79556e-10
80809130	rs141257591	2.24532e-07	-1.73368	-1.79556e-10	9.157e-05	-1.70777	-1.79556e-10	9.18417e-05	-1.7077	-1.79556e-10
80809348	rs72944004	7.70179e-08	-1.625	-1.17866	3.48796e-05	-1.49418	-1.17879	3.49785e-05	-1.49422	-1.17881
80810271	rs17141433	2.24186e-06	0.567361	-1.79556e-10	0.00137094	0.998379	-1.79556e-10	0.00137388	0.997633	-1.79556e-10
80810788	rs111920003	1.66089e-06	0.267407	-1.79556e-10	0.000899141	0.576566	-1.79556e-10	0.000901108	0.575861	-1.79556e-10
80811894	rs11232456	8.22633e-08	-1.68764	-1.05013	3.16715e-05	-1.69062	-1.07884	3.17583e-05	-1.69068	-1.07893
80812041	rs142380962	3.46793e-06	1.00361	-1.79556e-10	0.00220154	1.47204	-1.79556e-10	0.00220613	1.47123	-1.79556e-10
80812245	rs11232457	8.43611e-08	-1.69163	-1.02096	3.21456e-05	-1.70218	-1.05242	3.2232e-05	-1.70228	-1.05253
80812307	rs11232458	1.31227e-07	-1.09406	-1.17671	5.30746e-05	-1.06857	-1.18461	5.3199e-05	-1.0691	-1.18463
80812325	rs11232459	8.37182e-08	-1.68524	-1.03501	3.19187e-05	-1.69661	-1.06507	3.20044e-05	-1.69672	-1.06517
80813122	rs6591926	1.20376e-07	-1.53989	-0.817188	3.93368e-05	-1.70196	-0.850754	3.94366e-05	-1.70225	-0.85082
80813185	rs7120971	8.69429e-08	-1.73374	-0.948714	3.573e-05	-1.66033	-0.988553	3.5824e-05	-1.66048	-0.988671
80813300	rs144630909	2.48099e-07	-1.63387	-1.79556e-10	9.97792e-05	-1.62191	-1.79556e-10	0.000100097	-1.62162	-1.79556e-10
80813626	rs7121417	7.96798e-08	-1.73234	-1.03735	3.35969e-05	-1.64196	-1.06848	3.36849e-05	-1.64213	-1.06859
80813732	rs11232461	1.06325e-07	-1.46049	-1.02071	3.39941e-05	-1.64589	-1.0528	3.40929e-05	-1.64577	-1.05291
80813741	rs11232462	1.06951e-07	-1.452	-1.02334	3.40784e-05	-1.64104	-1.05517	3.41776e-05	-1.64092	-1.05527
80814178	rs72944013	7.72416e-08	-1.62669	-1.17407	3.48483e-05	-1.49934	-1.17453	3.49482e-05	-1.49935	-1.17454
80814214	rs17508431	2.27278e-07	-0.846641	-0.874884	6.2896e-05	-1.15945	-0.923945	6.30244e-05	-1.1601	-0.924141
80814259	rs76999896	7.97801e-08	-1.62499	-1.14343	3.60114e-05	-1.49683	-1.14421	3.61143e-05	-1.49684	-1.14423
80815257	rs11232465	7.76776e-08	-1.73344	-1.0617	3.18935e-05	-1.67277	-1.08971	3.19787e-05	-1.6729	-1.0898
80815619	rs11232466	7.70901e-08	-1.73371	-1.06902	3.17031e-05	-1.67228	-1.09618	3.17878e-05	-1.67242	-1.09626
80815998	rs12577008	1.11492e-07	-1.26968	-1.16407	4.19586e-05	-1.3286	-1.15959	4.19871e-05	-1.33079	-1.15961
80816287	rs11232467	8.19127e-08	-1.72295	-1.0191	3.18657e-05	-1.7107	-1.05264	3.19523e-05	-1.71079	-1.05273
80816347	rs11232468	2.20696e-07	-0.72443	-1.02648	6.94055e-05	-0.925712	-1.0592	6.95483e-05	-0.926457	-1.05929
80816806	rs185556797	3.86622e-07	-1.21388e-10	-1.19025	0.000153777	-1.21388e-10	-1.18937	0.000154223	-1.21388e-10	-1.18937
80816849	rs144446334	2.24765e-07	-1.73265	-1.79556e-10	9.301e-05	-1.69217	-1.79556e-10	9.32877e-05	-1.69208	-1.79556e-10
80817181	rs11232470	1.16444e-07	-1.43067	-0.959626	3.49758e-05	-1.66882	-1.0014	3.50757e-05	-1.66871	-1.00154
80817971	rs72944018	8.44774e-08	-1.5226	-1.18861	3.97383e-05	-1.35372	-1.18884	3.98524e-05	-1.35374	-1.18885
80818238	rs11232471	2.07475e-07	-0.833146	-0.979543	5.77955e-05	-1.14858	-1.01939	5.79165e-05	-1.14924	-1.01952
80818969	rs138353070	2.25472e-07	-1.7295	-1.79556e-10	8.98269e-05	-1.72699	-1.79556e-10	9.00928e-05	-1.72692	-1.79556e-10
80819064	rs17141461	7.16064e-08	-1.73247	-1.14404	2.84043e-05	-1.73372	-1.14461	2.84912e-05	-1.73373	-1.14444
80819397	rs72944021	8.43662e-08	-1.52472	-1.18781	3.96557e-05	-1.35657	-1.18807	3.97695e-05	-1.35658	-1.18808
80820865	rs72944022	3.17034e-07	-1.38869	-1.79556e-10	0.000112768	-1.49954	-1.79556e-10	0.000113125	-1.49927	-1.79556e-10
80821119	rs72944024	8.41489e-08	-1.52707	-1.18804	3.95311e-05	-1.35972	-1.18807	3.96446e-05	-1.35973	-1.18808
80821226	rs17349805	2.6737e-07	-1.55907	-1.79556e-10	0.000126077	-1.38798	-1.79556e-10	0.000126325	-1.3889	-1.79556e-10
80821366	rs11821818	1.47202e-06	0.146691	-1.79556e-10	0.000789654	0.446721	-1.79556e-10	0.000791397	0.446035	-1.79556e-10
80821702	rs77732298	2.2647e-07	-1.72509	-1.79556e-10	8.92543e-05	-1.73338	-1.79556e-10	8.95135e-05	-1.73337	-1.79556e-10
80821706	rs2948381	7.48662e-08	-1.72027	-1.11172	2.922e-05	-1.7213	-1.12872	2.93008e-05	-1.72137	-1.12878
80822007	rs11820255	1.66358e-07	-0.867026	-1.16653	6.16594e-05	-0.936145	-1.1671	6.18231e-05	-0.936376	-1.16711
80822383	rs11232472	5.65731e-07	-1.21388e-10	-0.809583	0.000208807	-1.21388e-10	-0.883464	0.000209392	-1.21388e-10	-0.883558
80822856	rs143469712	4.85436e-07	-1.21388e-10	-0.962654	0.000182651	-1.21388e-10	-1.0173	0.00018317	-1.21388e-10	-1.01735
80823126	rs112204574	1.73374e-07	-0.866416	-1.12583	6.68876e-05	-0.895095	-1.12676	6.70637e-05	-0.89534	-1.12678
80823219	rs71476489	2.57499e-07	-1.59668	-1.79556e-10	0.000118445	-1.45042	-1.79556e-10	0.000118686	-1.45128	-1.79556e-10
80823347	rs1916055	1.35179e-07	-1.32452	-0.916576	4.19396e-05	-1.55225	-0.936394	4.20318e-05	-1.5529	-0.936439
80824141	rs2514461	1.2451e-07	-1.37084	-0.952474	3.9464e-05	-1.56632	-0.983167	3.95838e-05	-1.56603	-0.983311
80824178	rs78763432	2.36608e-06	0.621288	-1.79556e-10	0.00145387	1.05711	-1.79556e-10	0.00145698	1.05636	-1.79556e-10
80824349	rs72944029	1.65171e-07	-0.933372	-1.10735	6.13582e-05	-0.999737	-1.10841	6.15211e-05	-0.999958	-1.10843
80824388	rs1581422	1.01937e-07	-1.40182	-1.12153	3.81175e-05	-1.46748	-1.11672	3.8171e-05	-1.46901	-1.11668
80824834	rs2514460	1.29669e-07	-1.35071	-0.932005	4.04814e-05	-1.56	-0.964033	4.06045e-05	-1.5597	-0.964183
80825178	rs7941214	8.69093e-08	-1.53405	-1.14878	3.04993e-05	-1.65944	-1.14773	3.05765e-05	-1.65984	-1.14769
80825491	rs1522662	2.08926e-06	1.51808	-1.02122	0.000425315	0.869597	-1.04164	0.000425734	0.867861	-1.04181
80825874	rs2461684	4.28587e-07	0.0489358	-1.13614	0.000250361	0.444923	-1.14689	0.000250456	0.442422	-1.1469
80826074	rs10792538	6.59908e-07	0.533001	-1.1886	0.000245406	0.465119	-1.18708	0.000245388	0.462163	-1.18709
80826598	rs117525834	1.08341e-06	-0.159833	-1.79556e-10	0.000349013	-0.369764	-1.79556e-10	0.000349808	-0.370379	-1.79556e-10
80827322	rs142241443	3.17441e-07	-1.38741	-1.79556e-10	0.00015606	-1.17463	-1.79556e-10	0.0001565	-1.17471	-1.79556e-10
80827327	rs1522661	9.67374e-08	-1.7154	-0.860304	3.79001e-05	-1.71889	-0.871034	3.80075e-05	-1.71881	-0.871175
80827852	rs2514459	2.90372e-07	-0.366943	-1.10959	7.15736e-05	-0.830207	-1.12394	7.16645e-05	-0.831731	-1.12404
80827910	rs11232476	1.65051e-06	1.43999	-1.17886	0.000500853	1.16951	-1.17807	0.000501286	1.16745	-1.17804
80828124	rs11601730	1.76971e-07	-0.821854	-1.14986	8.83209e-05	-0.590295	-1.1536	8.84084e-05	-0.592205	-1.15359
80828514	rs61886701	1.87906e-07	-0.755883	-1.15588	9.68833e-05	-0.492041	-1.15933	9.69749e-05	-0.493995	-1.15932
80828907	rs12807273	3.00977e-07	-1.44067	-1.79556e-10	9.84556e-05	-1.63527	-1.79556e-10	9.87852e-05	-1.63482	-1.79556e-10
80829156	rs74924999	2.24527e-07	-1.73371	-1.79556e-10	9.56216e-05	-1.66448	-1.79556e-10	9.58871e-05	-1.66459	-1.79556e-10
80829305	rs1916057	9.75055e-08	-1.72753	-0.840263	3.95773e-05	-1.70189	-0.84473	3.96921e-05	-1.70177	-0.84484
80829809	rs34972169	2.72338e-07	-1.54066	-1.79556e-10	9.14617e-05	-1.70895	-1.79556e-10	9.17464e-05	-1.70874	-1.79556e-10
80829874	rs12284778	6.98698e-08	-1.71783	-1.18324	2.73908e-05	-1.73347	-1.18119	2.74702e-05	-1.73345	-1.18121
80829918	rs2461683	3.12874e-07	-0.302309	-1.09959	7.60628e-05	-0.777516	-1.1158	7.61558e-05	-0.779084	-1.1159
80830223	rs2461682	2.98808e-07	-0.389323	-1.05858	5.73066e-05	-1.10532	-1.07114	5.74527e-05	-1.10552	-1.07128
80830738	rs17141499	3.19036e-07	-1.3824	-1.79556e-10	0.000103888	-1.58156	-1.79556e-10	0.000104249	-1.58098	-1.79556e-10
80830924	rs1522660	1.87598e-06	1.57961	-1.19042	0.000604761	1.37021	-1.19025	0.00060526	1.36814	-1.19025
80831002	rs2461681	9.6288e-08	-1.71777	-0.862586	3.79125e-05	-1.71659	-0.873001	3.80204e-05	-1.71651	-0.873135
80831236	rs12278236	1.87575e-06	1.57961	-1.19054	0.000604677	1.37021	-1.19039	0.000605176	1.36814	-1.19039
80831350	rs2461680	3.17889e-07	-0.290499	-1.0955	7.71249e-05	-0.767859	-1.11159	7.72183e-05	-0.769435	-1.11169
80831756	rs12791548	2.92751e-07	-1.46838	-1.79556e-10	9.73373e-05	-1.64669	-1.79556e-10	9.76593e-05	-1.64628	-1.79556e-10
80831809	rs11232478	1.73359e-06	1.49399	-1.18374	0.00052474	1.22116	-1.18313	0.000525181	1.21909	-1.18311
80832047	rs35869236	3.05792e-07	-1.4248	-1.79556e-10	9.97956e-05	-1.62175	-1.79556e-10	0.000100132	-1.62128	-1.79556e-10
80832070	rs12223491	6.1977e-07	-1.21388e-10	-0.718353	0.000239351	-1.21388e-10	-0.746942	0.00024003	-1.21388e-10	-0.747001
80832072	rs10897753	7.1131e-08	-1.6935	-1.18968	2.72624e-05	-1.73051	-1.18886	2.73397e-05	-1.73056	-1.18886
80832273	rs80056300	7.50619e-07	-0.526803	-1.79556e-10	0.0003058	-0.501942	-1.79556e-10	0.000306396	-0.502885	-1.79556e-10
80832483	rs17141507	3.03328e-07	-1.43289	-1.79556e-10	0.000101279	-1.60699	-1.79556e-10	0.000101623	-1.6065	-1.79556e-10
80832536	rs17415999	1.94193e-06	1.60712	-1.18338	0.000626577	1.39685	-1.18145	0.000627103	1.39476	-1.18142
80832692	rs2461679	2.93423e-06	1.77943	-0.942935	0.000478153	0.89995	-0.954893	0.000478145	0.897242	-0.955091
80832781	rs2514520	3.48467e-07	-0.200972	-1.09318	8.31814e-05	-0.694374	-1.10948	8.32771e-05	-0.696009	-1.10958
80832856	rs4944280	3.29473e-07	-0.257022	-1.09318	7.94367e-05	-0.740437	-1.10948	7.95311e-05	-0.742035	-1.10958
80832964	rs4944281	3.54638e-07	-0.189875	-1.08673	8.44422e-05	-0.685232	-1.10357	8.45385e-05	-0.686874	-1.10368
80833116	rs17416013	1.74097e-07	-0.811301	-1.17679	8.42298e-05	-0.616242	-1.17508	8.43203e-05	-0.618061	-1.17508
80833214	rs139731918	4.08815e-07	-1.21388e-10	-1.13444	0.000161333	-1.21388e-10	-1.1414	0.0001618	-1.21388e-10	-1.14141
80833267	rs10897754	1.85034e-06	1.51309	-1.13767	0.000397549	0.910498	-1.15005	0.000397874	0.908497	-1.15013
80833527	rs2514519	3.29952e-07	-0.245113	-1.10364	7.94192e-05	-0.730665	-1.11947	7.95135e-05	-0.732272	-1.11957
80833850	rs2514518	3.26758e-07	-0.245113	-1.11337	7.87255e-05	-0.730665	-1.12824	7.88195e-05	-0.732272	-1.12833
80833957	rs143808033	4.49884e-07	-1.03871	-1.79556e-10	0.000283007	-0.579403	-1.79556e-10	0.000283572	-0.580297	-1.79556e-10
80834245	rs144771051	2.25899e-07	-1.72761	-1.79556e-10	9.41162e-05	-1.68034	-1.79556e-10	9.43977e-05	-1.68025	-1.79556e-10
80834334	rs2514516	4.89425e-07	0.159291	-1.11376	0.00010978	-0.398227	-1.12817	0.000109881	-0.400103	-1.12826
80834338	rs2514515	4.89425e-07	0.159291	-1.11376	0.00010978	-0.398227	-1.12817	0.000109881	-0.400103	-1.12826
80834585	rs149467106	3.4227e-07	-0.385864	-0.926237	0.000134461	-0.417034	-0.906569	0.000134548	-0.419283	-0.906561
80834661	rs112104375	8.90384e-08	-1.70418	-0.954454	3.65862e-05	-1.67984	-0.945359	3.66762e-05	-1.68015	-0.945485
80834668	rs11232479	7.07766e-08	-1.72705	-1.16113	2.83733e-05	-1.72307	-1.15636	2.84569e-05	-1.72297	-1.1564
80834704	rs12788306	2.40863e-07	-1.66347	-1.79556e-10	9.3174e-05	-1.6904	-1.79556e-10	9.34168e-05	-1.69069	-1.79556e-10
80834770	rs2514514	7.5935e-08	-1.73331	-1.08451	3.07732e-05	-1.71676	-1.08147	3.08602e-05	-1.71671	-1.08158
80834820	rs140061303	1.49677e-07	-1.10284	-1.03638	5.47455e-05	-1.16965	-1.05252	5.48691e-05	-1.17018	-1.05264
80834821	rs185150409	3.56598e-06	1.03149	-1.79556e-10	0.00304979	1.79796	-1.79556e-10	0.00305674	1.79734	-1.79556e-10
80834911	rs11822393	6.93403e-08	-1.73348	-1.17519	2.82151e-05	-1.71316	-1.17186	2.82989e-05	-1.71305	-1.17189
80834978	rs2514513	7.08175e-08	-1.70857	-1.17903	2.92765e-05	-1.6699	-1.17819	2.93702e-05	-1.66961	-1.17817
80835049	rs2514512	4.3424e-07	0.0999724	-1.17408	8.52261e-05	-0.597552	-1.18201	8.52966e-05	-0.599558	-1.18207
80835114	rs11232482	8.68295e-07	-0.38117	-1.79556e-10	0.000285166	-0.571803	-1.79556e-10	0.000285989	-0.571812	-1.79556e-10
80835186	rs2514511	9.28118e-08	-1.42622	-1.19091	3.31984e-05	-1.53237	-1.19	3.32982e-05	-1.53228	-1.18998
80835683	rs59130998	2.49401e-07	-1.62864	-1.79556e-10	0.000100019	-1.61951	-1.79556e-10	0.000100263	-1.61997	-1.79556e-10
80835735	rs2514510	4.6691e-07	0.186787	-1.18835	9.04894e-05	-0.529002	-1.19064	9.05633e-05	-0.531067	-1.19065
80835963	rs12364063	1.84344e-07	-0.74019	-1.19071	5.9779e-05	-0.944752	-1.18947	5.98999e-05	-0.945642	-1.18945
80836074	rs56668804	7.49955e-08	-1.73112	-1.09916	3.10822e-05	-1.70262	-1.08562	3.11617e-05	-1.70285	-1.08573
80836131	rs2514509	4.37959e-07	0.115435	-1.18101	8.8071e-05	-0.560205	-1.18652	8.81459e-05	-0.562209	-1.18656
80836577	rs112603074	2.36726e-07	-1.6808	-1.79556e-10	9.51059e-05	-1.66988	-1.79556e-10	9.53489e-05	-1.67022	-1.79556e-10
80836863	rs141084479	5.39893e-07	-0.856331	-1.79556e-10	0.000175699	-1.0561	-1.79556e-10	0.000176294	-1.05561	-1.79556e-10
80837008	rs2514508	9.7106e-08	-1.39197	-1.17993	4.20668e-05	-1.3028	-1.18282	4.21564e-05	-1.30355	-1.18283
80838139	rs146549979	2.37054e-07	-1.67941	-1.79556e-10	9.52502e-05	-1.66837	-1.79556e-10	9.54931e-05	-1.66871	-1.79556e-10
80838455	rs34721727	3.30924e-07	-0.170305	-1.17551	0.000104766	-0.405574	-1.16757	0.000104946	-0.406825	-1.16749
80839316	rs1568638	2.57835e-07	-0.651449	-0.943931	0.000128983	-0.451927	-0.913265	0.000129042	-0.454337	-0.91329
80839429	rs118018586	8.82745e-07	-0.364665	-1.79556e-10	0.00033315	-0.416281	-1.79556e-10	0.000333871	-0.417008	-1.79556e-10
80839472	rs7112547	1.24496e-07	-1.15907	-1.16435	3.6006e-05	-1.48826	-1.15293	3.60903e-05	-1.48878	-1.15296
80839482	rs10897755	1.24496e-07	-1.15907	-1.16435	3.6006e-05	-1.48826	-1.15293	3.60903e-05	-1.48878	-1.15296
80840006	rs2177209	8.03214e-08	-1.58325	-1.17842	3.33155e-05	-1.53804	-1.18081	3.34116e-05	-1.53803	-1.18083
80840831	rs77001887	2.35017e-07	-1.68804	-1.79556e-10	9.80257e-05	-1.63964	-1.79556e-10	9.82996e-05	-1.63974	-1.79556e-10
80840876	rs77637025	2.476e-07	-0.450158	-1.18573	9.42404e-05	-0.494053	-1.18497	9.44432e-05	-0.494763	-1.185
80841098	rs1522659	8.41387e-08	-1.60003	-1.1152	4.05802e-05	-1.41347	-1.10813	4.06779e-05	-1.41385	-1.10823
80841127	rs1522658	8.42556e-08	-1.5947	-1.11915	4.0816e-05	-1.40354	-1.11226	4.09134e-05	-1.40395	-1.11235
80841316	rs2512101	8.41268e-08	-1.60219	-1.11319	4.05977e-05	-1.41514	-1.10602	4.06947e-05	-1.41554	-1.10612
80841719	rs2461678	7.99346e-08	-1.57701	-1.18948	3.32271e-05	-1.53093	-1.19057	3.33233e-05	-1.53093	-1.19058
80842217	rs2461677	7.77423e-08	-1.60504	-1.18927	3.18933e-05	-1.57206	-1.19042	3.19851e-05	-1.57207	-1.19042
80842439	rs76827255	2.28215e-07	-1.71741	-1.79556e-10	0.000100812	-1.61161	-1.79556e-10	0.000101116	-1.6115	-1.79556e-10
80844421	rs183807708	6.78711e-07	-0.627506	-1.79556e-10	0.000314954	-0.472447	-1.79556e-10	0.000315967	-0.472127	-1.79556e-10
80844672	rs11232486	6.59901e-07	0.531825	-1.18744	0.00023673	0.425356	-1.18331	0.000237038	0.42372	-1.18326
80844830	rs139172468	3.17606e-07	-1.38689	-1.79556e-10	0.000133117	-1.33365	-1.79556e-10	0.000133554	-1.33326	-1.79556e-10
80844895	rs11232487	3.28357e-07	-0.173707	-1.17989	0.000114959	-0.307698	-1.1726	0.000115138	-0.309102	-1.17253
80845340	rs2512106	7.57449e-07	0.673172	-1.19092	0.000168955	0.0946589	-1.1899	0.000169027	0.0921818	-1.18988
80845949	rs78199169	4.75962e-07	-0.982364	-1.79556e-10	0.00021512	-0.853678	-1.79556e-10	0.0002158	-0.853411	-1.79556e-10
80846484	rs12364823	1.46215e-07	-1.12468	-1.03794	8.17229e-05	-0.809345	-1.01219	8.18738e-05	-0.810288	-1.0123
80846552	rs11232488	4.49308e-06	2.44299	-1.1804	0.00168741	2.37867	-1.17259	0.00168941	2.37689	-1.17252
80846587	rs2512105	9.10828e-08	-1.44516	-1.19077	4.44014e-05	-1.24082	-1.19079	4.45649e-05	-1.24003	-1.19079
80846588	rs72944058	6.85502e-08	-1.73277	-1.18736	2.76415e-05	-1.717	-1.18856	2.77252e-05	-1.71688	-1.18854
80846591	rs72944059	2.38307e-07	-1.67414	-1.79556e-10	9.39514e-05	-1.6821	-1.79556e-10	9.41945e-05	-1.6824	-1.79556e-10
80846625	rs12416782	4.48786e-06	2.44299	-1.18156	0.0016848	2.37867	-1.17414	0.00168679	2.37689	-1.17407
80846753	rs2512104	9.52647e-08	-1.40038	-1.19066	4.70575e-05	-1.18279	-1.19072	4.72329e-05	-1.18195	-1.19072
80846766	rs56395825	1.49769e-07	-1.11589	-1.02272	7.89242e-05	-0.860615	-0.99577	7.90711e-05	-0.861538	-0.995878
80846781	rs2514502	9.10928e-08	-1.44516	-1.19066	4.44045e-05	-1.24082	-1.19072	4.4568e-05	-1.24003	-1.19072
80846844	rs2373714	9.07602e-08	-1.44879	-1.19069	4.41945e-05	-1.24557	-1.1907	4.43571e-05	-1.24479	-1.19071
80846962	rs2514501	9.09883e-08	-1.46856	-1.16841	4.41449e-05	-1.27156	-1.16584	4.43048e-05	-1.27079	-1.16588
80846992	rs2512102	9.07523e-08	-1.44879	-1.19077	4.41908e-05	-1.24557	-1.19079	4.43534e-05	-1.24479	-1.19079
80847809	rs1608170	9.26384e-08	-1.44233	-1.17666	4.51699e-05	-1.23713	-1.17731	4.53357e-05	-1.23634	-1.17733
80847849	rs2461673	1.20647e-06	1.13089	-1.18314	0.000349659	0.818145	-1.18606	0.000349865	0.815883	-1.1861
80847935	rs35440563	4.18205e-06	2.35526	-1.1644	0.00157268	2.29162	-1.15596	0.0015746	2.28986	-1.15587
80848033	rs2461672	9.46651e-08	-1.46204	-1.13531	4.59113e-05	-1.26296	-1.1352	4.60772e-05	-1.26219	-1.13525
80848811	rs1522655	1.08474e-06	1.03232	-1.19093	0.000316178	0.722122	-1.19069	0.000316411	0.719959	-1.19068
80848850	rs1851441	9.83786e-08	-1.38604	-1.17283	4.88264e-05	-1.1644	-1.1722	4.90073e-05	-1.16356	-1.17224
80848883	rs1522654	1.08474e-06	1.03232	-1.19093	0.000316178	0.722122	-1.19069	0.000316411	0.719959	-1.19068
80849055	rs11232491	4.06605e-06	2.32715	-1.16442	0.00153446	2.26373	-1.15267	0.00153636	2.26198	-1.15257
80849560	rs2512108	5.47131e-07	0.347704	-1.19072	0.000126079	-0.199562	-1.1884	0.00012615	-0.201917	-1.18838
80849713	rs78387301	7.7573e-07	-0.493897	-1.79556e-10	0.000309961	-0.488427	-1.79556e-10	0.000310978	-0.488041	-1.79556e-10
80850116	rs10897756	4.64516e-06	2.47434	-1.17846	0.00172014	2.40977	-1.18448	0.00172197	2.40799	-1.18453
80850320	rs6591930	1.21374e-07	-1.25515	-1.09368	3.588e-05	-1.57754	-1.06716	3.59643e-05	-1.578	-1.06724
80850747	rs7942756	1.34811e-07	-1.10955	-1.13428	3.71615e-05	-1.49021	-1.11939	3.72456e-05	-1.49079	-1.11944
80850964	rs2514499	9.69549e-08	-1.39155	-1.1819	4.79967e-05	-1.17146	-1.18228	4.81756e-05	-1.17062	-1.1823
80851052	rs10897757	4.48181e-06	2.44299	-1.18291	0.00166236	2.37867	-1.18755	0.00166416	2.37689	-1.18758
80851139	rs2514498	6.10081e-07	0.454938	-1.18905	0.000138774	-0.107307	-1.18472	0.000138844	-0.109732	-1.18468
80851246	rs1547555	4.61393e-06	2.47434	-1.1852	0.00171245	2.40977	-1.18897	0.00171431	2.40799	-1.18899
80851383	rs1547556	4.21497e-06	2.38891	-1.19022	0.00169696	2.40262	-1.1909	0.00169877	2.40079	-1.1909
80851497	rs1547557	4.84657e-06	2.5289	-1.19057	0.00177043	2.44502	-1.19092	0.00177247	2.44328	-1.19091
80851502	rs1547558	9.90496e-08	-1.37008	-1.182	5.07399e-05	-1.11578	-1.18238	5.09333e-05	-1.11485	-1.18239
80851608	rs1522650	4.886e-06	2.5289	-1.18247	0.00177692	2.44502	-1.18726	0.00177891	2.44328	-1.18729
80851648	rs1522651	5.04316e-06	2.56055	-1.18247	0.00183351	2.47637	-1.18726	0.00183554	2.47462	-1.18729
80851797	rs1522652	4.00272e-06	2.32846	-1.18144	0.0013902	2.1989	-1.18657	0.0013917	2.19712	-1.1866
80852116	rs10897758	5.04572e-06	2.56055	-1.18196	0.00183412	2.47637	-1.18692	0.00183616	2.47462	-1.18695
80852138	rs12271136	1.04228e-07	-1.36353	-1.13759	3.19926e-05	-1.63648	-1.12289	3.20718e-05	-1.63685	-1.12294
80852196	rs1522653	1.00092e-07	-1.36021	-1.1814	4.99791e-05	-1.13147	-1.18179	5.01668e-05	-1.1306	-1.18181
80852378	rs79479926	8.2063e-08	-1.64908	-1.09113	2.92992e-05	-1.72972	-1.11759	2.93834e-05	-1.72969	-1.11764
80853324	rs2512109	1.01067e-07	-1.341	-1.19092	5.07442e-05	-1.10715	-1.19093	5.09364e-05	-1.10626	-1.19093
80853385	rs145075856	2.24514e-07	-1.73377	-1.79556e-10	8.93507e-05	-1.7323	-1.79556e-10	8.96072e-05	-1.73233	-1.79556e-10
80854000	rs11232492	4.97821e-06	2.16613	-0.80101	0.00150084	1.89163	-0.802723	0.00150282	1.89007	-0.802731
80854330	rs77387025	1.9934e-06	0.449894	-1.79556e-10	0.000949673	0.631244	-1.79556e-10	0.000951984	0.630784	-1.79556e-10
80854375	rs1357339	2.45792e-07	-0.653415	-0.989802	0.000129795	-0.401206	-0.95771	0.00012984	-0.4037	-0.95776
80854560	rs55654176	1.68265e-07	-1.06907	-0.953087	9.18531e-05	-0.766201	-0.938483	9.20135e-05	-0.767209	-0.938619
80854845	rs74548104	3.9104e-07	-1.21388e-10	-1.17889	0.000155025	-1.21388e-10	-1.18129	0.000155466	-1.21388e-10	-1.18134
80855190	rs1403256	6.37782e-07	-0.689705	-1.79556e-10	0.000263426	-0.651103	-1.79556e-10	0.000264288	-0.650724	-1.79556e-10
80855582	rs72944068	1.07005e-07	-1.65047	-0.82436	5.02099e-05	-1.54639	-0.762273	5.03491e-05	-1.54649	-0.762289
80856109	rs2514497	1.17337e-06	-0.0800653	-1.79556e-10	0.000324658	-0.442102	-1.79556e-10	0.000325854	-0.441314	-1.79556e-10
80856275	rs76840326	3.9401e-07	-1.21388e-10	-1.17133	0.000155997	-1.21388e-10	-1.17504	0.000156444	-1.21388e-10	-1.17506
80856703	rs1568635	1.0643e-07	-1.37187	-1.10834	4.00929e-05	-1.43701	-1.09667	4.01742e-05	-1.4378	-1.09674
80857594	rs1568636	8.80803e-08	-1.61439	-1.05506	3.89366e-05	-1.51454	-1.04839	3.90608e-05	-1.51427	-1.04837
80858093	rs1568637	1.11202e-07	-1.3882	-1.04815	4.33714e-05	-1.41247	-1.04261	4.35139e-05	-1.41216	-1.04253
80858258	rs10897759	1.02006e-07	-1.39586	-1.12681	4.06059e-05	-1.40448	-1.11648	4.06819e-05	-1.40543	-1.11655
80859847	rs2461661	8.91112e-08	-1.46698	-1.19083	2.88543e-05	-1.67295	-1.18966	2.89484e-05	-1.67259	-1.18966
80860041	rs118121045	4.6918e-07	-0.996715	-1.79556e-10	0.000147589	-1.23045	-1.79556e-10	0.00014805	-1.23022	-1.79556e-10
80860445	rs2512111	1.09282e-06	0.957805	-1.10899	0.000143482	-0.177315	-1.08135	0.000143965	-0.176791	-1.0814
80860589	rs7111175	1.29128e-07	-1.29322	-0.993677	5.51239e-05	-1.2436	-0.97169	5.52231e-05	-1.24463	-0.971753
80860642	rs2514496	9.57733e-07	0.833739	-1.11687	0.000129368	-0.27131	-1.0909	0.0001298	-0.270801	-1.09097
80861356	rs2461662	1.0038e-06	0.870427	-1.10658	0.000134655	-0.243589	-1.07857	0.000135106	-0.243075	-1.07863
80861458	rs59361080	2.8344e-07	-1.5007	-1.79556e-10	0.000122763	-1.41462	-1.79556e-10	0.000123083	-1.41491	-1.79556e-10
80861776	rs2512112	1.10919e-06	0.957805	-1.09412	0.000145923	-0.177315	-1.06448	0.000146414	-0.176791	-1.06454
80861818	rs2514495	1.10919e-06	0.957805	-1.09412	0.000145923	-0.177315	-1.06448	0.000146414	-0.176791	-1.06454
80862270	rs2461663	1.14814e-06	0.971091	-1.07289	0.000150995	-0.167208	-1.04042	0.000151503	-0.166682	-1.04048
80862626	rs2514494	1.0405e-07	-1.38711	-1.11572	3.2854e-05	-1.63209	-1.10071	3.29658e-05	-1.63162	-1.10068
80862634	rs2512113	1.47024e-06	1.02787	-0.882393	0.000194519	-0.123928	-0.830418	0.000195175	-0.123394	-0.830474
80862726	rs2512114	1.20428e-06	0.971091	-1.02515	0.000159319	-0.167208	-0.986756	0.000159854	-0.166682	-0.986823
80862797	rs35380973	1.03275e-07	-1.36742	-1.14289	4.27076e-05	-1.33268	-1.13782	4.27884e-05	-1.33362	-1.13788
80862951	rs2461665	1.19644e-06	0.799221	-0.859816	0.000167514	-0.297333	-0.806473	0.000168069	-0.296829	-0.806559
80863242	rs2512115	1.34673e-06	0.926768	-0.869031	0.000182398	-0.200896	-0.817786	0.000183011	-0.200375	-0.817841
80863249	rs2461666	1.29578e-06	0.889913	-0.870744	0.000177142	-0.22884	-0.81908	0.000177739	-0.228324	-0.819124
80863344	rs2514492	4.80921e-06	1.33059	-1.79556e-10	0.000481761	-0.0474266	-1.79556e-10	0.000483226	-0.0472787	-1.79556e-10
80863521	rs2514491	1.56921e-06	1.07358	-0.862953	0.000205287	-0.0889824	-0.811482	0.000205978	-0.0884432	-0.811553
80863664	rs2461667	1.62471e-06	1.09825	-0.852871	0.000211483	-0.0700858	-0.800644	0.000212195	-0.0695435	-0.800716
80864160	rs12786838	9.96459e-08	-1.38674	-1.15934	4.08816e-05	-1.3566	-1.15759	4.09614e-05	-1.35752	-1.15762
80864176	rs2512116	1.60203e-06	1.11187	-0.88054	0.000205485	-0.0596482	-0.839853	0.000206178	-0.0591042	-0.83992
80864225	rs2514490	9.87589e-07	0.731138	-0.983572	0.000137817	-0.348488	-0.95046	0.000138273	-0.347993	-0.950542
80864354	rs2461668	1.05731e-06	0.779664	-0.96388	0.00014599	-0.31205	-0.929287	0.000146473	-0.311549	-0.929374
80864388	rs2512117	1.22596e-06	0.823604	-0.859824	0.000168692	-0.278956	-0.817843	0.000169254	-0.278449	-0.817912
80864527	rs2461669	1.08977e-07	-1.36844	-1.08812	3.41287e-05	-1.62186	-1.07287	3.42454e-05	-1.62137	-1.07284
80864831	rs80182306	7.76753e-07	-0.492579	-1.79556e-10	0.000312121	-0.481484	-1.79556e-10	0.000313058	-0.481376	-1.79556e-10
80865196	rs2512118	1.69506e-06	1.13794	-0.850168	0.000216511	-0.0396342	-0.807597	0.000217242	-0.039087	-0.807667
80865359	rs2514489	1.65143e-06	1.11187	-0.850168	0.000212221	-0.0596482	-0.807597	0.000212936	-0.0591042	-0.807667
80865729	rs2512094	1.52674e-06	1.03432	-0.851132	0.000199883	-0.119	-0.808142	0.000200554	-0.118466	-0.808213
80865791	rs2512095	1.23451e-06	0.828644	-0.857917	0.000169758	-0.275154	-0.815345	0.000170324	-0.274647	-0.815416
80866006	rs12799805	9.2292e-08	-1.45462	-1.16812	3.64208e-05	-1.46245	-1.16728	3.64938e-05	-1.46331	-1.16731
80866253	rs2512096	1.20785e-06	0.840372	-0.891474	0.000165262	-0.266302	-0.851038	0.000165814	-0.265793	-0.851105
80866692	rs2948380	1.7955e-07	-0.868587	-1.08866	7.05302e-05	-0.889988	-1.07884	7.06434e-05	-0.891285	-1.07883
80866989	rs7926056	1.59429e-07	-0.999563	-1.07654	9.59394e-05	-0.58228	-1.07888	9.60721e-05	-0.583922	-1.07874
80867007	rs2512097	1.33021e-06	1.02855	-0.983158	0.000172503	-0.123408	-0.951054	0.000173082	-0.122874	-0.951126
80867144	rs78618977	8.85342e-08	-1.49907	-1.16524	3.49947e-05	-1.50625	-1.16343	3.50672e-05	-1.50704	-1.16346
80867185	rs2512098	1.30529e-06	1.02855	-1.00207	0.000169026	-0.123408	-0.971413	0.000169594	-0.122874	-0.971482
80867591	rs2461670	1.31455e-06	1.02855	-0.995005	0.000170379	-0.123408	-0.96344	0.000170951	-0.122874	-0.963513
80867613	rs7118190	8.94964e-08	-1.49484	-1.15866	3.53441e-05	-1.50208	-1.15766	3.5417e-05	-1.50288	-1.1577
80868336	rs75357556	3.89622e-07	-1.21388e-10	-1.18252	0.000154332	-1.21388e-10	-1.18577	0.000154776	-1.21388e-10	-1.18578
80868498	rs2512099	1.07433e-07	-1.28277	-1.18806	3.27391e-05	-1.54685	-1.18946	3.28567e-05	-1.54615	-1.18946
80868641	rs17350276	8.64226e-07	-0.385867	-1.79556e-10	0.000653313	0.257183	-1.79556e-10	0.000655102	0.257027	-1.79556e-10
80868665	rs117273339	3.16418e-07	-1.39064	-1.79556e-10	9.94066e-05	-1.62565	-1.79556e-10	9.96648e-05	-1.62595	-1.79556e-10
80868734	rs2514474	1.04995e-06	0.809028	-1.00023	0.000142812	-0.289945	-0.973402	0.000143288	-0.28944	-0.973468
80868996	rs10792539	1.56613e-07	-1.06509	-1.02883	9.26222e-05	-0.664729	-1.03162	9.27582e-05	-0.666311	-1.03146
80869286	rs3019078	1.06119e-07	-1.29551	-1.18764	3.22455e-05	-1.56266	-1.18884	3.23605e-05	-1.56199	-1.18884
80869337	rs11232495	1.3315e-07	-1.3985	-0.85772	5.41062e-05	-1.39371	-0.840219	5.42076e-05	-1.39467	-0.840274
80869453	rs11232496	1.3499e-07	-1.39079	-0.851704	5.41274e-05	-1.39949	-0.834048	5.42294e-05	-1.40044	-0.834103
80869479	rs11232497	3.99497e-07	-1.21388e-10	-1.1575	0.000156815	-1.21388e-10	-1.16981	0.000157266	-1.21388e-10	-1.16982
80869694	rs2512100	1.24611e-06	0.889913	-0.90983	0.000168171	-0.22884	-0.87105	0.000168734	-0.228324	-0.871115
80870304	rs953661	1.25256e-06	0.98937	-1.00413	0.0001632	-0.15329	-0.976606	0.000163747	-0.152761	-0.976681
80870315	rs953660	1.0449e-07	-1.31281	-1.18579	3.21838e-05	-1.56601	-1.1874	3.22983e-05	-1.56535	-1.1874
80871310	rs75944800	1.73295e-06	0.309877	-1.79556e-10	0.000251349	-0.698031	-1.79556e-10	0.000251962	-0.698487	-1.79556e-10
80871602	rs2512126	1.49611e-06	1.00243	-0.839504	0.000197402	-0.143341	-0.796291	0.000198064	-0.14281	-0.796363
80871770	rs2514473	1.49094e-06	1.00243	-0.842962	0.00019668	-0.143341	-0.799956	0.00019734	-0.14281	-0.800027
80871776	rs2512125	1.49094e-06	1.00243	-0.842962	0.00019668	-0.143341	-0.799956	0.00019734	-0.14281	-0.800027
80871892	rs2512124	1.07364e-07	-1.39997	-1.0715	3.40859e-05	-1.639	-1.05699	3.42005e-05	-1.63855	-1.05698
80871944	rs2514472	1.36309e-06	0.926768	-0.856962	0.000182943	-0.200896	-0.814805	0.000183555	-0.200375	-0.814875
80872494	rs11603764	1.18629e-07	-1.2113	-1.1604	4.92139e-05	-1.16996	-1.15874	4.93001e-05	-1.17108	-1.15876
80872894	rs67415525	9.83243e-08	-1.59406	-0.965372	6.44483e-05	-1.1378	-0.921206	6.46248e-05	-1.13823	-0.920937
80873722	rs56353867	3.56106e-07	-1.27247	-1.79556e-10	9.38694e-05	-1.68297	-1.79556e-10	9.414e-05	-1.68298	-1.79556e-10
80873789	rs2512123	9.39405e-08	-1.42498	-1.18006	2.98178e-05	-1.65209	-1.17767	2.99167e-05	-1.65167	-1.17768
80874314	rs2514471	1.14187e-06	0.845547	-0.952825	0.00015452	-0.262395	-0.922158	0.000155032	-0.261885	-0.922247
80874416	rs2030561	9.67968e-08	-1.44523	-1.12986	3.13126e-05	-1.66234	-1.11851	3.14156e-05	-1.66195	-1.11851
80874420	rs2030560	9.60122e-08	-1.45706	-1.12617	3.1256e-05	-1.66817	-1.1145	3.13582e-05	-1.66779	-1.1145
80874599	rs2514470	1.20832e-06	0.883505	-0.934221	0.000162237	-0.233692	-0.902122	0.000162777	-0.233177	-0.902209
80875461	rs1996846	1.37819e-06	0.926768	-0.845945	0.000185093	-0.200896	-0.803119	0.000185712	-0.200375	-0.80319
80875985	rs2514469	1.00893e-07	-1.35242	-1.18122	3.19797e-05	-1.59073	-1.16904	3.20924e-05	-1.59012	-1.16902
80876158	rs2512122	3.82294e-07	-0.0125689	-1.18894	0.000169219	0.0971884	-1.19087	0.000169613	0.0966295	-1.19087
80876577	rs7926646	1.16175e-07	-1.20222	-1.19039	4.17732e-05	-1.30278	-1.18984	4.191e-05	-1.30241	-1.18983
80876975	rs144608111	4.67765e-07	-1.21388e-10	-0.999735	0.000184735	-1.21388e-10	-1.00595	0.000185273	-1.21388e-10	-1.00594
80877068	rs138738013	2.24521e-07	-1.73373	-1.79556e-10	8.97394e-05	-1.72796	-1.79556e-10	9.00025e-05	-1.72793	-1.79556e-10
80877325	rs17141635	1.22536e-07	-1.16133	-1.17796	4.54121e-05	-1.22824	-1.18085	4.55634e-05	-1.22782	-1.18084
80877380	rs17141638	4.89939e-07	-1.21388e-10	-0.95342	0.000192492	-1.21388e-10	-0.964817	0.000193024	-1.21388e-10	-0.964948
80878034	rs79561890	9.14161e-08	-1.44235	-1.18993	3.47053e-05	-1.49392	-1.18406	3.48177e-05	-1.49361	-1.18403
80878504	rs2512119	1.43422e-06	0.120675	-1.79556e-10	0.000258544	-0.669808	-1.79556e-10	0.000259104	-0.670536	-1.79556e-10
80878741	rs147249706	4.25634e-07	-1.09412	-1.79556e-10	0.000128707	-1.36733	-1.79556e-10	0.000129054	-1.36753	-1.79556e-10
80879005	rs10897760	8.95018e-08	-1.46625	-1.1872	3.3449e-05	-1.5241	-1.19075	3.35563e-05	-1.52378	-1.19076
80880364	rs76089631	2.32868e-07	-1.69723	-1.79556e-10	9.43978e-05	-1.67736	-1.79556e-10	9.46871e-05	-1.67719	-1.79556e-10
80881126	rs7101867	8.70545e-08	-1.49024	-1.19093	3.28297e-05	-1.54528	-1.18826	3.29351e-05	-1.54498	-1.18825
80881726	rs8181482	8.77516e-08	-1.48227	-1.19092	3.33326e-05	-1.53001	-1.18833	3.34394e-05	-1.52971	-1.18832
80881998	rs11232498	8.6606e-08	-1.49756	-1.18878	3.27929e-05	-1.54374	-1.19092	3.28971e-05	-1.54346	-1.19092
80882220	rs116827991	8.69336e-08	-1.49378	-1.18878	3.29042e-05	-1.54035	-1.19092	3.30089e-05	-1.54007	-1.19092
80883208	rs76467468	1.23704e-07	-1.15761	-1.1722	4.45092e-05	-1.25334	-1.17583	4.4669e-05	-1.25266	-1.17582
80883886	rs2461671	8.76828e-08	-1.52853	-1.14545	2.87985e-05	-1.73325	-1.1313	2.88802e-05	-1.73326	-1.13134
80884316	rs10897761	8.70917e-08	-1.49024	-1.1905	3.27663e-05	-1.54528	-1.1902	3.28713e-05	-1.54498	-1.19019
80884788	rs573140547	5.02089e-07	-0.928923	-1.79556e-10	0.000209648	-0.879446	-1.79556e-10	0.000210257	-0.879432	-1.79556e-10
80885379	rs10792540	8.61928e-08	-1.50523	-1.18589	3.27933e-05	-1.55843	-1.17622	3.2899e-05	-1.55814	-1.17618
80885501	rs2461675	9.03333e-08	-1.50619	-1.13801	2.89644e-05	-1.73369	-1.12511	2.9047e-05	-1.73369	-1.12516
80885622	rs11232503	8.26296e-08	-1.54798	-1.18536	3.16331e-05	-1.5956	-1.17507	3.17341e-05	-1.59535	-1.17503
80886577	rs10897762	8.10733e-08	-1.57758	-1.17477	3.46585e-05	-1.51573	-1.1636	3.47672e-05	-1.51544	-1.16365
80886836	rs11232505	8.51223e-08	-1.51342	-1.19019	3.25318e-05	-1.55795	-1.18471	3.26357e-05	-1.55767	-1.18468
80887010	rs12286515	8.80558e-08	-1.47977	-1.18996	3.30549e-05	-1.53605	-1.19065	3.31609e-05	-1.53575	-1.19065
80887085	rs2461674	7.44404e-08	-1.73369	-1.10401	3.35316e-05	-1.60852	-1.10386	3.36294e-05	-1.60851	-1.10385
80887729	rs117016554	2.34861e-07	-1.68871	-1.79556e-10	8.98692e-05	-1.72652	-1.79556e-10	9.01289e-05	-1.72652	-1.79556e-10
80888097	rs10459041	9.02166e-08	-1.45604	-1.18945	3.40454e-05	-1.50633	-1.19085	3.41546e-05	-1.50602	-1.19085
80888200	rs76515373	5.00164e-07	-1.21388e-10	-0.932765	0.000192525	-1.21388e-10	-0.964646	0.000193078	-1.21388e-10	-0.964668
80888233	rs78119674	1.49056e-06	-1.21388e-10	0.159203	0.000640077	-1.21388e-10	0.236715	0.000641884	-1.21388e-10	0.236644
80888972	rs7121822	7.78799e-08	-1.61776	-1.17477	3.28915e-05	-1.56806	-1.1636	3.29945e-05	-1.56777	-1.16365
80889618	rs4457776	1.25024e-07	-1.21896	-1.10023	6.79184e-05	-0.898802	-1.10777	6.80651e-05	-0.899551	-1.10775
80890301	rs7932784	8.44443e-08	-1.52424	-1.18737	3.20222e-05	-1.56759	-1.19085	3.21233e-05	-1.56733	-1.19086
80891052	rs12360815	9.89199e-08	-1.38104	-1.17235	4.46865e-05	-1.26472	-1.16049	4.483e-05	-1.26434	-1.16054
80891357	rs2512127	9.28342e-08	-1.47861	-1.13828	2.90926e-05	-1.73137	-1.12302	2.91764e-05	-1.73134	-1.12306
80891486	rs77514115	8.27679e-07	-1.21388e-10	-0.429075	0.000372739	-1.21388e-10	-0.303994	0.000374077	-1.21388e-10	-0.303303
80891492	rs75944648	9.47882e-08	-1.65594	-0.94012	3.60206e-05	-1.72126	-0.91952	3.61241e-05	-1.72127	-0.919534
80891512	rs2461676	7.96388e-08	-1.69956	-1.07064	3.32666e-05	-1.69271	-1.02761	3.33681e-05	-1.69276	-1.02741
80892658	rs75985072	2.94811e-07	-1.46137	-1.79556e-10	9.68731e-05	-1.65147	-1.79556e-10	9.713e-05	-1.65171	-1.79556e-10
80893313	rs10501488	7.62806e-08	-1.6224	-1.19088	3.22037e-05	-1.56286	-1.18993	3.23052e-05	-1.5626	-1.18994
80893965	rs72944094	4.39106e-07	-1.06296	-1.79556e-10	0.000104911	-1.57176	-1.79556e-10	0.00010522	-1.57171	-1.79556e-10
80894230	rs10501491	9.02836e-08	-1.68238	-0.962366	3.7511e-05	-1.70685	-0.893389	3.76287e-05	-1.7069	-0.893092
80894692	rs11232506	8.23198e-08	-1.54807	-1.18902	3.13522e-05	-1.58873	-1.19086	3.14508e-05	-1.58849	-1.19085
80895496	rs11232507	8.30927e-08	-1.54321	-1.18453	3.1512e-05	-1.58444	-1.19006	3.16108e-05	-1.58419	-1.19007
80895852	rs140910175	4.55615e-07	-1.02605	-1.79556e-10	0.000114152	-1.48734	-1.79556e-10	0.000114428	-1.48781	-1.79556e-10
80896117	rs11232509	8.21689e-08	-1.55797	-1.18095	3.11647e-05	-1.59747	-1.18812	3.12619e-05	-1.59723	-1.18813
80896136	rs11232510	8.24382e-08	-1.5547	-1.18095	3.12547e-05	-1.59459	-1.18812	3.13522e-05	-1.59435	-1.18813
80897179	rs4569033	1.15497e-07	-1.50375	-0.894703	4.31234e-05	-1.54929	-0.911514	4.32612e-05	-1.54902	-0.911493
80897203	rs79991980	7.76137e-07	-1.21388e-10	-0.493373	0.000347718	-1.21388e-10	-0.373481	0.000348956	-1.21388e-10	-0.372817
80897427	rs61888596	1.44777e-06	0.130079	-1.79556e-10	0.000272279	-0.618045	-1.79556e-10	0.000272889	-0.618699	-1.79556e-10
80897644	rs17141670	8.04669e-08	-1.57044	-1.18941	3.07436e-05	-1.60842	-1.19077	3.08398e-05	-1.60819	-1.19076
80898202	rs4285895	7.64998e-08	-1.63198	-1.17843	3.27101e-05	-1.55164	-1.18555	3.28059e-05	-1.55162	-1.18553
80898443	rs113987538	8.76485e-07	-1.21388e-10	-0.371781	0.000396476	-1.21388e-10	-0.242257	0.000397908	-1.21388e-10	-0.241542
80898842	rs7122888	1.02885e-07	-1.65219	-0.861896	3.91082e-05	-1.67891	-0.879626	3.92279e-05	-1.67877	-0.879604
80899063	rs73507699	8.43296e-07	-1.21388e-10	-0.410383	0.00038033	-1.21388e-10	-0.283834	0.000381698	-1.21388e-10	-0.283135
80900285	rs12420484	7.82707e-07	-1.21388e-10	-0.484942	0.000348952	-1.21388e-10	-0.369941	0.000350191	-1.21388e-10	-0.369284
80900293	rs12420486	1.21103e-07	-1.42062	-0.930443	4.49534e-05	-1.47418	-0.94507	4.50993e-05	-1.47385	-0.94505
80901061	rs7120835	1.1874e-07	-1.47849	-0.892275	4.42706e-05	-1.5266	-0.907952	4.44128e-05	-1.52631	-0.907931
80901065	rs7121180	1.1874e-07	-1.47849	-0.892275	4.42706e-05	-1.5266	-0.907952	4.44128e-05	-1.52631	-0.907931
80901266	rs11232511	7.61142e-08	-1.64394	-1.17152	3.33375e-05	-1.54038	-1.17781	3.34379e-05	-1.54029	-1.17779
80901819	rs76652196	8.15085e-07	-1.21388e-10	-0.444408	0.000364905	-1.21388e-10	-0.325236	0.000366214	-1.21388e-10	-0.324546
80901843	rs139161943	2.2629e-07	-1.72588	-1.79556e-10	9.01348e-05	-1.72357	-1.79556e-10	9.03899e-05	-1.72363	-1.79556e-10
80902071	rs17141691	1.31787e-07	-1.11617	-1.15035	4.31129e-05	-1.30578	-1.15528	4.32589e-05	-1.3053	-1.15526
80902438	rs4288778	1.01647e-07	-1.41337	-1.11282	3.00869e-05	-1.72284	-1.09794	3.01741e-05	-1.72277	-1.09801
80903615	rs4469908	9.64905e-08	-1.45169	-1.12657	2.95191e-05	-1.72905	-1.11079	2.96043e-05	-1.729	-1.11084
80903884	rs7938364	9.93013e-08	-1.68413	-0.865411	3.75039e-05	-1.72435	-0.87608	3.76136e-05	-1.72436	-0.876041
80904210	rs117868442	2.24528e-07	-1.7337	-1.79556e-10	9.65768e-05	-1.65454	-1.79556e-10	9.68475e-05	-1.65463	-1.79556e-10
80904468	rs10501494	1.09286e-07	-1.30157	-1.15216	5.79195e-05	-1.00717	-1.15864	5.80972e-05	-1.00703	-1.15862
80905621	rs12418465	9.87472e-08	-1.57663	-0.978505	3.73547e-05	-1.61384	-0.990576	3.74726e-05	-1.61362	-0.990539
80906302	rs12224901	1.04179e-07	-1.62291	-0.878681	3.97156e-05	-1.65376	-0.889372	3.98404e-05	-1.65357	-0.889309
80906461	rs12226292	1.04769e-07	-1.55108	-0.944862	3.94688e-05	-1.5914	-0.957965	3.9594e-05	-1.59115	-0.957934
80907234	rs11232513	1.00161e-07	-1.58883	-0.952089	3.79176e-05	-1.62446	-0.964996	3.80367e-05	-1.62425	-0.964965
80907307	rs11232514	1.00463e-07	-1.58583	-0.952089	3.80167e-05	-1.62185	-0.964996	3.81361e-05	-1.62164	-0.964965
80907838	rs56170413	8.76775e-08	-1.57015	-1.10388	2.91905e-05	-1.73268	-1.11835	2.92757e-05	-1.73266	-1.11834
80907942	rs56296702	1.07098e-07	-1.35374	-1.12022	5.82305e-05	-1.04248	-1.11799	5.83549e-05	-1.04324	-1.11798
80908115	rs3924724	9.83891e-08	-1.58883	-0.969943	3.7174e-05	-1.62446	-0.984801	3.72907e-05	-1.62425	-0.984772
80908281	rs11232515	9.33544e-08	-1.43456	-1.17674	3.82241e-05	-1.39633	-1.18508	3.83332e-05	-1.39638	-1.18507
80908426	rs139932749	2.27826e-07	-1.71912	-1.79556e-10	8.92215e-05	-1.73375	-1.79556e-10	8.94801e-05	-1.73375	-1.79556e-10
80908647	rs4505085	5.0698e-07	-1.21388e-10	-0.91923	0.000194837	-1.21388e-10	-0.952712	0.00019536	-1.21388e-10	-0.952921
80908701	rs6591933	8.91061e-08	-1.71492	-0.942954	3.45586e-05	-1.72621	-0.956011	3.46578e-05	-1.72627	-0.95597
80908821	rs144306129	1.401e-06	-1.21388e-10	0.0972381	0.000532068	-1.21388e-10	0.0518969	0.000533568	-1.21388e-10	0.0518229
80909633	rs4463866	9.86629e-08	-1.56716	-0.988832	3.72837e-05	-1.60555	-1.00077	3.74012e-05	-1.60531	-1.00075
80909660	rs76544031	9.93038e-07	-1.21388e-10	-0.246932	0.000450971	-1.21388e-10	-0.11347	0.000452625	-1.21388e-10	-0.1127
80910864	rs11232516	7.21767e-08	-1.69074	-1.17784	2.8543e-05	-1.70909	-1.16437	2.86239e-05	-1.70921	-1.16431
80911302	rs4472953	9.76633e-08	-1.4387	-1.12748	2.95463e-05	-1.72724	-1.11168	2.9632e-05	-1.72719	-1.11172
80911620	rs7111614	8.74907e-08	-1.71245	-0.96372	3.40014e-05	-1.72462	-0.973857	3.40985e-05	-1.72469	-0.973824
80912022	rs74465945	7.23271e-08	-1.68705	-1.17945	2.85227e-05	-1.70628	-1.16789	2.8603e-05	-1.7064	-1.16785
80912394	rs7115688	8.63941e-08	-1.71808	-0.970705	3.36508e-05	-1.72815	-0.980684	3.37474e-05	-1.72821	-0.98065
80912928	rs7101972	8.65462e-08	-1.70944	-0.977582	3.36113e-05	-1.72261	-0.987402	3.37071e-05	-1.72269	-0.987369
80913071	rs61888597	2.01661e-06	0.461474	-1.79556e-10	0.000331405	-0.421533	-1.79556e-10	0.000332074	-0.422405	-1.79556e-10
80913143	rs112628918	7.3265e-08	-1.67923	-1.17439	2.8899e-05	-1.70021	-1.16086	2.89802e-05	-1.70034	-1.16081
80913255	rs72479270	1.00279e-06	-1.21388e-10	-0.237155	0.000455706	-1.21388e-10	-0.103027	0.000457378	-1.21388e-10	-0.102253
80913912	rs151159256	3.12403e-07	-1.40341	-1.79556e-10	9.38214e-05	-1.68348	-1.79556e-10	9.4099e-05	-1.68342	-1.79556e-10
80914125	rs3924708	9.99916e-08	-1.40427	-1.13834	2.93282e-05	-1.72131	-1.12501	2.9414e-05	-1.72124	-1.12506
80914692	rs7124544	8.60222e-08	-1.70663	-0.986468	3.3311e-05	-1.72068	-0.998307	3.34058e-05	-1.72076	-0.998271
80914816	rs12363885	2.373e-07	-1.67838	-1.79556e-10	0.000115412	-1.47636	-1.79556e-10	0.00011565	-1.4772	-1.79556e-10
80914843	rs4486655	8.52069e-08	-1.71696	-0.98566	3.30785e-05	-1.72748	-0.998512	3.31735e-05	-1.72754	-0.998476
80914995	rs144877010	2.32725e-07	-1.69784	-1.79556e-10	9.05543e-05	-1.71892	-1.79556e-10	9.08147e-05	-1.71894	-1.79556e-10
80915455	rs367819466	5.51828e-07	-1.21388e-10	-0.834464	0.00022386	-1.21388e-10	-0.813854	0.000224561	-1.21388e-10	-0.813618
80915510	rs7114393	8.56314e-08	-1.70054	-0.997107	3.31515e-05	-1.71636	-1.00743	3.32452e-05	-1.71646	-1.0074
80915801	rs7114811	8.43346e-08	-1.7158	-0.997107	3.28084e-05	-1.72676	-1.00743	3.29023e-05	-1.72682	-1.0074
80916004	rs7101872	8.34985e-08	-1.7158	-1.00707	3.24208e-05	-1.72676	-1.01931	3.25136e-05	-1.72682	-1.01928
80916076	rs73509544	8.55155e-08	-1.70516	-0.99384	3.31476e-05	-1.71966	-1.00425	3.32416e-05	-1.71974	-1.00422
80916305	rs11232517	7.3782e-08	-1.67718	-1.16941	2.91554e-05	-1.69859	-1.15364	2.92374e-05	-1.69873	-1.15358
80916359	rs7102147	8.21451e-08	-1.71369	-1.02552	3.18854e-05	-1.72818	-1.03455	3.19767e-05	-1.72824	-1.03452
80916630	rs7118832	8.18249e-08	-1.71461	-1.02851	3.18617e-05	-1.72601	-1.03746	3.19527e-05	-1.72607	-1.03743
80916700	rs4944284	1.02625e-07	-1.39026	-1.12635	2.98439e-05	-1.71847	-1.11042	2.99314e-05	-1.71839	-1.11047
80916798	rs7102845	9.72785e-08	-1.44971	-1.12042	2.97536e-05	-1.71232	-1.1196	2.98396e-05	-1.71234	-1.11959
80917572	rs4944285	9.99408e-08	-1.3973	-1.14582	2.91539e-05	-1.71993	-1.13236	2.92394e-05	-1.71985	-1.1324
80918074	rs7110542	8.73675e-08	-1.54871	-1.12886	2.85765e-05	-1.73084	-1.14145	2.86598e-05	-1.73083	-1.14144
80918448	rs7127115	8.78463e-08	-1.54233	-1.12978	2.85774e-05	-1.72999	-1.14226	2.86608e-05	-1.72998	-1.14226
80918583	rs11232518	2.3796e-07	-1.6756	-1.79556e-10	0.000116101	-1.47041	-1.79556e-10	0.000116339	-1.47126	-1.79556e-10
80918660	rs12292784	8.74456e-08	-1.5469	-1.12978	2.8587e-05	-1.72966	-1.14226	2.86705e-05	-1.72964	-1.14226
80918876	rs11232519	7.55786e-08	-1.64227	-1.18025	3.37615e-05	-1.52122	-1.18434	3.38629e-05	-1.52112	-1.18432
80918997	rs56035957	8.8008e-08	-1.54049	-1.12978	2.86156e-05	-1.72866	-1.14226	2.86991e-05	-1.72864	-1.14226
80919021	rs10897763	7.05295e-08	-1.70108	-1.19059	2.78521e-05	-1.71095	-1.18701	2.79342e-05	-1.71088	-1.18703
80919052	rs4466865	8.75568e-08	-1.59765	-1.07776	3.32428e-05	-1.6321	-1.08893	3.33468e-05	-1.6319	-1.0889
80919175	rs55745975	8.79281e-08	-1.54049	-1.13069	2.85924e-05	-1.72866	-1.14307	2.86759e-05	-1.72864	-1.14307
80919234	rs61888600	8.79281e-08	-1.54049	-1.13069	2.85924e-05	-1.72866	-1.14307	2.86759e-05	-1.72864	-1.14307
80919266	rs61888601	8.79281e-08	-1.54049	-1.13069	2.85924e-05	-1.72866	-1.14307	2.86759e-05	-1.72864	-1.14307
80919476	rs61888603	8.79281e-08	-1.54049	-1.13069	2.85924e-05	-1.72866	-1.14307	2.86759e-05	-1.72864	-1.14307
80919577	rs61888604	8.63413e-08	-1.55321	-1.13618	2.83995e-05	-1.73055	-1.14796	2.84823e-05	-1.73053	-1.14795
80919584	rs61888605	8.70381e-08	-1.5469	-1.13445	2.84685e-05	-1.72966	-1.14642	2.85515e-05	-1.72964	-1.14641
80919651	rs61888606	8.79281e-08	-1.54049	-1.13069	2.85924e-05	-1.72866	-1.14307	2.86759e-05	-1.72864	-1.14307
80919693	rs6591935	8.29717e-08	-1.60591	-1.12329	3.16603e-05	-1.63923	-1.13059	3.17588e-05	-1.63903	-1.13057
80919706	rs61888607	8.78227e-08	-1.54049	-1.13189	2.85618e-05	-1.72866	-1.14414	2.86452e-05	-1.72864	-1.14414
80919757	rs6591936	7.79065e-08	-1.66536	-1.12683	3.11086e-05	-1.68906	-1.09833	3.1206e-05	-1.68892	-1.09823
80919780	rs6591937	8.33894e-08	-1.62837	-1.09581	3.18803e-05	-1.65839	-1.1045	3.19789e-05	-1.65821	-1.10447
80919790	rs6591938	7.74588e-08	-1.66935	-1.12861	3.09427e-05	-1.69227	-1.10047	3.10393e-05	-1.69214	-1.10037
80919849	rs75026375	2.26415e-06	0.577252	-1.79556e-10	0.000371337	-0.307765	-1.79556e-10	0.000372078	-0.30866	-1.79556e-10
80919907	rs76036884	4.23463e-07	-1.09923	-1.79556e-10	0.000235535	-0.763012	-1.79556e-10	0.000235493	-0.766085	-1.79556e-10
80919913	rs6591939	8.58548e-08	-1.59474	-1.1003	3.26716e-05	-1.62959	-1.10878	3.27737e-05	-1.62938	-1.10876
80920018	rs12269808	8.85867e-08	-1.52668	-1.13704	2.85011e-05	-1.72622	-1.14871	2.85845e-05	-1.72619	-1.14871
80920078	rs6591940	8.59177e-08	-1.5918	-1.10251	3.26862e-05	-1.62704	-1.11088	3.27884e-05	-1.62683	-1.11086
80920207	rs10897764	2.30306e-07	-0.517566	-1.19072	5.48175e-05	-1.03107	-1.1898	5.50122e-05	-1.0304	-1.18981
80920293	rs10897765	8.93398e-08	-1.51993	-1.13532	2.85826e-05	-1.72488	-1.14719	2.86663e-05	-1.72486	-1.14719
80920363	rs10897766	8.91242e-08	-1.52668	-1.13099	2.86547e-05	-1.72622	-1.14334	2.87385e-05	-1.72619	-1.14334
80920424	rs11232520	7.76663e-08	-1.65406	-1.14122	2.85185e-05	-1.73201	-1.14232	2.86015e-05	-1.732	-1.1423
80920600	rs11232521	8.96712e-08	-1.51308	-1.13847	2.85441e-05	-1.72344	-1.14998	2.86277e-05	-1.72341	-1.14998
80920667	rs10501495	8.89586e-08	-1.52191	-1.13762	2.84727e-05	-1.7267	-1.14923	2.85559e-05	-1.72668	-1.14923
80920802	rs10501496	9.11874e-08	-1.50112	-1.13366	2.86929e-05	-1.72251	-1.14572	2.8777e-05	-1.72247	-1.14571
80920820	rs7482152	8.95505e-08	-1.52191	-1.13099	2.86408e-05	-1.7267	-1.14334	2.87245e-05	-1.72668	-1.14334
80920854	rs11232522	9.84565e-08	-1.42364	-1.13445	2.91913e-05	-1.70458	-1.14642	2.92773e-05	-1.70454	-1.14641
80920913	rs4486656	1.02253e-07	-1.38152	-1.13873	2.95638e-05	-1.68811	-1.15021	2.96514e-05	-1.68805	-1.15021
80920926	rs4472954	1.01486e-07	-1.38989	-1.13789	2.94978e-05	-1.69109	-1.14947	2.95851e-05	-1.69103	-1.14946
80921407	rs12288304	1.38492e-07	-1.10809	-1.10881	3.94395e-05	-1.43537	-1.11474	3.95273e-05	-1.43605	-1.11472
80921481	rs10897767	7.10387e-08	-1.69514	-1.18933	3.66121e-05	-1.43376	-1.19074	3.66941e-05	-1.43441	-1.19073
80921705	rs73509586	8.78148e-07	-1.21388e-10	-0.369886	0.000398608	-1.21388e-10	-0.236895	0.00040006	-1.21388e-10	-0.236149
80921763	rs59583021	1.42501e-07	-1.06366	-1.12469	4.95669e-05	-1.19137	-1.13018	4.97492e-05	-1.1906	-1.13017
80921973	rs61415633	1.48024e-07	-1.02653	-1.1238	5.1147e-05	-1.16084	-1.12933	5.1335e-05	-1.16008	-1.12931
80922032	rs57731988	1.43368e-07	-1.05849	-1.1238	4.96987e-05	-1.18957	-1.12933	4.98804e-05	-1.18882	-1.12931
80922196	rs56098880	1.50736e-07	-1.00659	-1.12558	5.19851e-05	-1.14288	-1.13103	5.21768e-05	-1.14211	-1.13102
80922600	rs12290303	1.51383e-07	-1.00056	-1.12733	5.21811e-05	-1.13744	-1.13271	5.23736e-05	-1.13666	-1.1327
80922877	rs6591941	8.32914e-08	-1.59311	-1.13225	3.21214e-05	-1.64936	-1.10599	3.22218e-05	-1.64922	-1.1059
80922968	rs11232524	1.45432e-07	-1.03901	-1.12898	5.03257e-05	-1.17207	-1.13429	5.05102e-05	-1.17131	-1.13427
80923036	rs11232525	1.46053e-07	-1.02653	-1.1372	5.0496e-05	-1.16084	-1.14214	5.06815e-05	-1.16008	-1.14212
80923205	rs11232526	1.47386e-07	-1.02653	-1.12812	5.0936e-05	-1.16084	-1.13346	5.11232e-05	-1.16008	-1.13345
80923311	rs146129066	7.48732e-07	-1.21388e-10	-0.52932	0.000283589	-1.21388e-10	-0.577347	0.000284397	-1.21388e-10	-0.577392
80923315	rs11232527	1.47259e-07	-1.02653	-1.12898	5.08939e-05	-1.16084	-1.13429	5.10809e-05	-1.16008	-1.13427
80923852	rs4283000	1.43614e-07	-1.04553	-1.13504	4.97428e-05	-1.17793	-1.14008	4.9925e-05	-1.17718	-1.14006
80924073	rs113664010	3.01462e-07	-1.43906	-1.79556e-10	0.000112423	-1.5026	-1.79556e-10	0.000112792	-1.50222	-1.79556e-10
80924150	rs4291695	1.43382e-07	-1.04553	-1.13666	4.96661e-05	-1.17793	-1.14162	4.9848e-05	-1.17718	-1.1416
80924170	rs12421756	7.39785e-07	-1.21388e-10	-0.541341	0.000326639	-1.21388e-10	-0.436018	0.00032778	-1.21388e-10	-0.435422
80924206	rs7113671	1.4234e-07	-1.05203	-1.13746	4.93397e-05	-1.18377	-1.14238	4.95201e-05	-1.18302	-1.14237
80924418	rs57753355	7.02022e-07	-1.21388e-10	-0.593736	0.000308674	-1.21388e-10	-0.492587	0.000309745	-1.21388e-10	-0.492014
80924847	rs55995548	1.64268e-07	-0.896449	-1.14976	6.50521e-05	-0.896591	-1.15309	6.52941e-05	-0.895781	-1.15308
80924993	rs6591942	1.59101e-07	-0.929726	-1.14844	6.30027e-05	-0.929866	-1.15183	6.32361e-05	-0.929072	-1.15182
80925241	rs6591943	1.61345e-07	-0.913531	-1.15063	6.61517e-05	-0.878993	-1.15393	6.63983e-05	-0.878176	-1.15392
80925479	rs6591944	1.57172e-07	-0.935763	-1.15459	6.22553e-05	-0.935902	-1.15773	6.24857e-05	-0.935111	-1.15771
80925547	rs10897768	7.86351e-08	-1.71276	-1.07012	3.04753e-05	-1.72588	-1.08208	3.05627e-05	-1.72594	-1.08204
80925718	rs4269944	1.57637e-07	-0.929726	-1.15768	6.2448e-05	-0.929866	-1.16067	6.26792e-05	-0.929072	-1.16066
80926784	rs17141760	1.75391e-07	-0.80483	-1.17586	7.11373e-05	-0.782414	-1.17785	7.14026e-05	-0.78159	-1.17784
80926960	rs11232529	1.58238e-07	-0.916227	-1.16737	6.27166e-05	-0.916368	-1.16988	6.29491e-05	-0.915567	-1.16987
80927005	rs11232530	1.59162e-07	-0.909434	-1.16834	6.30861e-05	-0.909576	-1.1708	6.33203e-05	-0.908772	-1.17079
80927211	rs11232531	1.55823e-07	-0.929641	-1.16934	6.48975e-05	-0.880325	-1.17174	6.51393e-05	-0.879507	-1.17173
80927384	rs11232532	7.80976e-08	-1.69986	-1.08989	3.02144e-05	-1.71738	-1.09918	3.03002e-05	-1.71747	-1.09914
80927771	rs4592439	1.57333e-07	-0.916227	-1.17311	6.23787e-05	-0.916368	-1.17528	6.26099e-05	-0.915567	-1.17527
80927947	rs4616061	1.60771e-07	-0.896449	-1.17127	6.37345e-05	-0.896591	-1.17356	6.39714e-05	-0.895781	-1.17355
80928144	rs12361615	7.90196e-08	-1.61793	-1.16007	3.42112e-05	-1.5479	-1.14441	3.43195e-05	-1.54758	-1.14447
80928249	rs7116760	7.80704e-08	-1.61859	-1.1715	3.19834e-05	-1.58526	-1.1744	3.20902e-05	-1.58482	-1.1744
80928453	rs11232533	7.78422e-08	-1.63166	-1.16135	3.33545e-05	-1.57169	-1.14599	3.3459e-05	-1.5714	-1.14605
80928471	rs11232534	1.50522e-07	-0.954071	-1.17952	5.97053e-05	-0.954209	-1.18124	5.99253e-05	-0.953427	-1.18124
80928775	rs12049884	7.93453e-08	-1.67436	-1.09954	3.1801e-05	-1.69857	-1.06681	3.18926e-05	-1.6987	-1.06669
80928802	rs61888630	1.36339e-06	0.070028	-1.79556e-10	0.000181668	-1.02269	-1.79556e-10	0.000182276	-1.02224	-1.79556e-10
80928809	rs11232535	1.2194e-07	-1.16741	-1.17676	4.30457e-05	-1.28686	-1.17575	4.31986e-05	-1.28619	-1.17576
80929352	rs4616062	1.27974e-07	-1.10505	-1.19082	4.54314e-05	-1.21775	-1.19092	4.55946e-05	-1.21705	-1.19092
80929382	rs17141777	7.81862e-08	-1.67645	-1.11216	3.12081e-05	-1.70017	-1.08402	3.12977e-05	-1.7003	-1.08392
80929451	rs4288771	7.41328e-08	-1.66268	-1.17916	2.83943e-05	-1.70106	-1.17763	2.84776e-05	-1.70101	-1.17764
80929515	rs12277051	2.41329e-07	-1.66154	-1.79556e-10	8.92253e-05	-1.73371	-1.79556e-10	8.94837e-05	-1.73371	-1.79556e-10
80929734	rs117145000	2.24675e-07	-1.73305	-1.79556e-10	9.01248e-05	-1.72368	-1.79556e-10	9.03915e-05	-1.72361	-1.79556e-10
80929943	rs7928711	8.09428e-07	0.732483	-1.18386	0.000184939	0.166921	-1.17177	0.000185523	0.167129	-1.17172
80930194	rs10897769	9.0651e-08	-1.58972	-1.05096	3.2755e-05	-1.73173	-1.00409	3.28544e-05	-1.73182	-1.00386
80930195	rs60745016	8.80986e-08	-1.59067	-1.07857	3.16585e-05	-1.73278	-1.03708	3.17549e-05	-1.73285	-1.03687
80930312	rs10751043	9.41469e-08	-1.50654	-1.0963	3.14013e-05	-1.72916	-1.04886	3.14994e-05	-1.72905	-1.04875
80930360	rs4376927	7.60693e-08	-1.69556	-1.12049	3.37059e-05	-1.62531	-1.08189	3.3785e-05	-1.62577	-1.08198
80930372	rs4623923	1.03224e-07	-1.38129	-1.12951	3.06933e-05	-1.71047	-1.09036	3.07928e-05	-1.71022	-1.09026
80930377	rs12419987	2.00945e-07	-0.657844	-1.18683	4.11631e-05	-1.32644	-1.1809	4.12903e-05	-1.32629	-1.18085
80930458	rs11232538	9.03587e-08	-1.4552	-1.18871	4.07324e-05	-1.33368	-1.18417	4.07991e-05	-1.33497	-1.18413
80930613	rs4315099	9.1713e-08	-1.43957	-1.18947	4.13842e-05	-1.31587	-1.1861	4.14499e-05	-1.31721	-1.18607
80930669	rs4315100	8.39501e-08	-1.7178	-0.999682	3.74629e-05	-1.65247	-0.94905	3.75596e-05	-1.65309	-0.948745
80930696	rs11232540	9.04258e-08	-1.47422	-1.16895	3.47724e-05	-1.52997	-1.14608	3.48627e-05	-1.53031	-1.14604
80930840	rs139781531	7.94579e-07	-1.21388e-10	-0.469889	0.000312857	-1.21388e-10	-0.479128	0.000313774	-1.21388e-10	-0.479091
80930854	rs4520614	9.24565e-08	-1.43096	-1.19	4.17684e-05	-1.30563	-1.18711	4.18339e-05	-1.30697	-1.18708
80930923	rs77553617	2.40837e-07	-1.66358	-1.79556e-10	9.79296e-05	-1.64063	-1.79556e-10	9.81973e-05	-1.64079	-1.79556e-10
80930934	rs4412769	7.12837e-08	-1.72587	-1.15516	3.04839e-05	-1.6804	-1.12727	3.05602e-05	-1.68073	-1.12734
80931067	rs56309555	8.78458e-08	-1.49521	-1.1769	3.54072e-05	-1.50097	-1.15699	3.54967e-05	-1.50138	-1.15694
80931088	rs12573998	2.57849e-07	-0.747382	-0.847944	8.9182e-05	-0.915511	-0.818683	8.94534e-05	-0.915535	-0.818512
80931284	rs17141801	1.37255e-07	-1.31523	-0.910632	4.05653e-05	-1.67025	-0.851712	4.07011e-05	-1.67016	-0.851352
80931378	rs142600599	4.41102e-07	-1.21388e-10	-1.05843	0.000180365	-1.21388e-10	-1.02989	0.000180885	-1.21388e-10	-1.0299
80931507	rs12574020	1.86172e-07	-0.732427	-1.1886	6.23531e-05	-0.901885	-1.19018	6.2533e-05	-0.901909	-1.19016
80932097	rs7125197	5.81433e-07	-1.21388e-10	-0.782206	0.000255689	-1.21388e-10	-0.680911	0.000256617	-1.21388e-10	-0.680178
80932237	rs7111166	8.66266e-07	0.298403	-0.681912	0.000153686	-0.628297	-0.561662	0.000154135	-0.629235	-0.560699
80932310	rs75698761	1.69068e-06	0.285186	-1.79556e-10	0.000266889	-0.63804	-1.79556e-10	0.000267412	-0.638973	-1.79556e-10
80932351	rs7125586	7.95604e-07	0.194061	-0.66266	0.000145407	-0.704894	-0.540442	0.000145842	-0.705799	-0.539441
80932382	rs7125911	7.768e-07	0.179791	-0.672309	0.00014239	-0.715312	-0.55099	0.000142813	-0.716213	-0.550019
80932391	rs10897771	2.55423e-07	-0.576256	-1.02852	0.000122451	-0.473626	-0.943534	0.000122696	-0.474769	-0.943284
80932427	rs7125940	2.92834e-06	2.01828	-1.18379	0.000552781	1.27979	-1.1897	0.000552967	1.27722	-1.18969
80932563	rs7125761	8.65176e-07	0.255055	-0.639823	0.000153103	-0.678634	-0.515127	0.000153564	-0.67954	-0.514107
80932585	rs6591945	8.44138e-07	0.220138	-0.629523	0.00015375	-0.68582	-0.503726	0.000154213	-0.686734	-0.502697
80932726	rs77242953	4.44743e-07	-1.0502	-1.79556e-10	0.000368797	-0.314627	-1.79556e-10	0.000369016	-0.316924	-1.79556e-10
80932827	rs7947523	1.13715e-06	1.07287	-1.18428	0.000285317	0.619278	-1.19055	0.000285553	0.617204	-1.19054
80932986	rs77271297	3.20417e-07	-1.37808	-1.79556e-10	0.000113878	-1.48975	-1.79556e-10	0.000113943	-1.49207	-1.79556e-10
80933114	rs4612829	1.30547e-06	1.21606	-1.18944	0.00026655	0.551056	-1.19037	0.000266733	0.548865	-1.19038
80933125	rs4257003	1.33945e-06	1.24176	-1.18944	0.000272649	0.573681	-1.19037	0.000272834	0.571479	-1.19038
80933192	rs4400835	1.66087e-06	1.45661	-1.18921	0.000329542	0.763326	-1.1905	0.000329737	0.761036	-1.19051
80933195	rs4369436	1.61728e-06	1.43001	-1.18921	0.000321882	0.739806	-1.1905	0.000322075	0.737526	-1.19051
80933199	rs143834895	5.18976e-07	-1.21388e-10	-0.895843	0.000211901	-1.21388e-10	-0.868754	0.000212528	-1.21388e-10	-0.868691
80933483	rs11232541	1.1138e-07	-1.2603	-1.17445	3.75022e-05	-1.4225	-1.17798	3.76123e-05	-1.42249	-1.17794
80933636	rs11232542	1.71437e-06	1.24508	-0.94598	0.000378025	0.538624	-0.828539	0.000378358	0.536326	-0.828249
80933687	rs11232543	2.39867e-06	1.82418	-1.18921	0.000437926	1.04767	-1.1905	0.000438074	1.04513	-1.19051
80933737	rs77393624	4.37209e-07	-1.06729	-1.79556e-10	0.000325741	-0.438772	-1.79556e-10	0.000325906	-0.441155	-1.79556e-10
80933861	rs72946112	5.12478e-07	-0.908443	-1.79556e-10	0.000238864	-0.748979	-1.79556e-10	0.000239697	-0.748387	-1.79556e-10
80933907	rs61888631	1.36216e-06	0.069128	-1.79556e-10	0.000218607	-0.837599	-1.79556e-10	0.000219038	-0.838521	-1.79556e-10
80934156	rs4400836	2.72827e-06	1.74594	-0.982215	0.000527253	0.92289	-0.880084	0.000528075	0.921365	-0.87989
80934453	rs7941712	6.44767e-07	-0.678812	-1.79556e-10	0.000370989	-0.308701	-1.79556e-10	0.000369987	-0.314296	-1.79556e-10
80934654	rs4267095	1.30683e-06	1.21392	-1.18626	0.000271947	0.539802	-1.15907	0.000272138	0.537522	-1.15898
80934783	rs4267096	1.50838e-06	1.18834	-1.01725	0.000290436	0.517344	-1.07083	0.000290643	0.515075	-1.07074
80934801	rs4408336	1.6919e-06	1.21392	-0.928011	0.000319511	0.539802	-0.997885	0.00031975	0.537522	-0.997747
80934971	rs75971705	7.16442e-07	-1.21388e-10	-0.573403	0.000325716	-1.21388e-10	-0.438849	0.00032701	-1.21388e-10	-0.437773
80935301	rs7107959	7.14032e-07	-1.21388e-10	-0.576773	0.000324507	-1.21388e-10	-0.442567	0.000325795	-1.21388e-10	-0.441494
80935343	rs17141820	1.18491e-06	-0.0702777	-1.79556e-10	0.000198307	-0.935058	-1.79556e-10	0.000198708	-0.935928	-1.79556e-10
80935572	rs6591946	1.76432e-06	1.2457	-0.917883	0.000330954	0.566297	-0.989192	0.000331205	0.564024	-0.989051
80935720	rs4643102	1.70676e-06	1.21668	-0.922036	0.000313312	0.519432	-0.997107	0.000313552	0.517164	-0.996962
80935745	rs7108535	7.06594e-07	-1.21388e-10	-0.587244	0.00032175	-1.21388e-10	-0.4511	0.000323019	-1.21388e-10	-0.450052
80935759	rs4274217	1.66363e-06	1.19109	-0.922036	0.000306385	0.497075	-0.997107	0.000306623	0.494818	-0.996962
80935761	rs4556563	1.37343e-06	1.26819	-1.19083	0.000274399	0.564474	-1.17476	0.000274579	0.562183	-1.17471
80935866	rs4414242	7.1681e-07	0.590103	-1.16299	0.000185911	0.138274	-1.13788	0.000186061	0.136247	-1.13794
80935911	rs4414243	1.8797e-06	1.31436	-0.923197	0.000341325	0.604893	-0.996933	0.000341572	0.602582	-0.996787
80936097	rs12575496	1.32474e-07	-1.57639	-0.684928	4.5864e-05	-1.65067	-0.748524	4.60037e-05	-1.65066	-0.74838
80936250	rs12576623	1.32572e-07	-1.57639	-0.684188	4.61308e-05	-1.65067	-0.742724	4.62708e-05	-1.65066	-0.742589
80936288	rs10501497	8.62051e-08	-1.51317	-1.17781	2.75727e-05	-1.73289	-1.17516	2.76521e-05	-1.73288	-1.17518
80936385	rs12575521	1.30992e-07	-1.5793	-0.693265	4.54119e-05	-1.65278	-0.756317	4.55502e-05	-1.65278	-0.756174
80936536	rs11232544	1.25569e-06	1.17866	-1.19092	0.000300462	0.658491	-1.17804	0.00030069	0.656307	-1.17799
80936648	rs74971618	1.31374e-07	-1.57639	-0.693265	4.5508e-05	-1.65067	-0.756317	4.56465e-05	-1.65066	-0.756174
80936656	rs11232545	1.90851e-07	-0.705745	-1.19047	8.65743e-05	-0.58186	-1.18201	8.67368e-05	-0.582919	-1.18197
80936733	rs7112839	7.64219e-07	0.661496	-1.17034	0.000196186	0.202407	-1.14822	0.000196338	0.200346	-1.14827
80936781	rs55756238	8.49569e-08	-1.5308	-1.17475	2.76434e-05	-1.73366	-1.17183	2.77228e-05	-1.73366	-1.17185
80936936	rs10897772	7.62826e-07	0.661496	-1.17217	0.000195667	0.202407	-1.15087	0.00019582	0.200346	-1.15092
80936979	rs17141825	1.20853e-06	-0.0505437	-1.79556e-10	0.000197917	-0.937029	-1.79556e-10	0.000198319	-0.937888	-1.79556e-10
80937020	rs11232546	1.82035e-06	1.26819	-0.909112	0.000331767	0.564474	-0.984916	0.000332015	0.562183	-0.984766
80937060	rs58874382	5.98647e-07	-0.75303	-1.79556e-10	0.000345675	-0.379374	-1.79556e-10	0.000344744	-0.384961	-1.79556e-10
80937204	rs12421965	6.54656e-07	-1.21388e-10	-0.663592	0.00029475	-1.21388e-10	-0.538747	0.000295899	-1.21388e-10	-0.537746
80937279	rs17353621	1.61634e-06	1.43064	-1.19042	0.000313763	0.706879	-1.18311	0.000313942	0.704518	-1.18307
80937323	rs12421978	7.43929e-07	0.637581	-1.17334	0.000191177	0.180912	-1.15259	0.000191329	0.178862	-1.15263
80937353	rs12419243	6.61345e-07	-1.21388e-10	-0.653426	0.000293225	-1.21388e-10	-0.543933	0.000294369	-1.21388e-10	-0.542929
80937354	rs116963824	2.2691e-07	-1.72315	-1.79556e-10	9.42291e-05	-1.67915	-1.79556e-10	9.44922e-05	-1.67925	-1.79556e-10
80937380	rs12421989	7.43929e-07	0.637581	-1.17334	0.000191177	0.180912	-1.15259	0.000191329	0.178862	-1.15263
80937392	rs12419255	6.93292e-07	-1.21388e-10	-0.60625	0.000308772	-1.21388e-10	-0.492271	0.000309989	-1.21388e-10	-0.491229
80937475	rs12420693	7.61935e-07	0.661496	-1.17334	0.000195331	0.202407	-1.15259	0.000195484	0.200346	-1.15263
80937547	rs12422000	7.43929e-07	0.637581	-1.17334	0.000191177	0.180912	-1.15259	0.000191329	0.178862	-1.15263
80937683	rs117790879	4.94434e-07	-1.21388e-10	-0.944288	0.000192296	-1.21388e-10	-0.965836	0.000192829	-1.21388e-10	-0.965962
80937705	rs117904571	4.95105e-07	-1.21388e-10	-0.942931	0.000192546	-1.21388e-10	-0.96454	0.000193079	-1.21388e-10	-0.964665
80937813	rs76849292	7.23787e-07	-1.21388e-10	-0.563203	0.000269198	-1.21388e-10	-0.629428	0.00026996	-1.21388e-10	-0.62949
80937987	rs74726490	6.85373e-07	-1.21388e-10	-0.617737	0.000304917	-1.21388e-10	-0.504834	0.000306116	-1.21388e-10	-0.503801
80938028	rs72946126	4.62739e-07	-0.408881	-0.601656	0.000238696	-0.285879	-0.463806	0.000239523	-0.285351	-0.463763
80938120	rs11232548	4.13831e-07	0.0511652	-1.17341	9.85576e-05	-0.498255	-1.13598	9.87737e-05	-0.49905	-1.13588
80938188	rs7120956	1.78391e-07	-0.837919	-1.1258	4.81913e-05	-1.26013	-1.08956	4.83701e-05	-1.25924	-1.08964
80938299	rs7106567	7.615e-07	0.661496	-1.17391	0.000195166	0.202407	-1.15343	0.000195319	0.200346	-1.15348
80938399	rs12576190	1.70166e-07	-1.22011	-0.790819	5.46972e-05	-1.38506	-0.838003	5.4861e-05	-1.38504	-0.837922
80938453	rs113850723	4.15542e-07	-1.11812	-1.79556e-10	0.000246434	-0.717778	-1.79556e-10	0.000246956	-0.718552	-1.79556e-10
80938838	rs6591947	4.64589e-06	1.29604	-1.79556e-10	0.000537471	0.0620006	-1.79556e-10	0.000539253	0.0624209	-1.79556e-10
80938972	rs6591948	5.86995e-07	-0.772684	-1.79556e-10	0.000337777	-0.402489	-1.79556e-10	0.000336883	-0.408027	-1.79556e-10
80939070	rs4444097	7.60241e-07	0.661496	-1.17556	0.000194683	0.202407	-1.15591	0.000194836	0.200346	-1.15595
80939502	rs7947045	6.74787e-07	-1.21388e-10	-0.633304	0.000299765	-1.21388e-10	-0.521875	0.00030094	-1.21388e-10	-0.520855
80939566	rs4638327	1.73694e-07	-0.867801	-1.1226	4.77606e-05	-1.27309	-1.08558	4.79368e-05	-1.27222	-1.08566
80939573	rs4444103	3.02947e-06	2.05742	-1.18898	0.000556475	1.26586	-1.16911	0.000556641	1.26319	-1.16904
80939630	rs61888632	1.25558e-06	-0.0123504	-1.79556e-10	0.0002032	-0.910685	-1.79556e-10	0.00020361	-0.911558	-1.79556e-10
80939671	rs4288772	6.7349e-07	0.540334	-1.17556	0.000175305	0.097557	-1.15591	0.000175445	0.0955147	-1.15595
80940039	rs11232550	6.70804e-07	0.540334	-1.17956	0.000174223	0.097557	-1.16209	0.000174364	0.0955147	-1.16213
80940232	rs74980232	5.92777e-07	-0.762882	-1.79556e-10	0.000341694	-0.390957	-1.79556e-10	0.000340783	-0.396519	-1.79556e-10
80940322	rs12577810	6.86424e-07	0.563764	-1.17997	0.000177809	0.118589	-1.16275	0.000177951	0.116535	-1.16279
80940422	rs11232551	1.23957e-06	1.16513	-1.19031	0.000246717	0.473237	-1.18987	0.000246857	0.470929	-1.18988
80940705	rs11232552	5.96313e-07	0.422671	-1.17961	0.000156779	-0.00787137	-1.16217	0.000156914	-0.00985397	-1.16221
80940740	rs10897773	6.25427e-07	0.470749	-1.18001	0.000163566	0.0351682	-1.16282	0.000163704	0.033161	-1.16286
80940829	rs10897774	6.38922e-07	0.493826	-1.18174	0.000166514	0.0558463	-1.16564	0.000166652	0.0538274	-1.16568
80941126	rs7933150	1.69576e-07	-0.869662	-1.14474	4.68784e-05	-1.26373	-1.11359	4.7052e-05	-1.26285	-1.11366
80941360	rs4145064	2.03226e-07	-0.92723	-0.906153	5.43817e-05	-1.39514	-0.833706	5.45346e-05	-1.39567	-0.833259
80941432	rs75777336	5.30229e-07	-0.874391	-1.79556e-10	0.000299519	-0.522695	-1.79556e-10	0.000298804	-0.527977	-1.79556e-10
80941520	rs4145063	6.76123e-07	-1.21388e-10	-0.631326	0.000300415	-1.21388e-10	-0.519708	0.000301593	-1.21388e-10	-0.518686
80941531	rs11232553	7.27675e-08	-1.671	-1.18943	2.89132e-05	-1.67028	-1.1903	2.89986e-05	-1.67023	-1.19029
80941603	rs4145062	6.73955e-07	-1.21388e-10	-0.634538	0.00029936	-1.21388e-10	-0.523226	0.000300533	-1.21388e-10	-0.522207
80941620	rs4145061	6.50053e-07	0.517021	-1.18767	0.000168183	0.0766426	-1.17646	0.000168323	0.074612	-1.17649
80941676	rs11232554	1.14389e-06	0.756038	-0.861553	0.000262107	0.0928965	-0.749016	0.000262676	0.0919104	-0.748754
80942094	rs11232555	6.33337e-07	0.49209	-1.18879	0.0001667	0.0702719	-1.17895	0.000166846	0.0682828	-1.17898
80942145	rs4999944	6.66387e-07	0.538579	-1.18441	0.000175354	0.112149	-1.17022	0.000175502	0.110137	-1.17025
80942149	rs4999943	6.66158e-07	0.538579	-1.18475	0.000175246	0.112149	-1.17083	0.000175394	0.110137	-1.17087
80942264	rs4999941	6.64553e-07	0.538579	-1.18717	0.000174443	0.112149	-1.17542	0.000174591	0.110137	-1.17545
80942337	rs4999940	6.97796e-07	0.587901	-1.18768	0.000182185	0.156629	-1.17648	0.000182336	0.154593	-1.17651
80942380	rs4999939	6.97796e-07	0.587901	-1.18768	0.000182185	0.156629	-1.17648	0.000182336	0.154593	-1.17651
80942489	rs10501498	8.81922e-08	-1.55326	-1.11492	2.9578e-05	-1.72837	-1.10948	2.96614e-05	-1.7284	-1.10952
80942545	rs4999938	1.83329e-07	-0.790858	-1.14556	4.85149e-05	-1.22835	-1.11465	4.86967e-05	-1.22743	-1.11472
80942612	rs140657705	4.84663e-07	-0.964247	-1.79556e-10	0.00010904	-1.53316	-1.79556e-10	0.000109398	-1.53277	-1.79556e-10
80942684	rs11232556	1.07384e-06	0.661496	-0.830205	0.000307617	0.202407	-0.698427	0.000308051	0.200346	-0.697844
80942748	rs11232557	6.31679e-07	-1.21388e-10	-0.69932	0.000278799	-1.21388e-10	-0.594384	0.000279875	-1.21388e-10	-0.593421
80942769	rs10501499	7.00074e-07	0.590103	-1.18662	0.000179256	0.138274	-1.17433	0.000179405	0.136247	-1.17436
80942794	rs12421924	6.99879e-07	0.590103	-1.1869	0.000179157	0.138274	-1.17488	0.000179307	0.136247	-1.17491
80943034	rs4417296	8.90344e-07	0.831823	-1.18792	0.000218558	0.339169	-1.17699	0.000218713	0.337016	-1.17702
80943073	rs4463867	2.76713e-06	1.96877	-1.1909	0.000505611	1.18204	-1.18115	0.000505793	1.17946	-1.1811
80943443	rs77546050	6.31679e-07	-1.21388e-10	-0.69932	0.000278799	-1.21388e-10	-0.594384	0.000279875	-1.21388e-10	-0.593421
80943969	rs4943819	4.02088e-07	0.0387861	-1.18981	0.000120056	-0.255303	-1.18161	0.000120187	-0.257079	-1.18163
80944201	rs12574178	3.93774e-07	0.0181597	-1.19008	0.000117721	-0.274135	-1.18242	0.000117851	-0.2759	-1.18245
80944380	rs12576407	6.48009e-07	0.213683	-0.887479	0.000203467	-0.143605	-0.765767	0.000203793	-0.145436	-0.765225
80944394	rs12577440	4.20701e-07	0.0837315	-1.18951	0.000119498	-0.260817	-1.18076	0.00011963	-0.262578	-1.18079
80945420	rs61890173	1.43477e-06	0.121056	-1.79556e-10	0.000226783	-0.800879	-1.79556e-10	0.000227226	-0.801819	-1.79556e-10
80945812	rs12226497	9.23843e-08	-1.43343	-1.18831	3.34035e-05	-1.52605	-1.19017	3.35016e-05	-1.52602	-1.19015
80946038	rs10897775	8.4728e-07	0.782013	-1.18768	0.000209976	0.298612	-1.17649	0.000210121	0.29644	-1.17652
80946189	rs11232559	3.49692e-07	-0.099724	-1.19093	0.000103343	-0.399753	-1.18707	0.000103468	-0.401416	-1.18708
80946780	rs77547539	4.01414e-07	-1.21388e-10	-1.15271	0.000162245	-1.21388e-10	-1.13576	0.000162759	-1.21388e-10	-1.13549
80947459	rs57394859	8.47201e-07	-0.405763	-1.79556e-10	0.000512208	0.013857	-1.79556e-10	0.000510307	0.00724805	-1.79556e-10
80947566	rs10897776	8.67562e-08	-1.49743	-1.18717	3.12849e-05	-1.59111	-1.19063	3.13761e-05	-1.5911	-1.19061
80947901	rs3019076	1.66796e-07	-0.885714	-1.14521	4.55597e-05	-1.29165	-1.1142	4.5727e-05	-1.2908	-1.11427
80947955	rs3019077	8.07991e-07	0.728664	-1.18181	0.000199895	0.238681	-1.16576	0.000200035	0.236527	-1.1658
80948015	rs60352419	5.95759e-07	-1.21388e-10	-0.757865	0.000257557	-1.21388e-10	-0.673632	0.000258533	-1.21388e-10	-0.672739
80948325	rs10792541	7.1007e-08	-1.70514	-1.17978	2.79459e-05	-1.7044	-1.1902	2.80249e-05	-1.70445	-1.19022
80948706	rs80007574	6.34682e-07	-1.21388e-10	-0.694577	0.000280259	-1.21388e-10	-0.589161	0.000281342	-1.21388e-10	-0.588193
80949350	rs2514462	4.27289e-06	2.29299	-1.08064	0.000280024	0.53353	-1.12353	0.000280443	0.532046	-1.12344
80949589	rs75524389	7.29664e-07	-1.21388e-10	-0.555117	0.000328315	-1.21388e-10	-0.430901	0.000329639	-1.21388e-10	-0.429765
80949897	rs11828567	1.56673e-07	-0.950445	-1.1431	0.000117711	-0.324534	-1.13211	0.000117926	-0.325841	-1.13187
80950144	rs2446111	7.42248e-07	0.249977	-0.787995	0.000190285	-0.104133	-0.872217	0.000190644	-0.105289	-0.872067
80950374	rs10897777	1.3738e-07	-1.44489	-0.780057	5.36384e-05	-1.41283	-0.829774	5.38218e-05	-1.41241	-0.829676
80950504	rs35071790	7.73391e-08	-1.61347	-1.18604	2.73824e-05	-1.73176	-1.18321	2.74618e-05	-1.73175	-1.18321
80950974	rs72952041	1.0032e-07	-1.36705	-1.17228	3.92422e-05	-1.36556	-1.18956	3.93712e-05	-1.36517	-1.18956
80950996	rs186762725	4.38405e-07	-1.21388e-10	-1.06456	0.000169715	-1.21388e-10	-1.09075	0.000170205	-1.21388e-10	-1.09076
80951336	rs77081693	6.93673e-07	-1.21388e-10	-0.605701	0.000305534	-1.21388e-10	-0.502812	0.000306738	-1.21388e-10	-0.50177
80951419	rs77240341	7.83379e-08	-1.60829	-1.17838	2.78295e-05	-1.72473	-1.17405	2.79102e-05	-1.72472	-1.17405
80951446	rs79533045	7.88875e-08	-1.60088	-1.1788	2.77644e-05	-1.72658	-1.17454	2.78448e-05	-1.72658	-1.17454
80951579	rs11232560	1.17038e-07	-1.40416	-0.981045	4.2886e-05	-1.64365	-0.822682	4.30098e-05	-1.64399	-0.822349
80952264	rs2926016	2.60426e-07	-1.58538	-1.79556e-10	0.000122951	-1.41309	-1.79556e-10	0.000123333	-1.41288	-1.79556e-10
80952549	rs79072465	1.16009e-07	-1.43039	-0.963647	4.3187e-05	-1.6571	-0.802229	4.33145e-05	-1.65742	-0.801858
80953295	rs75524503	1.08198e-07	-1.51452	-0.949215	4.24769e-05	-1.69601	-0.779906	4.2606e-05	-1.69623	-0.779541
80953534	rs74819201	7.58478e-08	-1.63	-1.18897	2.73541e-05	-1.72894	-1.18707	2.74336e-05	-1.72892	-1.18707
80953821	rs2061378	7.28275e-08	-1.66982	-1.18979	2.75746e-05	-1.71972	-1.18826	2.7655e-05	-1.7197	-1.18826
80953968	rs1013042	7.57099e-08	-1.63322	-1.18757	2.74258e-05	-1.72821	-1.18518	2.75056e-05	-1.7282	-1.18518
80954031	rs9943555	9.0847e-08	-1.6782	-0.960323	4.03942e-05	-1.73198	-0.794207	4.05235e-05	-1.73203	-0.793851
80954069	rs1902862	7.62346e-08	-1.62672	-1.18716	2.7402e-05	-1.72961	-1.18464	2.74816e-05	-1.7296	-1.18465
80954154	rs74385036	2.27242e-07	-1.72168	-1.79556e-10	0.000111015	-1.51521	-1.79556e-10	0.000111263	-1.51587	-1.79556e-10
80954158	rs1902863	7.60354e-08	-1.63	-1.1865	2.74436e-05	-1.72894	-1.1838	2.75234e-05	-1.72892	-1.1838
80954447	rs75506905	7.6496e-08	-1.62373	-1.18673	2.74018e-05	-1.73018	-1.18409	2.74814e-05	-1.73017	-1.18409
80954544	rs75449069	7.65132e-08	-1.62373	-1.1865	2.74096e-05	-1.73018	-1.1838	2.74892e-05	-1.73017	-1.1838
80955005	rs11232561	1.25578e-07	-1.48909	-0.825689	4.97377e-05	-1.44492	-0.873186	4.99069e-05	-1.44453	-0.87308
80955060	rs4393339	7.73529e-08	-1.62212	-1.1772	2.79856e-05	-1.7205	-1.17268	2.80667e-05	-1.72049	-1.17269
80955162	rs2061379	7.8025e-08	-1.61513	-1.17554	2.79754e-05	-1.72277	-1.17078	2.80565e-05	-1.72276	-1.17078
80955322	rs7118112	2.78903e-07	-0.595866	-0.92097	7.46375e-05	-1.16557	-0.746666	7.48118e-05	-1.16651	-0.746284
80955370	rs117670892	8.16384e-07	-0.442816	-1.79556e-10	0.000264966	-0.645271	-1.79556e-10	0.000265923	-0.644556	-1.79556e-10
80955764	rs78401385	5.02888e-07	-1.21388e-10	-0.927334	0.000190964	-1.21388e-10	-0.972787	0.000191508	-1.21388e-10	-0.972834
80956027	rs35127226	7.81897e-08	-1.60668	-1.18188	2.77788e-05	-1.72279	-1.17781	2.78592e-05	-1.72279	-1.17781
80956140	rs55934309	7.79834e-08	-1.61033	-1.18087	2.78432e-05	-1.72168	-1.1766	2.79237e-05	-1.72168	-1.17661
80956606	rs2446118	2.09409e-07	-0.671686	-1.13173	4.54933e-05	-1.30591	-1.1014	4.56008e-05	-1.30637	-1.10147
80956734	rs75897232	8.23598e-08	-1.57964	-1.15696	2.84203e-05	-1.72905	-1.14872	2.85023e-05	-1.72905	-1.14873
80956929	rs74720386	5.3482e-07	-1.21388e-10	-0.865771	0.000210179	-1.21388e-10	-0.876913	0.000210802	-1.21388e-10	-0.876844
80956947	rs1458111	2.26139e-07	-1.72655	-1.79556e-10	0.000108521	-1.53793	-1.79556e-10	0.000108767	-1.53855	-1.79556e-10
80957243	rs114467303	2.25566e-07	-1.72909	-1.79556e-10	9.07256e-05	-1.71703	-1.79556e-10	9.09731e-05	-1.7172	-1.79556e-10
80957498	rs72952045	2.24576e-07	-1.73349	-1.79556e-10	9.77759e-05	-1.6422	-1.79556e-10	9.81041e-05	-1.64174	-1.79556e-10
80957871	rs76126162	8.07467e-08	-1.59906	-1.15733	2.82921e-05	-1.73316	-1.14913	2.83738e-05	-1.73316	-1.14914
80958164	rs4551792	8.05511e-08	-1.60274	-1.15607	2.83394e-05	-1.73289	-1.14773	2.84213e-05	-1.73288	-1.14774
80958607	rs77783457	8.31659e-08	-1.59155	-1.13531	2.91746e-05	-1.72669	-1.12489	2.92587e-05	-1.72668	-1.1249
80958706	rs77090825	1.63949e-07	-1.12667	-0.921477	5.19236e-05	-1.53027	-0.744829	5.20624e-05	-1.53084	-0.744477
80958878	rs112252951	2.54273e-07	-1.60929	-1.79556e-10	9.7091e-05	-1.64923	-1.79556e-10	9.73888e-05	-1.64905	-1.79556e-10
80958881	rs1458071	6.31968e-06	1.40533	0.198394	0.00103777	0.239797	0.480157	0.00104141	0.239052	0.481513
80958919	rs182890117	6.42446e-07	-1.21388e-10	-0.682419	0.000256961	-1.21388e-10	-0.675949	0.000257687	-1.21388e-10	-0.676017
80958943	rs78778328	8.20993e-08	-1.58764	-1.15213	2.85951e-05	-1.72753	-1.14411	2.86777e-05	-1.72753	-1.14412
80959709	rs2514463	3.47445e-06	1.47634	-0.470847	0.000498067	0.299022	-0.313162	0.000499185	0.298281	-0.31307
80959904	rs78834329	2.2488e-07	-1.73214	-1.79556e-10	0.00011309	-1.49669	-1.79556e-10	0.000113435	-1.49653	-1.79556e-10
80960241	rs12419957	9.36735e-08	-1.58783	-1.02005	3.39554e-05	-1.72861	-0.971215	3.40693e-05	-1.72861	-0.970757
80960444	rs10897778	1.09225e-07	-1.65894	-0.795357	4.2433e-05	-1.62887	-0.848078	4.25712e-05	-1.62864	-0.84795
80961171	rs11232562	1.35236e-07	-1.43831	-0.802369	5.47864e-05	-1.36683	-0.854604	5.49775e-05	-1.36636	-0.854477
80961455	rs79680422	7.81385e-07	-1.21388e-10	-0.486633	0.000293707	-1.21388e-10	-0.54229	0.000294596	-1.21388e-10	-0.542158
80961648	rs11232563	1.34569e-07	-1.45907	-0.786555	5.34201e-05	-1.4108	-0.835889	5.36044e-05	-1.41035	-0.83578
80961672	rs79930651	7.62781e-07	-1.21388e-10	-0.510731	0.000286995	-1.21388e-10	-0.565407	0.000287863	-1.21388e-10	-0.565278
80963011	rs2446110	8.2664e-07	0.747898	-1.17823	9.9218e-05	-0.466892	-1.16066	9.93074e-05	-0.468852	-1.16069
80963561	rs150359223	6.27615e-07	-1.21388e-10	-0.705775	0.000251132	-1.21388e-10	-0.698896	0.000251911	-1.21388e-10	-0.69869
80963578	rs1975830	2.01838e-07	-0.694009	-1.14623	4.53182e-05	-1.29592	-1.11524	4.54194e-05	-1.29653	-1.11529
80963681	rs1975831	1.12459e-06	0.98285	-1.10538	0.00013624	-0.237368	-1.07309	0.000136327	-0.239587	-1.07312
80963798	rs76906464	2.81825e-07	-1.50641	-1.79556e-10	0.000160073	-1.14924	-1.79556e-10	0.000160329	-1.15054	-1.79556e-10
80963849	rs11232564	9.19784e-08	-1.72298	-0.903166	3.42517e-05	-1.73021	-0.960923	3.43538e-05	-1.73024	-0.960815
80964065	rs2168819	5.42916e-07	0.0926556	-0.943403	6.73366e-05	-1.19125	-0.823918	6.74933e-05	-1.19197	-0.823766
80964188	rs72952053	1.4511e-07	-1.33031	-0.839892	7.6689e-05	-1.15973	-0.725382	7.69296e-05	-1.15937	-0.725498
80964208	rs77978379	1.48758e-07	-1.62171	-0.523668	6.96781e-05	-1.71663	-0.26436	6.98831e-05	-1.71682	-0.264117
80965250	rs75448976	3.90607e-07	-1.21388e-10	-1.18	0.00015415	-1.21388e-10	-1.18695	0.000154592	-1.21388e-10	-1.18697
80965274	rs2514464	1.27932e-06	0.772425	-0.766046	0.000138575	-0.542992	-0.750473	0.000138783	-0.544567	-0.750287
80965401	rs72952056	1.44459e-07	-1.33133	-0.843371	7.76098e-05	-1.14379	-0.72939	7.78571e-05	-1.14338	-0.729505
80965959	rs76985029	1.17796e-06	-0.0761632	-1.79556e-10	0.000359942	-0.338931	-1.79556e-10	0.000361295	-0.33807	-1.79556e-10
80966038	rs35589026	1.3411e-07	-1.39326	-0.855777	7.09411e-05	-1.21932	-0.743704	7.11653e-05	-1.21894	-0.743817
80966178	rs7934189	1.65508e-07	-1.57008	-0.468608	7.42541e-05	-1.71747	-0.199916	7.44733e-05	-1.71765	-0.199675
80966231	rs79685444	9.10974e-08	-1.59714	-1.03863	3.2063e-05	-1.72617	-1.03101	3.21555e-05	-1.72616	-1.03102
80966352	rs7934604	1.82322e-07	-1.49331	-0.448617	7.82687e-05	-1.6882	-0.176523	7.84904e-05	-1.68851	-0.176279
80967194	rs78607664	2.47109e-06	-1.21388e-10	0.664713	0.00120934	-1.21388e-10	0.872958	0.00121526	-1.21388e-10	0.874952
80967465	rs76676420	2.41563e-06	-1.21388e-10	0.642015	0.00118073	-1.21388e-10	0.849017	0.0011865	-1.21388e-10	0.850999
80967698	rs936367	1.941e-07	-1.14671	-0.732614	6.69139e-05	-1.3072	-0.714271	6.70621e-05	-1.30797	-0.714177
80967711	rs56679550	1.05623e-07	-1.72365	-0.764173	3.94279e-05	-1.7225	-0.827896	3.95493e-05	-1.72249	-0.827727
80967739	rs117092234	8.39989e-07	-0.414312	-1.79556e-10	0.000155218	-1.18004	-1.79556e-10	0.000155545	-1.18083	-1.79556e-10
80967870	rs723454	2.95889e-07	-0.603837	-0.853878	6.59866e-05	-1.26849	-0.766929	6.61303e-05	-1.26912	-0.767015
80968843	rs1945881	6.22578e-07	0.061694	-0.775526	8.42287e-05	-1.03121	-0.760127	8.43863e-05	-1.03242	-0.759943
80968963	rs79470210	2.26295e-07	-1.72586	-1.79556e-10	9.58963e-05	-1.66161	-1.79556e-10	9.61373e-05	-1.66199	-1.79556e-10
80968987	rs56989363	2.36042e-06	-1.21388e-10	0.618893	0.00115227	-1.21388e-10	0.82462	0.00115789	-1.21388e-10	0.82659
80969030	rs79236333	1.3457e-07	-1.7295	-0.516121	7.02151e-05	-1.72407	-0.249243	7.04456e-05	-1.72393	-0.248994
80969350	rs11600733	1.30398e-07	-1.71763	-0.559487	7.18901e-05	-1.64913	-0.300602	7.21451e-05	-1.64872	-0.30036
80970320	rs77414030	4.79713e-07	-1.21388e-10	-0.974512	0.000193544	-1.21388e-10	-0.959367	0.000194096	-1.21388e-10	-0.959413
80970385	rs72952062	3.31714e-07	-1.34343	-1.79556e-10	9.02471e-05	-1.72232	-1.79556e-10	9.04988e-05	-1.72243	-1.79556e-10
80970448	rs72952064	1.32779e-07	-1.4251	-0.833911	7.05302e-05	-1.25864	-0.710197	7.07534e-05	-1.25827	-0.710293
80970746	rs76285230	2.50199e-06	-1.21388e-10	0.67714	0.0012253	-1.21388e-10	0.886063	0.0012313	-1.21388e-10	0.888064
80971141	rs936368	2.57013e-07	-0.569438	-1.02913	3.93952e-05	-1.53176	-1.01947	3.95109e-05	-1.53183	-1.01936
80971151	rs936369	1.26025e-06	0.74782	-0.756458	0.000133104	-0.593028	-0.740713	0.000133308	-0.594574	-0.740524
80971262	rs6591949	2.72716e-06	-1.21388e-10	0.763316	0.00134178	-1.21388e-10	0.976877	0.00134841	-1.21388e-10	0.97892
80971456	rs6591950	2.68178e-06	-1.21388e-10	0.746535	0.00131827	-1.21388e-10	0.959201	0.00132478	-1.21388e-10	0.961236
80971498	rs75895290	9.51026e-08	-1.58158	-1.01117	3.28318e-05	-1.72932	-1.00416	3.29265e-05	-1.72932	-1.00417
80971661	rs6591951	2.67083e-06	-1.21388e-10	0.742443	0.0013126	-1.21388e-10	0.954891	0.00131908	-1.21388e-10	0.956924
80971703	rs76789136	2.52415e-07	-1.61662	-1.79556e-10	9.13745e-05	-1.70991	-1.79556e-10	9.16403e-05	-1.70989	-1.79556e-10
80971762	rs6591952	2.63889e-06	-1.21388e-10	0.730414	0.00130443	-1.21388e-10	0.948645	0.00131081	-1.21388e-10	0.950635
80971794	rs11232569	1.17163e-07	-1.72369	-0.660441	4.35912e-05	-1.72162	-0.7284	4.3726e-05	-1.7216	-0.728218
80972053	rs2514487	2.61201e-07	-0.573046	-1.00937	4.03215e-05	-1.52885	-0.999137	4.04401e-05	-1.52893	-0.999015
80972075	rs141342554	1.60458e-07	-1.25076	-0.818906	6.67497e-05	-1.32019	-0.703729	6.69077e-05	-1.32093	-0.703516
80972175	rs58498105	3.13476e-06	-1.21388e-10	0.902608	0.0015536	-1.21388e-10	1.12346	0.00156139	-1.21388e-10	1.12557
80972497	rs55974557	2.73865e-07	-0.671779	-0.863287	6.31445e-05	-1.30196	-0.777489	6.32826e-05	-1.30258	-0.777575
80973383	rs7928109	2.92391e-06	-1.21388e-10	0.832976	0.00144388	-1.21388e-10	1.05021	0.00145107	-1.21388e-10	1.05229
80973402	rs144384165	7.25788e-07	-0.560444	-1.79556e-10	0.000331818	-0.420286	-1.79556e-10	0.000332475	-0.421201	-1.79556e-10
80973973	rs77736845	3.01557e-06	-1.21388e-10	0.863842	0.00149153	-1.21388e-10	1.08269	0.00149899	-1.21388e-10	1.08478
80974206	rs7109411	3.2146e-06	-1.21388e-10	0.927756	0.00159522	-1.21388e-10	1.14989	0.00160324	-1.21388e-10	1.15202
80974455	rs1458072	4.84728e-07	0.161788	-1.1259	4.98814e-05	-1.19581	-1.11942	5.00187e-05	-1.19602	-1.11934
80974760	rs1458073	4.1147e-07	0.062788	-1.19075	4.40807e-05	-1.24793	-1.19093	4.41991e-05	-1.24813	-1.19093
80974947	rs79418114	3.29571e-06	-1.21388e-10	0.952677	0.00163755	-1.21388e-10	1.17608	0.0016458	-1.21388e-10	1.17822
80975336	rs936370	2.22258e-07	-0.815036	-0.928825	5.22685e-05	-1.41884	-0.849635	5.23893e-05	-1.41937	-0.84969
80975500	rs192879000	3.2066e-07	-1.37732	-1.79556e-10	9.29832e-05	-1.69245	-1.79556e-10	9.32555e-05	-1.69242	-1.79556e-10
80975616	rs56380372	1.47027e-07	-1.63038	-0.526706	6.89889e-05	-1.72404	-0.266884	6.91939e-05	-1.72419	-0.266662
80975989	rs2514486	2.14798e-07	-0.808314	-0.969689	5.05696e-05	-1.40651	-0.895013	5.06856e-05	-1.40704	-0.895082
80976151	rs72935408	2.33113e-07	-1.69618	-1.79556e-10	9.06381e-05	-1.718	-1.79556e-10	9.09179e-05	-1.71781	-1.79556e-10
80976344	rs185997345	8.67049e-07	-0.382606	-1.79556e-10	0.000332757	-0.41746	-1.79556e-10	0.000333283	-0.418772	-1.79556e-10
80978058	rs75631032	5.72917e-07	-0.79696	-1.79556e-10	0.000149395	-1.21828	-1.79556e-10	0.000149918	-1.21768	-1.79556e-10
80978480	rs17141842	2.51681e-07	-1.61954	-1.79556e-10	0.000134149	-1.32592	-1.79556e-10	0.000134387	-1.32704	-1.79556e-10
80978566	rs150374350	2.25051e-07	-1.73137	-1.79556e-10	8.93658e-05	-1.73214	-1.79556e-10	8.96265e-05	-1.73211	-1.79556e-10
80978699	rs78939646	3.18284e-06	-1.21388e-10	0.917829	0.00157866	-1.21388e-10	1.13946	0.00158659	-1.21388e-10	1.14158
80979377	rs55935803	1.16779e-06	-0.0848337	-1.79556e-10	0.000121271	-1.42684	-1.79556e-10	0.00012164	-1.42669	-1.79556e-10
80979556	rs117020349	5.10105e-07	-0.913085	-1.79556e-10	0.000428321	-0.165001	-1.79556e-10	0.000429652	-0.164788	-1.79556e-10
80979923	rs1894181	1.37407e-07	-1.7284	-0.496354	4.98152e-05	-1.73357	-0.582981	4.99677e-05	-1.73358	-0.58281
80979963	rs75876896	2.36604e-07	-1.68131	-1.79556e-10	9.07063e-05	-1.71725	-1.79556e-10	9.09523e-05	-1.71743	-1.79556e-10
80980222	rs77349254	1.58335e-07	-1.50376	-0.579221	6.62587e-05	-1.70012	-0.331188	6.64508e-05	-1.70038	-0.330923
80980283	rs17433078	1.14844e-07	-1.7334	-0.670727	6.07089e-05	-1.54535	-0.573438	6.09034e-05	-1.54494	-0.57354
80980565	rs7941465	1.22967e-06	-1.68472	1.65152	0.000741262	-1.73377	2.11725	0.000744196	-1.73377	2.11831
80980888	rs7941624	1.60411e-06	-1.58009	1.81271	0.000896818	-1.7234	2.29738	0.000900279	-1.72351	2.29845
80981000	rs7951680	3.35327e-07	-0.722244	-0.610352	0.000200705	-0.337441	-0.585597	0.000201424	-0.336892	-0.585462
80981078	rs17141846	1.80919e-07	-1.46382	-0.485829	6.6788e-05	-1.45577	-0.567582	6.69947e-05	-1.45576	-0.567387
80981111	rs17141849	6.64512e-07	-1.73341	1.08476	0.000441569	-1.68505	1.55051	0.000443631	-1.6848	1.55203
80981253	rs77588560	7.49106e-08	-1.73086	-1.10055	2.94608e-05	-1.72853	-1.11329	2.95487e-05	-1.72843	-1.1133
80982032	rs2199021	6.31139e-07	-1.50597	0.805797	0.000321216	-1.71701	1.26425	0.000322485	-1.71719	1.26548
80982068	rs12222795	1.75845e-07	-1.63537	-0.342729	6.42494e-05	-1.64023	-0.421871	6.44395e-05	-1.64038	-0.421658
80983101	rs1945891	5.95682e-06	1.54459	-1.79556e-10	0.000405052	-0.220858	-1.79556e-10	0.000405483	-0.222684	-1.79556e-10
80983197	rs57874955	3.61929e-07	-0.389456	-0.866797	0.000252974	0.175831	-0.867417	0.000253874	0.17643	-0.867355
80983402	rs56404265	1.14165e-07	-1.6608	-0.749261	4.16554e-05	-1.732	-0.763444	4.17752e-05	-1.732	-0.763465
80984029	rs17141854	7.59692e-08	-1.6272	-1.19017	4.54159e-05	-1.2185	-1.19051	4.55671e-05	-1.21806	-1.19052
80984220	rs10897779	1.40806e-06	-0.891246	0.993516	0.000600746	-1.2968	1.4701	0.000602835	-1.29762	1.4715
80984583	rs1463477	2.58763e-07	-1.59179	-1.79556e-10	8.96243e-05	-1.72925	-1.79556e-10	8.98811e-05	-1.72928	-1.79556e-10
80984704	rs138631903	4.01765e-07	-1.21388e-10	-1.15183	0.000159141	-1.21388e-10	-1.15508	0.000159602	-1.21388e-10	-1.15508
80985548	rs1458095	4.34996e-07	-1.62714	0.554774	0.000183288	-1.69591	0.682096	0.000184072	-1.69596	0.683524
80985737	rs1458096	6.41408e-06	1.61855	-1.79556e-10	0.000434153	-0.151478	-1.79556e-10	0.00043463	-0.153269	-1.79556e-10
80985948	rs12276609	7.24872e-08	-1.68151	-1.18278	3.12781e-05	-1.59548	-1.18648	3.13635e-05	-1.59566	-1.18646
80986201	rs74238612	1.85661e-06	-1.21388e-10	0.378808	0.000898312	-1.21388e-10	0.575643	0.000902813	-1.21388e-10	0.577752
80986263	rs543231236	4.6352e-07	-1.21388e-10	-1.00885	0.000171299	-1.21388e-10	-1.08146	0.000171778	-1.21388e-10	-1.08156
80986341	rs76863727	1.34407e-07	-1.12786	-1.11897	4.54409e-05	-1.29078	-1.11768	4.55413e-05	-1.29153	-1.11762
80986372	rs74644796	1.81097e-07	-1.47481	-0.473854	7.58747e-05	-1.7201	-0.175687	7.61257e-05	-1.72025	-0.17513
80986405	rs1458097	1.32982e-07	-1.66501	-0.592479	4.86932e-05	-1.7326	-0.606732	4.88331e-05	-1.7326	-0.606756
80986736	rs147339011	7.8188e-08	-1.67158	-1.11701	2.90238e-05	-1.72795	-1.12881	2.91079e-05	-1.72794	-1.12881
80986806	rs10501500	1.84947e-07	-1.55621	-0.371424	6.76344e-05	-1.55915	-0.451607	6.78314e-05	-1.55935	-0.451393
80987359	rs140166747	7.17408e-07	-0.572056	-1.79556e-10	0.000311099	-0.484763	-1.79556e-10	0.000311667	-0.485828	-1.79556e-10
80987574	rs117718820	5.88309e-07	-1.21388e-10	-0.770448	0.000223148	-1.21388e-10	-0.817038	0.000223767	-1.21388e-10	-0.817158
80987742	rs1585226	2.42529e-06	1.71715	-1.07115	0.000120492	-0.563056	-0.870233	0.000120522	-0.565625	-0.87031
80988063	rs74958863	2.67592e-07	-1.55824	-1.79556e-10	9.61618e-05	-1.65884	-1.79556e-10	9.64229e-05	-1.65902	-1.79556e-10
80988152	rs144872269	6.62582e-07	-0.651557	-1.79556e-10	0.000286467	-0.567249	-1.79556e-10	0.000287001	-0.568278	-1.79556e-10
80988409	rs186449042	4.93068e-07	-1.21388e-10	-0.947054	0.000189411	-1.21388e-10	-0.980954	0.000189959	-1.21388e-10	-0.980957
80989388	rs1841017	4.00723e-06	1.14815	-1.79556e-10	0.000300898	-0.518101	-1.79556e-10	0.000301271	-0.519754	-1.79556e-10
80989439	rs2514482	1.50995e-06	1.16747	-0.995338	0.000153498	-0.255977	-0.93521	0.000153693	-0.257895	-0.934914
80989469	rs58322344	8.48557e-08	-1.52292	-1.18383	3.51709e-05	-1.50101	-1.16364	3.52676e-05	-1.50127	-1.16352
80989676	rs73513597	3.42027e-07	-0.478828	-0.833984	0.000235487	0.0690185	-0.832235	0.000236326	0.0696006	-0.832152
80989884	rs75291775	6.76663e-07	-0.630528	-1.79556e-10	0.000350986	-0.364126	-1.79556e-10	0.000351775	-0.364773	-1.79556e-10
80990096	rs1379728	1.55883e-06	1.21894	-1.01495	0.000155909	-0.219175	-0.956424	0.000156101	-0.221117	-0.956145
80990234	rs77682197	2.61072e-07	-1.58291	-1.79556e-10	8.95842e-05	-1.72969	-1.79556e-10	8.98409e-05	-1.72972	-1.79556e-10
80990735	rs78786035	4.16719e-07	-0.319934	-0.795354	0.000295859	0.258523	-0.793512	0.000296924	0.259135	-0.793424
80990818	rs148562787	9.66548e-08	-1.4827	-1.09386	3.36615e-05	-1.60056	-1.10796	3.37596e-05	-1.60053	-1.10797
80991034	rs78851753	2.15413e-07	-1.27175	-0.5034	8.20463e-05	-1.63232	-0.185271	8.22996e-05	-1.63272	-0.184675
80991179	rs2514481	4.68786e-06	1.30503	-1.79556e-10	0.000333415	-0.415485	-1.79556e-10	0.000333806	-0.417205	-1.79556e-10
80992153	rs2085557	9.07187e-08	-1.47182	-1.16812	3.80312e-05	-1.44981	-1.13665	3.81378e-05	-1.45008	-1.13648
80992171	rs11602950	2.72039e-07	-1.54175	-1.79556e-10	9.12118e-05	-1.71169	-1.79556e-10	9.14647e-05	-1.71181	-1.79556e-10
80992519	rs1870277	2.93528e-06	1.44113	-0.604275	0.000183397	-0.703166	-0.310053	0.000183459	-0.705628	-0.310147
80992824	rs1945880	1.14077e-07	-1.70358	-0.707242	6.18639e-05	-1.66624	-0.433695	6.20937e-05	-1.66589	-0.433227
80993013	rs74884902	2.35538e-07	-1.36419	-0.321637	9.8005e-05	-1.6729	0.0330443	9.83206e-05	-1.67321	0.0336831
80993354	rs11232574	2.15561e-07	-1.40947	-0.364991	9.14668e-05	-1.6904	-0.018503	9.17646e-05	-1.69066	-0.0178778
80993362	rs139053454	1.5752e-06	-1.21388e-10	0.214437	0.000754359	-1.21388e-10	0.400994	0.000758058	-1.21388e-10	0.402995
80993364	rs143273992	3.86582e-07	-1.21388e-10	-1.19036	0.000153792	-1.21388e-10	-1.18927	0.000154238	-1.21388e-10	-1.18926
80993455	rs11823808	1.65472e-07	-0.961212	-1.07769	8.08381e-05	-0.743279	-1.08915	8.11103e-05	-0.742831	-1.08912
80993523	rs2511427	3.03549e-06	1.90055	-1.03013	0.000128837	-0.555096	-0.811228	0.000128873	-0.55763	-0.811308
80993530	rs112653981	2.29237e-07	-1.39987	-0.313071	9.74608e-05	-1.68684	0.0414183	9.77788e-05	-1.68712	0.0420607
80993542	rs111240128	2.38023e-07	-1.36976	-0.305573	9.94869e-05	-1.67515	0.0502992	9.98086e-05	-1.67545	0.0509439
80993583	rs56100049	2.37607e-07	-1.38473	-0.292356	0.000100641	-1.68106	0.0677442	0.000100968	-1.68135	0.068392
80993667	rs2514479	5.43391e-06	1.92911	-0.476398	0.000245383	-0.564789	-0.157264	0.000245442	-0.567341	-0.157363
80993996	rs80258236	4.25604e-07	-1.09419	-1.79556e-10	9.5796e-05	-1.66265	-1.79556e-10	9.60659e-05	-1.66273	-1.79556e-10
80994050	rs17141861	2.44384e-07	-1.36419	-0.284768	0.00010238	-1.6729	0.076722	0.000102711	-1.67321	0.0773721
80994374	rs142396837	2.71084e-07	-1.54527	-1.79556e-10	0.000101055	-1.60921	-1.79556e-10	0.000101327	-1.60941	-1.79556e-10
80994464	rs1947593	1.36993e-07	-1.03846	-1.18931	3.92673e-05	-1.36586	-1.18862	3.93678e-05	-1.36623	-1.18858
80994473	rs78563215	1.89661e-07	-1.6322	-0.27026	9.83256e-05	-1.73046	0.0938703	9.86821e-05	-1.73039	0.0945248
80994567	rs79777295	4.07596e-07	-1.13743	-1.79556e-10	9.39006e-05	-1.68264	-1.79556e-10	9.41656e-05	-1.68271	-1.79556e-10
80994770	rs6591954	2.65478e-07	-1.3488	-0.217371	0.000111556	-1.66656	0.156215	0.000111917	-1.66689	0.156886
80994774	rs79259245	1.42721e-06	-1.21388e-10	0.115775	0.000676354	-1.21388e-10	0.291843	0.000679619	-1.21388e-10	0.293768
80994832	rs1947594	3.87448e-06	1.11447	-1.79556e-10	0.000294396	-0.539947	-1.79556e-10	0.000294766	-0.541584	-1.79556e-10
80994883	rs1350418	1.95206e-07	-1.63435	-0.239293	0.000101694	-1.73166	0.128752	0.000102062	-1.7316	0.129418
80994963	rs143813238	2.64331e-07	-1.5705	-1.79556e-10	9.89728e-05	-1.63003	-1.79556e-10	9.92355e-05	-1.63027	-1.79556e-10
80994984	rs1350419	1.98085e-07	-1.6267	-0.232301	0.000102735	-1.73137	0.138642	0.000103107	-1.7313	0.139308
80995338	rs58372353	1.99771e-07	-1.15504	-0.695494	0.000117251	-0.767122	-0.693434	0.000117652	-0.766696	-0.693336
80995368	rs74826077	6.89596e-06	1.69099	-1.79556e-10	0.00039606	-0.243308	-1.79556e-10	0.000396552	-0.244958	-1.79556e-10
80995487	rs2514478	2.2517e-06	0.91442	-0.342679	0.000204985	-0.918315	0.0163774	0.000205328	-0.920189	0.0170344
80995527	rs11604754	2.06399e-07	-1.62047	-0.197415	0.000107529	-1.73316	0.186049	0.000107916	-1.73313	0.186717
80995619	rs11232575	1.3331e-07	-1.72416	-0.530858	8.02499e-05	-1.65155	-0.18818	8.05568e-05	-1.65117	-0.187631
80995629	rs72937597	1.11537e-06	-0.130758	-1.79556e-10	0.000116294	-1.46876	-1.79556e-10	0.000116623	-1.46882	-1.79556e-10
80995727	rs11602605	2.04968e-07	-1.62332	-0.201527	0.000106355	-1.73294	0.174842	0.000106738	-1.7329	0.175516
80995807	rs11602595	2.05552e-07	-1.62047	-0.201527	0.00010633	-1.73316	0.174842	0.000106714	-1.73313	0.175516
80995886	rs11606794	9.97889e-08	-1.5867	-0.957946	4.26854e-05	-1.72395	-0.747072	4.28222e-05	-1.72405	-0.746661
80996016	rs2125245	1.36642e-07	-1.72437	-0.505964	8.24308e-05	-1.65536	-0.157551	8.27468e-05	-1.65499	-0.156994
80996154	rs2446112	3.56162e-06	1.03027	-1.79556e-10	0.00027884	-0.594234	-1.79556e-10	0.000279201	-0.595834	-1.79556e-10
80996467	rs111856453	1.42141e-07	-1.72208	-0.468806	8.60795e-05	-1.65726	-0.112347	8.64089e-05	-1.65689	-0.111782
80997078	rs73515527	1.50257e-07	-1.4595	-0.675848	7.90431e-05	-1.17704	-0.677838	7.93055e-05	-1.17672	-0.677737
80997458	rs73515529	1.23331e-07	-1.68906	-0.643764	6.60884e-05	-1.68441	-0.34947	6.63317e-05	-1.68411	-0.348985
80997616	rs2514477	3.38711e-06	0.980033	-1.79556e-10	0.000270012	-0.626408	-1.79556e-10	0.000270367	-0.627985	-1.79556e-10
80997659	rs1814581	3.38711e-06	0.980033	-1.79556e-10	0.000270012	-0.626408	-1.79556e-10	0.000270367	-0.627985	-1.79556e-10
80997715	rs11606011	1.44576e-07	-1.72226	-0.451636	8.92526e-05	-1.64932	-0.0840846	8.95967e-05	-1.64893	-0.0835162
80998559	rs75523461	4.04123e-07	-1.14598	-1.79556e-10	9.36677e-05	-1.68512	-1.79556e-10	9.39322e-05	-1.68519	-1.79556e-10
80998845	rs1379729	2.16535e-07	-1.61202	-0.157925	0.000111712	-1.73302	0.224074	0.000112116	-1.73299	0.224762
80999046	rs1379730	3.17361e-06	0.914925	-1.79556e-10	0.000259049	-0.667855	-1.79556e-10	0.000259398	-0.669402	-1.79556e-10
80999047	rs58675032	8.31936e-08	-1.53776	-1.18877	3.42348e-05	-1.51867	-1.17296	3.43294e-05	-1.5189	-1.17286
80999142	rs7110483	8.95338e-08	-1.59856	-1.05453	3.69065e-05	-1.73366	-0.882823	3.70256e-05	-1.73365	-0.882501
80999162	rs7124670	8.50861e-08	-1.63319	-1.07085	3.68877e-05	-1.73357	-0.883423	3.70075e-05	-1.73356	-0.883088
80999225	rs7125101	1.44919e-07	-1.4412	-0.730325	7.71266e-05	-1.15109	-0.728338	7.73828e-05	-1.15076	-0.728243
80999362	rs10160598	1.02563e-07	-1.40723	-1.10999	3.73937e-05	-1.50769	-1.09568	3.75033e-05	-1.50766	-1.09568
80999487	rs113556177	4.04123e-07	-1.14598	-1.79556e-10	9.36677e-05	-1.68512	-1.79556e-10	9.39322e-05	-1.68519	-1.79556e-10
80999546	rs17141868	8.22082e-08	-1.60332	-1.13513	3.23924e-05	-1.73376	-1.01319	3.24942e-05	-1.73376	-1.01294
80999980	rs77785319	1.4544e-06	-1.21388e-10	0.134648	0.000690087	-1.21388e-10	0.311943	0.000693427	-1.21388e-10	0.313881
81000195	rs2514476	3.06771e-06	0.880985	-1.79556e-10	0.000253542	-0.689345	-1.79556e-10	0.000253887	-0.690877	-1.79556e-10
81000331	rs11601279	8.21405e-08	-1.60501	-1.13426	3.25376e-05	-1.73311	-1.00936	3.26407e-05	-1.73308	-1.00912
81000451	rs2514475	3.52189e-06	2.02021	-1.00116	0.00014121	-0.51125	-0.763375	0.000141238	-0.513855	-0.763461
81000456	rs2511429	3.06771e-06	0.880985	-1.79556e-10	0.000253542	-0.689345	-1.79556e-10	0.000253887	-0.690877	-1.79556e-10
81000560	rs151025017	3.07323e-07	-1.4198	-1.79556e-10	0.000128157	-1.37161	-1.79556e-10	0.000128565	-1.37133	-1.79556e-10
81000978	rs1350420	1.85565e-07	-0.99196	-0.932338	5.38673e-05	-1.56217	-0.676178	5.39854e-05	-1.56276	-0.676295
81001092	rs11600036	7.96283e-08	-1.62993	-1.1404	3.21408e-05	-1.73205	-1.02269	3.2243e-05	-1.73201	-1.02246
81001484	rs75010074	7.96333e-07	-0.467683	-1.79556e-10	0.00033215	-0.419287	-1.79556e-10	0.000332714	-0.420481	-1.79556e-10
81001635	rs76332430	2.47221e-07	-1.63742	-1.79556e-10	9.40347e-05	-1.68121	-1.79556e-10	9.42964e-05	-1.68132	-1.79556e-10
81001697	rs140653749	2.26266e-07	-1.72599	-1.79556e-10	9.44865e-05	-1.67642	-1.79556e-10	9.47541e-05	-1.67648	-1.79556e-10
81001867	rs17141874	8.0611e-08	-1.57681	-1.18125	3.27787e-05	-1.57864	-1.15645	3.28719e-05	-1.57883	-1.15631
81001890	rs118078299	3.86362e-07	-1.21388e-10	-1.19093	0.000153545	-1.21388e-10	-1.19088	0.000153989	-1.21388e-10	-1.19088
81002213	rs1379731	2.78371e-06	0.783838	-1.79556e-10	0.000238524	-0.750405	-1.79556e-10	0.000238859	-0.751891	-1.79556e-10
81002761	rs1841018	3.65886e-06	2.07918	-1.02198	0.000138226	-0.51267	-0.783313	0.000138251	-0.5153	-0.783397
81002784	rs113414782	5.0024e-07	-0.932612	-1.79556e-10	0.000101713	-1.60271	-1.79556e-10	0.000101997	-1.60282	-1.79556e-10
81002799	rs7124972	1.90006e-07	-1.71015	-0.190495	8.1288e-05	-1.73365	-0.0932206	8.16352e-05	-1.73365	-0.0918519
81002800	rs76041947	1.22313e-07	-1.6781	-0.663024	5.05088e-05	-1.65095	-0.65178	5.0657e-05	-1.65091	-0.651777
81003075	rs73515549	3.23645e-07	-0.571098	-0.796956	0.000218729	-0.0419223	-0.795119	0.000219505	-0.0413584	-0.795031
81003507	rs1350421	3.33528e-06	0.964611	-1.79556e-10	0.000235221	-0.764349	-1.79556e-10	0.000235561	-0.765795	-1.79556e-10
81003650	rs77356126	1.44887e-07	-1.67506	-0.496687	5.86788e-05	-1.6211	-0.531692	5.88474e-05	-1.62109	-0.531723
81003824	rs12281121	9.80141e-08	-1.54596	-1.01663	2.91832e-05	-1.7181	-1.13318	2.92648e-05	-1.71827	-1.13311
81003894	rs112389143	6.12911e-07	-0.729482	-1.79556e-10	0.00016701	-1.10682	-1.79556e-10	0.00016745	-1.10708	-1.79556e-10
81004246	rs74932616	1.45491e-06	-1.21388e-10	0.134998	0.000695254	-1.21388e-10	0.319403	0.00069863	-1.21388e-10	0.321357
81004672	rs10501501	1.94644e-07	-0.81384	-1.06269	4.81067e-05	-1.49155	-0.859898	4.82043e-05	-1.49234	-0.859979
81005043	rs79775451	1.52468e-06	-1.21388e-10	0.181839	0.000730874	-1.21388e-10	0.369368	0.000734447	-1.21388e-10	0.371354
81005520	rs7123143	3.71712e-07	-1.62533	0.39575	0.000178677	-1.54809	0.508802	0.000179426	-1.54813	0.510132
81005553	rs75572711	6.84796e-08	-1.73244	-1.18873	2.74012e-05	-1.72384	-1.19044	2.74803e-05	-1.72385	-1.19044
81005755	rs2511430	3.00294e-06	0.859646	-1.79556e-10	0.000220668	-0.828213	-1.79556e-10	0.000220998	-0.82961	-1.79556e-10
81005812	rs10501502	1.13257e-07	-1.68962	-0.728428	4.6702e-05	-1.64676	-0.73433	4.68367e-05	-1.64676	-0.734335
81006339	rs2032408	3.62199e-06	2.14542	-1.09834	0.000124605	-0.490573	-0.909154	0.00012462	-0.493284	-0.909213
81006417	rs73515558	4.76582e-07	-0.211855	-0.769206	0.000354355	0.412729	-0.767305	0.000355623	0.413321	-0.767214
81006631	rs35490138	1.43661e-06	-1.21388e-10	0.122339	0.000683122	-1.21388e-10	0.3018	0.000686427	-1.21388e-10	0.303735
81007023	rs543363537	2.10561e-06	0.504659	-1.79556e-10	0.000357561	-0.345568	-1.79556e-10	0.000358803	-0.344991	-1.79556e-10
81007101	rs75793750	1.2878e-06	-1.21388e-10	0.012987	0.000607852	-1.21388e-10	0.185058	0.000610745	-1.21388e-10	0.186916
81007383	rs17141880	8.4298e-08	-1.66311	-1.05024	3.46659e-05	-1.6225	-1.05661	3.4766e-05	-1.62251	-1.05662
81007788	rs1945879	3.38158e-06	2.05218	-1.07378	0.00012327	-0.543111	-0.867384	0.000123292	-0.545764	-0.867448
81007885	rs61705029	1.5554e-06	-1.21388e-10	0.201784	0.000743445	-1.21388e-10	0.386422	0.000747082	-1.21388e-10	0.388411
81008183	rs2511431	2.98924e-06	1.92862	-1.07354	0.000114766	-0.611953	-0.870023	0.000114796	-0.614528	-0.870083
81008355	rs11232580	7.25511e-08	-1.67249	-1.19092	3.10004e-05	-1.60133	-1.18955	3.10821e-05	-1.60158	-1.18955
81008556	rs555685716	0.000377314	5.69313	-1.79556e-10	0.0574605	4.73398	-1.79556e-10	0.0555069	4.6965	-1.79556e-10
81008602	rs182225119	6.18358e-07	-1.21388e-10	-0.720634	0.000223489	-1.21388e-10	-0.815512	0.000224083	-1.21388e-10	-0.815745
81009335	rs75969160	1.44958e-06	-1.21388e-10	0.131331	0.000694248	-1.21388e-10	0.317956	0.000697548	-1.21388e-10	0.319807
81009425	rs72939508	3.28042e-06	0.948027	-1.79556e-10	0.00018881	-0.984132	-1.79556e-10	0.000189413	-0.983836	-1.79556e-10
81009512	rs80200524	1.38744e-06	-1.21388e-10	0.0875158	0.000662486	-1.21388e-10	0.271125	0.000665615	-1.21388e-10	0.272947
81009680	rs1350422	1.08291e-07	-1.51715	-0.945726	4.06694e-05	-1.63494	-0.884457	4.08058e-05	-1.63484	-0.8841
81009749	rs73515564	1.70294e-07	-1.13544	-0.874739	0.000105482	-0.689969	-0.876363	0.000105846	-0.689484	-0.876295
81009934	rs80174198	5.42264e-07	-0.851947	-1.79556e-10	0.000106644	-1.55538	-1.79556e-10	0.000106937	-1.55553	-1.79556e-10
81009976	rs73515568	1.36475e-07	-1.34735	-0.884217	7.83101e-05	-0.977258	-0.88694	7.85731e-05	-0.976844	-0.886891
81010116	rs2446113	1.03829e-07	-1.55557	-0.949386	3.94897e-05	-1.66028	-0.888551	3.96215e-05	-1.6602	-0.888196
81010164	rs10501503	6.1807e-07	0.0473556	-0.768456	7.19462e-05	-1.25255	-0.69641	7.2169e-05	-1.25279	-0.69596
81010216	rs117400249	4.19942e-07	-1.21388e-10	-1.10759	0.000164538	-1.21388e-10	-1.12174	0.000165	-1.21388e-10	-1.12182
81010240	rs2446114	1.03829e-07	-1.55557	-0.949386	3.94897e-05	-1.66028	-0.888551	3.96215e-05	-1.6602	-0.888196
81010529	rs138666051	9.31616e-07	-0.31078	-1.79556e-10	0.000719811	0.354115	-1.79556e-10	0.00072118	0.353124	-1.79556e-10
81010755	rs2446115	1.08789e-07	-1.49618	-0.962114	4.08322e-05	-1.61533	-0.900069	4.09686e-05	-1.61523	-0.899726
81010850	rs2514467	9.06318e-08	-1.71464	-0.926256	3.84605e-05	-1.73276	-0.842483	3.85877e-05	-1.73276	-0.842075
81011491	rs1471156	4.83251e-07	-0.157902	-0.809263	6.22006e-05	-1.3564	-0.738105	6.23915e-05	-1.35665	-0.737688
81011841	rs2514466	1.23659e-07	-1.26261	-1.06757	4.08145e-05	-1.49131	-1.02453	4.09539e-05	-1.49105	-1.02426
81012191	rs2514465	1.91632e-06	0.410461	-1.79556e-10	0.000188267	-0.987012	-1.79556e-10	0.000188693	-0.98764	-1.79556e-10
81012218	rs75067868	3.0752e-07	-0.22859	-1.19057	7.35965e-05	-0.737222	-1.18905	7.38173e-05	-0.73712	-1.18905
81012780	rs1471157	2.70861e-07	-0.526158	-1.01994	3.65737e-05	-1.6548	-0.970745	3.66866e-05	-1.65488	-0.970474
81013110	rs1471158	3.4105e-07	-0.580643	-0.73503	4.88804e-05	-1.67442	-0.661073	4.90396e-05	-1.6745	-0.660633
81013487	rs7118929	2.76613e-07	-0.792826	-0.732254	4.72786e-05	-1.71423	-0.654588	4.7434e-05	-1.71427	-0.654153
81013539	rs7118643	2.82169e-07	-0.77862	-0.726574	4.76695e-05	-1.71213	-0.648448	4.78261e-05	-1.71218	-0.64801
81013548	rs77822922	9.47724e-08	-1.73376	-0.862459	3.77372e-05	-1.73377	-0.860459	3.78452e-05	-1.73377	-0.860491
81013578	rs6591955	2.52721e-07	-0.827084	-0.78833	4.43094e-05	-1.71761	-0.71607	4.44541e-05	-1.71765	-0.715655
81013919	rs79537065	2.43919e-07	-1.65086	-1.79556e-10	0.000105829	-1.56305	-1.79556e-10	0.000106121	-1.56319	-1.79556e-10
81014154	rs75352502	4.03545e-06	-1.21388e-10	1.15517	0.00207496	-1.21388e-10	1.41282	0.00208653	-1.21388e-10	1.41549
81014198	rs77156691	2.29048e-07	-1.71377	-1.79556e-10	9.18725e-05	-1.70447	-1.79556e-10	9.2142e-05	-1.70443	-1.79556e-10
81014879	rs7123367	4.996e-07	0.247763	-1.18166	3.15965e-05	-1.71103	-1.0608	3.16819e-05	-1.7112	-1.06082
81014974	rs2446116	5.61842e-07	0.359396	-1.17588	0.000278327	0.586864	-1.18294	0.000278935	0.586141	-1.18293
81014998	rs75677102	7.29665e-07	-0.555115	-1.79556e-10	0.000163956	-1.12528	-1.79556e-10	0.000164508	-1.1248	-1.79556e-10
81015307	rs2446117	1.6576e-07	-1.31122	-0.725938	0.000108542	-0.911133	-0.6266	0.000108886	-0.91136	-0.626103
81015735	rs117672912	2.424e-07	-1.65711	-1.79556e-10	9.26325e-05	-1.69623	-1.79556e-10	9.28881e-05	-1.69637	-1.79556e-10
81016479	rs116919745	2.8893e-07	-1.48152	-1.79556e-10	0.000117427	-1.45906	-1.79556e-10	0.000117803	-1.45875	-1.79556e-10
81017127	rs77356714	1.70721e-06	1.3328	-1.03788	0.000242199	0.175902	-0.911017	0.00024261	0.174455	-0.910764
81017162	rs1379733	4.20169e-07	0.0811779	-1.18822	0.00021185	0.321469	-1.19046	0.000212301	0.320705	-1.19046
81017200	rs79321234	2.69382e-07	-0.371874	-1.1797	5.9917e-05	-0.94836	-1.18355	6.00916e-05	-0.948339	-1.18355
81017251	rs7105074	2.16909e-07	-0.580017	-1.18821	5.09462e-05	-1.10435	-1.18975	5.10946e-05	-1.10433	-1.18975
81017292	rs73517648	3.87011e-07	-0.402891	-0.786357	0.000289055	0.231228	-0.789485	0.000290101	0.231894	-0.789428
81017973	rs3936487	5.00712e-07	0.0629212	-0.994591	5.46649e-05	-1.42246	-0.801187	5.47943e-05	-1.42333	-0.800851
81018480	rs73517651	4.21671e-07	-0.373592	-0.729885	0.000316855	0.266795	-0.733225	0.000318005	0.267467	-0.733164
81018652	rs76923857	5.54283e-07	-0.830026	-1.79556e-10	0.000132717	-1.33665	-1.79556e-10	0.000133063	-1.33694	-1.79556e-10
81018687	rs7109922	5.00138e-07	-0.0311871	-0.901631	5.97402e-05	-1.46635	-0.668519	5.98889e-05	-1.46713	-0.668142
81019291	rs6591956	5.56233e-06	1.47607	-1.79556e-10	0.00031451	-0.473857	-1.79556e-10	0.000315148	-0.474722	-1.79556e-10
81019298	rs56316233	3.12553e-07	-0.468887	-0.934041	4.9021e-05	-1.62022	-0.712403	4.91555e-05	-1.62073	-0.712042
81020253	rs144831290	1.00908e-06	-0.230911	-1.79556e-10	0.000602594	0.176369	-1.79556e-10	0.000604998	0.177461	-1.79556e-10
81020315	rs73517654	3.96521e-07	-0.48798	-0.676991	0.000291407	0.127534	-0.677686	0.000292466	0.128182	-0.677598
81020774	rs78102008	2.45383e-07	-1.64488	-1.79556e-10	9.20978e-05	-1.70202	-1.79556e-10	9.23522e-05	-1.70215	-1.79556e-10
81020912	rs17141922	2.83919e-07	-0.578858	-0.920154	4.79485e-05	-1.65142	-0.703326	4.80831e-05	-1.65185	-0.702979
81021364	rs4944288	1.80931e-05	3.27579	-0.620204	0.000219589	-0.520591	-0.312526	0.000219888	-0.522602	-0.312044
81021385	rs4944289	5.67873e-06	1.49678	-1.79556e-10	0.000318622	-0.460869	-1.79556e-10	0.000319266	-0.461738	-1.79556e-10
81021616	rs11232585	2.93683e-05	4.05901	-0.919038	0.000218828	-0.139914	-0.696673	0.000219037	-0.142213	-0.696311
81021704	rs7951454	7.21839e-06	1.73669	-1.79556e-10	0.000388201	-0.263352	-1.79556e-10	0.000388953	-0.264305	-1.79556e-10
81021839	rs17141926	3.9613e-06	2.31975	-1.18312	7.05829e-05	-0.78311	-1.18498	7.06863e-05	-0.784518	-1.18499
81022395	rs11232586	1.57178e-07	-1.18932	-0.901004	4.7284e-05	-1.72264	-0.646059	4.74489e-05	-1.72247	-0.645635
81022485	rs10501504	1.31698e-07	-1.23953	-1.02766	3.96589e-05	-1.71754	-0.827015	3.97954e-05	-1.71733	-0.826681
81022775	rs12786250	1.05882e-07	-1.72564	-0.759745	4.01021e-05	-1.7322	-0.801245	4.02245e-05	-1.73218	-0.80111
81022917	rs17369284	1.93807e-06	0.421748	-1.79556e-10	0.000263678	-0.650147	-1.79556e-10	0.000264477	-0.650008	-1.79556e-10
81023270	rs7107955	1.00452e-06	0.89197	-1.1274	7.11299e-05	-0.869176	-1.09119	7.12501e-05	-0.870572	-1.091
81023435	rs7108233	9.77664e-07	0.866123	-1.12866	6.99799e-05	-0.883981	-1.09269	7.0098e-05	-0.885364	-1.0925
81023955	rs10897781	0.000315395	6.6883	-1.17442	0.000159128	-0.123572	-1.03159	0.000159039	-0.12699	-1.03162
81023959	rs6591957	5.82934e-07	0.356336	-1.13596	5.27011e-05	-1.15465	-1.10558	5.28001e-05	-1.15584	-1.10542
81024192	rs7934575	7.53004e-05	3.16362	0.917919	0.00136793	-0.104405	1.10059	0.00137298	-0.105783	1.10276
81024199	rs7949653	9.08298e-05	3.27871	0.990335	0.00157685	-0.0377402	1.17605	0.00158267	-0.039147	1.17825
81024317	rs6591958	8.04507e-05	3.38891	0.758792	0.00121127	-0.0362316	0.910779	0.0012155	-0.0377176	0.912865
81024402	rs117565350	2.46375e-07	-1.64084	-1.79556e-10	0.000146248	-1.23957	-1.79556e-10	0.000146691	-1.23944	-1.79556e-10
81024600	rs4340076	5.46021e-05	3.23483	0.525294	0.000881172	-0.115378	0.671757	0.000884603	-0.116408	0.673783
81024883	rs5013022	4.69299e-05	3.11951	0.489195	0.000794375	-0.181459	0.634141	0.000797435	-0.182511	0.636147
81025298	rs2125248	4.66816e-05	3.14928	0.454124	0.000778874	-0.164606	0.597581	0.000781854	-0.165663	0.599567
81025379	rs2168821	4.2593e-05	3.06322	0.448525	0.000737591	-0.213226	0.591742	0.000740423	-0.214266	0.593724
81025635	rs75457066	5.993e-07	-0.751938	-1.79556e-10	0.000113955	-1.48907	-1.79556e-10	0.000114264	-1.48925	-1.79556e-10
81026089	rs7929218	4.54498e-05	3.10343	0.473232	0.000774197	-0.190549	0.617502	0.000777174	-0.191598	0.619498
81026144	rs113768087	1.64973e-06	0.260664	-1.79556e-10	0.000136044	-1.31189	-1.79556e-10	0.000136445	-1.31185	-1.79556e-10
81026219	rs7942822	4.75481e-05	3.16048	0.461311	0.000789735	-0.158251	0.605074	0.000792758	-0.159311	0.607064
81026664	rs78577737	2.03526e-06	0.470677	-1.79556e-10	0.000271925	-0.619348	-1.79556e-10	0.000272771	-0.619132	-1.79556e-10
81026696	rs7121529	4.58518e-05	3.13041	0.455056	0.000771343	-0.175293	0.598552	0.000774297	-0.176346	0.600538
81026772	rs10736742	1.91927e-05	2.29989	0.414699	0.000470028	-0.628544	0.556463	0.000471896	-0.629432	0.558425
81026776	rs12416937	7.24746e-07	-0.591833	0.0299524	0.00016676	-1.31157	0.20325	0.000167527	-1.31186	0.205238
81026884	rs7122064	1.91927e-05	2.29989	0.414699	0.000470028	-0.628544	0.556463	0.000471896	-0.629432	0.558425
81027116	rs7110915	3.7158e-05	2.9314	0.443827	0.000681762	-0.287037	0.586844	0.000684395	-0.288052	0.588823
81027164	rs118099690	5.86399e-07	-0.7737	-1.79556e-10	0.000140568	-1.27918	-1.79556e-10	0.000141033	-1.27877	-1.79556e-10
81027185	rs78176504	1.52875e-06	-1.21388e-10	0.184502	0.000722151	-1.21388e-10	0.35736	0.000725754	-1.21388e-10	0.359447
81027263	rs77307242	5.993e-07	-0.751938	-1.79556e-10	0.000113955	-1.48907	-1.79556e-10	0.000114264	-1.48925	-1.79556e-10
81027393	rs10897785	8.09077e-08	-1.57191	-1.18249	2.8026e-05	-1.70093	-1.19081	2.8109e-05	-1.70086	-1.19081
81027449	rs146410173	4.96355e-07	-1.21388e-10	-0.94041	0.000206359	-1.21388e-10	-0.895255	0.000206999	-1.21388e-10	-0.895052
81027673	rs10792547	3.80204e-05	2.96057	0.437607	0.000687479	-0.272198	0.580356	0.000690119	-0.273232	0.582332
81027753	rs10792548	3.77072e-05	2.95789	0.432019	0.000683434	-0.272273	0.574529	0.000686065	-0.273293	0.576501
81027786	rs78123813	1.50966e-06	-1.21388e-10	0.171939	0.000712588	-1.21388e-10	0.34403	0.000716137	-1.21388e-10	0.346108
81027804	rs7934041	9.56527e-06	2.01819	-1.79556e-10	0.000381797	-0.279985	-1.79556e-10	0.00038271	-0.280488	-1.79556e-10
81027845	rs11232589	0.00062028	7.36678	-1.17655	0.000178703	0.128562	-1.16771	0.000178611	0.125177	-1.16773
81027857	rs10897786	3.90544e-05	2.9874	0.437607	0.000698861	-0.255779	0.580356	0.00070155	-0.256805	0.582332
81027901	rs10897787	4.0004e-05	3.01702	0.432019	0.000706422	-0.23919	0.574529	0.000709133	-0.240222	0.576501
81028011	rs7129219	1.73316e-05	2.22124	0.391351	0.000440296	-0.669529	0.532102	0.000442046	-0.6704	0.534051
81028121	rs7129429	1.77474e-05	2.24494	0.391351	0.000445095	-0.658687	0.532102	0.00044686	-0.65957	0.534051
81028245	rs7115381	4.0004e-05	3.01702	0.432019	0.000706422	-0.23919	0.574529	0.000709133	-0.240222	0.576501
81028471	rs12222309	1.09144e-07	-1.72102	-0.734016	4.1189e-05	-1.72958	-0.777121	4.13164e-05	-1.72954	-0.776967
81028610	rs4943823	1.71062e-05	2.24827	0.351228	0.000428208	-0.655485	0.490221	0.000429898	-0.656362	0.492146
81028695	rs4943824	1.82961e-05	2.27539	0.391351	0.00045288	-0.641348	0.532102	0.000454676	-0.64223	0.534051
81028716	rs7937908	1.81957e-05	2.27539	0.385848	0.000450287	-0.641348	0.526359	0.000452071	-0.64223	0.528304
81028785	rs7951594	1.81957e-05	2.27539	0.385848	0.000450287	-0.641348	0.526359	0.000452071	-0.64223	0.528304
81028866	rs7951623	1.71062e-05	2.24827	0.351228	0.000428208	-0.655485	0.490221	0.000429898	-0.656362	0.492146
81028973	rs4943825	1.81957e-05	2.27539	0.385848	0.000450287	-0.641348	0.526359	0.000452071	-0.64223	0.528304
81029228	rs10732889	4.33722e-05	3.10343	0.426441	0.00073733	-0.190549	0.568711	0.000740145	-0.191598	0.57068
81029614	rs10751045	3.94504e-05	3.04375	0.391351	0.000687317	-0.22418	0.532102	0.000689936	-0.225216	0.534051
81029666	rs10751046	4.03585e-05	3.07354	0.384315	0.000696139	-0.207412	0.528087	0.000698783	-0.208454	0.53003
81029753	rs7926904	4.44546e-05	3.1225	0.432019	0.00077349	-0.14849	0.574529	0.000776458	-0.149522	0.576501
81029756	rs7927198	1.01774e-05	2.08022	-1.79556e-10	0.000409654	-0.209562	-1.79556e-10	0.000410641	-0.210044	-1.79556e-10
81029778	rs7927004	5.30102e-05	3.31584	0.414699	0.000828771	-0.0613931	0.556463	0.000831862	-0.0625233	0.558425
81029996	rs7930035	3.57155e-05	2.8862	0.449436	0.000597294	-0.425157	0.592693	0.000599452	-0.426424	0.594676
81030144	rs7945232	3.4387e-05	2.85391	0.443827	0.000590045	-0.431519	0.586844	0.000592152	-0.432825	0.588823
81030311	rs34920840	2.59735e-05	3.55445	-0.53732	8.26899e-05	-1.02976	-0.780017	8.27917e-05	-1.0316	-0.779837
81030314	rs12421185	1.00222e-05	2.06486	-1.79556e-10	0.000346465	-0.377092	-1.79556e-10	0.000347158	-0.377985	-1.79556e-10
81030422	rs12418411	4.82419e-07	-1.34197	0.373084	0.00015332	-1.72298	0.530637	0.000154061	-1.72306	0.53265
81030553	rs55822564	2.66448e-06	0.740064	-1.79556e-10	0.00033007	-0.425568	-1.79556e-10	0.000331103	-0.425334	-1.79556e-10
81030577	rs55811617	2.37336e-06	0.62436	-1.79556e-10	0.000303549	-0.50933	-1.79556e-10	0.000304497	-0.509103	-1.79556e-10
81030684	rs7930877	0.000187918	4.99606	-1.79556e-10	0.00157708	1.13845	-1.79556e-10	0.00157995	1.13739	-1.79556e-10
81030830	rs7931007	0.000200847	5.0626	-1.79556e-10	0.00164724	1.18198	-1.79556e-10	0.00165023	1.18091	-1.79556e-10
81030947	rs7931231	0.000723408	7.06315	-0.719126	0.000220873	0.0984703	-0.925754	0.000220926	0.0956736	-0.925612
81030993	rs10897788	5.25195e-07	-1.33752	0.453586	0.000165703	-1.72223	0.607558	0.000166507	-1.72232	0.609592
81031262	rs7941704	0.000194797	5.22753	-0.195516	0.000894514	0.661612	-0.0902049	0.000897034	0.659999	-0.088669
81031398	rs17369881	2.42356e-06	0.645291	-1.79556e-10	0.000308166	-0.494234	-1.79556e-10	0.000309129	-0.494006	-1.79556e-10
81031525	rs79645796	2.52784e-06	0.687418	-1.79556e-10	0.000317697	-0.463775	-1.79556e-10	0.00031869	-0.463544	-1.79556e-10
81031537	rs74590293	2.55345e-06	0.6975	-1.79556e-10	0.000320027	-0.45647	-1.79556e-10	0.000321027	-0.456238	-1.79556e-10
81031588	rs17369902	2.42392e-06	0.64544	-1.79556e-10	0.000328155	-0.431387	-1.79556e-10	0.000329182	-0.431153	-1.79556e-10
81031913	rs7942334	1.51725e-06	-1.21388e-10	0.176953	0.000712454	-1.21388e-10	0.343842	0.000715977	-1.21388e-10	0.345884
81032608	rs118083180	5.02502e-07	-0.928101	-1.79556e-10	0.000192412	-0.965234	-1.79556e-10	0.000192812	-0.966049	-1.79556e-10
81032637	rs17435637	2.55345e-06	0.6975	-1.79556e-10	0.000320027	-0.45647	-1.79556e-10	0.000321027	-0.456238	-1.79556e-10
81032805	rs76951239	1.57535e-06	0.214529	-1.79556e-10	0.000136127	-1.31129	-1.79556e-10	0.000136522	-1.31128	-1.79556e-10
81033308	rs78294947	2.58199e-06	0.708614	-1.79556e-10	0.000322616	-0.448411	-1.79556e-10	0.000323625	-0.448179	-1.79556e-10
81033409	rs115120279	2.58199e-06	0.708614	-1.79556e-10	0.000322616	-0.448411	-1.79556e-10	0.000323625	-0.448179	-1.79556e-10
81033693	rs118007926	2.94346e-07	-1.46295	-1.79556e-10	0.000104035	-1.58015	-1.79556e-10	0.00010433	-1.58021	-1.79556e-10
81033703	rs7129178	5.74704e-07	-1.31442	0.520576	0.000178922	-1.71802	0.6801	0.0001798	-1.71812	0.6822
81034169	rs6591959	1.35984e-07	-1.65572	-0.579448	4.91782e-05	-1.69133	-0.638094	4.93322e-05	-1.69127	-0.637917
81034285	rs193125412	1.56161e-06	0.205773	-1.79556e-10	0.000693013	0.316176	-1.79556e-10	0.000695123	0.316325	-1.79556e-10
81034927	rs17369997	2.42356e-06	0.645291	-1.79556e-10	0.000308166	-0.494234	-1.79556e-10	0.000309129	-0.494006	-1.79556e-10
81035036	rs7106222	2.94813e-07	-0.940197	-0.521164	8.24505e-05	-1.72482	-0.0878558	8.27763e-05	-1.72497	-0.0866522
81035167	rs17141960	2.41056e-06	0.639915	-1.79556e-10	0.000298028	-0.527685	-1.79556e-10	0.000298948	-0.527495	-1.79556e-10
81035192	rs11602373	6.57495e-07	0.530562	-1.18983	3.57857e-05	-1.50678	-1.14054	3.58578e-05	-1.50762	-1.14058
81035579	rs73519611	6.34567e-07	-1.34825	0.653489	0.000422842	-0.999255	0.821379	0.000425274	-0.998668	0.823638
81035627	rs78154818	1.40039e-06	-1.21388e-10	0.096806	0.000658255	-1.21388e-10	0.264719	0.000661498	-1.21388e-10	0.266743
81036082	rs7110752	6.07558e-07	-1.36761	0.629357	0.000401403	-1.02608	0.796168	0.000403702	-1.0255	0.798413
81036106	rs75748448	2.23507e-07	-0.549419	-1.18884	2.77579e-05	-1.73157	-1.16979	2.78386e-05	-1.73164	-1.1697
81036173	rs11232592	1.25502e-07	-1.70219	-0.613193	4.64276e-05	-1.72512	-0.661863	4.65709e-05	-1.72509	-0.661697
81036255	rs17141964	2.23507e-07	-0.549419	-1.18884	2.77579e-05	-1.73157	-1.16979	2.78386e-05	-1.73164	-1.1697
81036322	rs79682522	9.4265e-07	-0.299006	-1.79556e-10	0.000198542	-0.933874	-1.79556e-10	0.00019907	-0.934108	-1.79556e-10
81036467	rs77455791	2.60826e-06	0.718738	-1.79556e-10	0.000324995	-0.441064	-1.79556e-10	0.000326012	-0.440831	-1.79556e-10
81036606	rs78348012	2.60826e-06	0.718738	-1.79556e-10	0.000324995	-0.441064	-1.79556e-10	0.000326012	-0.440831	-1.79556e-10
81037599	rs76083398	2.69451e-06	0.75127	-1.79556e-10	0.000332772	-0.417416	-1.79556e-10	0.000333814	-0.417181	-1.79556e-10
81037613	rs7115723	6.44304e-07	-1.34036	0.660831	0.000429777	-0.988386	0.82678	0.000432245	-0.987795	0.829025
81037858	rs17370219	2.72215e-06	0.761478	-1.79556e-10	0.000335255	-0.409983	-1.79556e-10	0.000336304	-0.409748	-1.79556e-10
81037987	rs73519612	6.7773e-07	-1.30616	0.677205	0.000459183	-0.941572	0.846147	0.000461841	-0.940963	0.84842
81038128	rs116957049	2.73965e-06	0.767883	-1.79556e-10	0.00032665	-0.435985	-1.79556e-10	0.00032766	-0.435787	-1.79556e-10
81038384	rs3862753	1.45389e-06	1.31329	-1.17899	3.792e-05	-1.40589	-1.1835	3.80011e-05	-1.4067	-1.18345
81038932	rs77419251	1.2597e-06	-1.21388e-10	-0.0090736	0.000588089	-1.21388e-10	0.152004	0.000590939	-1.21388e-10	0.153949
81038973	rs1975832	0.000281881	6.58487	-1.18333	0.000133185	-0.174627	-1.15851	0.000133167	-0.177628	-1.15854
81039469	rs139669815	2.24734e-07	-1.73278	-1.79556e-10	9.02332e-05	-1.72248	-1.79556e-10	9.0499e-05	-1.72243	-1.79556e-10
81039746	rs7124329	2.57428e-06	1.88311	-1.17749	4.69952e-05	-1.19017	-1.18465	4.70851e-05	-1.1912	-1.18461
81039888	rs7124886	1.40492e-06	0.76001	-0.659972	9.73227e-05	-1.37443	-0.272409	9.76279e-05	-1.37532	-0.271284
81040093	rs11232596	9.14496e-07	0.322225	-0.651552	8.44376e-05	-1.52752	-0.261344	8.47211e-05	-1.52819	-0.260213
81040340	rs4944292	1.29837e-06	0.685537	-0.664377	9.50933e-05	-1.39181	-0.278205	9.53941e-05	-1.39266	-0.277083
81040569	rs10792549	0.000259333	6.50484	-1.18667	0.000127619	-0.226675	-1.14915	0.00012761	-0.229601	-1.14918
81040793	rs1458098	1.25031e-07	-1.68037	-0.638765	4.57672e-05	-1.70711	-0.6942	4.59117e-05	-1.70701	-0.694034
81040929	rs13328917	2.85886e-07	-0.307192	-1.18492	2.81433e-05	-1.71035	-1.17722	2.82199e-05	-1.71059	-1.17714
81041179	rs11232597	1.17844e-07	-1.68777	-0.690572	4.36017e-05	-1.7105	-0.739272	4.37383e-05	-1.71041	-0.739127
81041329	rs10897790	7.81807e-07	0.207739	-0.693831	7.55036e-05	-1.58046	-0.320237	7.57518e-05	-1.58115	-0.319155
81041448	rs11232598	1.20067e-07	-1.68777	-0.671886	4.43828e-05	-1.7105	-0.721517	4.45222e-05	-1.71041	-0.721364
81041724	rs112789541	2.51904e-06	0.683934	-1.79556e-10	0.000104947	-1.57142	-1.79556e-10	0.000105278	-1.57116	-1.79556e-10
81041943	rs11232599	2.04743e-07	-0.637384	-1.18856	2.76806e-05	-1.73365	-1.17049	2.77628e-05	-1.73367	-1.1704
81042029	rs79750877	1.84707e-07	-0.742359	-1.18657	2.76274e-05	-1.73168	-1.17438	2.77116e-05	-1.73161	-1.1743
81042238	rs75000618	1.12509e-06	-1.21388e-10	-0.12208	0.000517457	-1.21388e-10	0.024052	0.000519919	-1.21388e-10	0.0259084
81042247	rs77489824	2.76415e-06	0.776788	-1.79556e-10	0.000339016	-0.398826	-1.79556e-10	0.000340078	-0.398589	-1.79556e-10
81042306	rs10897791	1.21554e-06	0.649071	-0.693831	8.74664e-05	-1.43338	-0.320237	8.77286e-05	-1.43436	-0.319155
81042580	rs11603482	2.99527e-07	-0.259999	-1.1855	2.84006e-05	-1.70216	-1.1763	2.84766e-05	-1.70245	-1.17623
81042935	rs11232600	1.23113e-07	-1.67939	-0.655208	4.52503e-05	-1.70444	-0.708221	4.53934e-05	-1.70434	-0.708057
81043432	rs79001473	2.55345e-06	0.6975	-1.79556e-10	0.000320027	-0.45647	-1.79556e-10	0.000321027	-0.456238	-1.79556e-10
81043457	rs7118382	1.15047e-06	-0.609243	0.509468	0.000936297	-0.0526741	0.669733	0.000941932	-0.0517871	0.671956
81043520	rs7118816	1.95626e-06	1.61199	-1.1809	4.25826e-05	-1.29138	-1.18204	4.26687e-05	-1.29231	-1.18199
81043936	rs7119026	1.22448e-06	0.657289	-0.694718	9.16723e-05	-1.38468	-0.321976	9.19378e-05	-1.38577	-0.320885
81044272	rs10792550	1.00651e-06	0.452198	-0.685655	8.24896e-05	-1.50277	-0.309427	8.27473e-05	-1.50363	-0.308339
81044413	rs140025324	4.02757e-07	-1.21388e-10	-1.14937	0.000158426	-1.21388e-10	-1.15959	0.000158882	-1.21388e-10	-1.1596
81044607	rs77224744	2.9043e-06	0.826247	-1.79556e-10	0.000351489	-0.362695	-1.79556e-10	0.000352591	-0.362455	-1.79556e-10
81044640	rs1458099	2.47107e-07	-0.450517	-1.18736	2.78238e-05	-1.72525	-1.17374	2.79025e-05	-1.72539	-1.17365
81044656	rs114629989	2.55345e-06	0.6975	-1.79556e-10	0.000320027	-0.45647	-1.79556e-10	0.000321027	-0.456238	-1.79556e-10
81044761	rs12576342	1.23852e-07	-1.67341	-0.655208	4.54512e-05	-1.70001	-0.708221	4.55953e-05	-1.6999	-0.708057
81044895	rs1458100	2.36672e-07	-0.494395	-1.18663	2.77141e-05	-1.72847	-1.17446	2.77933e-05	-1.72859	-1.17438
81045045	rs12796968	1.24497e-07	-1.66821	-0.655208	4.55278e-05	-1.69833	-0.708221	4.56721e-05	-1.69822	-0.708057
81045204	rs12798841	1.24711e-07	-1.66821	-0.653488	4.55323e-05	-1.69833	-0.708122	4.56764e-05	-1.69822	-0.707963
81045214	rs11232603	1.61743e-07	-0.873701	-1.18799	2.80088e-05	-1.72098	-1.17137	2.80974e-05	-1.7208	-1.17129
81045283	rs12576553	1.24539e-07	-1.66821	-0.654874	4.55148e-05	-1.69833	-0.708508	4.56592e-05	-1.69822	-0.70834
81045334	rs11232604	1.01855e-06	0.961481	-1.18305	3.46653e-05	-1.49939	-1.17974	3.47443e-05	-1.50007	-1.17968
81045343	rs11232605	1.01855e-06	0.961481	-1.18305	3.46653e-05	-1.49939	-1.17974	3.47443e-05	-1.50007	-1.17968
81045482	rs11232607	1.61967e-07	-0.873701	-1.18661	2.79222e-05	-1.72098	-1.17447	2.80104e-05	-1.7208	-1.17439
81045496	rs12574398	1.26207e-07	-1.66497	-0.644806	4.60897e-05	-1.69594	-0.698345	4.6236e-05	-1.69583	-0.698179
81045793	rs17141996	1.00082e-06	0.947259	-1.18638	3.44631e-05	-1.5097	-1.17529	3.45428e-05	-1.51036	-1.17521
81045903	rs11232608	8.40375e-07	0.254806	-0.668659	8.29028e-05	-1.52018	-0.287023	8.3165e-05	-1.52102	-0.285921
81045982	rs11232609	6.21521e-07	-0.0512768	-0.664254	7.39262e-05	-1.64058	-0.281231	7.41835e-05	-1.6411	-0.280126
81045984	rs11232610	5.67123e-07	-0.151291	-0.655834	7.30947e-05	-1.66294	-0.270175	7.33546e-05	-1.6634	-0.269063
81046009	rs75806381	1.57321e-07	-1.43046	-0.658948	0.000177339	-0.410073	-0.636738	0.000177983	-0.409249	-0.63683
81046020	rs11232611	5.785e-07	-0.131429	-0.655834	7.34061e-05	-1.65869	-0.270175	7.36661e-05	-1.65916	-0.269063
81046173	rs11605723	1.5955e-07	-0.885773	-1.18957	2.81796e-05	-1.71946	-1.16681	2.82694e-05	-1.71927	-1.16672
81046189	rs7130948	1.00085e-06	0.947259	-1.18636	3.44629e-05	-1.5097	-1.17529	3.45426e-05	-1.51036	-1.17521
81046254	rs7116853	1.00138e-06	0.947259	-1.18583	3.44303e-05	-1.5097	-1.17624	3.45098e-05	-1.51036	-1.17616
81046318	rs7131092	1.00138e-06	0.947259	-1.18583	3.44303e-05	-1.5097	-1.17624	3.45098e-05	-1.51036	-1.17616
81046334	rs73519616	6.23145e-07	-1.2616	0.548679	0.00042725	-0.881326	0.713822	0.000429741	-0.880694	0.716112
81046353	rs7131108	9.80084e-07	0.924605	-1.18467	3.41451e-05	-1.51621	-1.17804	3.4224e-05	-1.51686	-1.17797
81046354	rs7131000	1.18456e-06	1.11314	-1.18371	3.60979e-05	-1.45997	-1.17866	3.61784e-05	-1.4607	-1.1786
81046412	rs10501506	1.59549e-07	-0.885773	-1.18958	2.81794e-05	-1.71946	-1.16682	2.82692e-05	-1.71927	-1.16672
81046506	rs7131237	9.71232e-07	0.916152	-1.18529	3.42984e-05	-1.51262	-1.17715	3.43775e-05	-1.51328	-1.17708
81046873	rs2125246	1.23608e-07	-1.67644	-0.654146	4.56078e-05	-1.70227	-0.702528	4.57523e-05	-1.70216	-0.702361
81046920	rs1458101	1.71303e-06	1.48174	-1.18342	4.07406e-05	-1.33792	-1.17972	4.08253e-05	-1.3388	-1.17966
81047240	rs1458102	1.54199e-07	-0.921483	-1.18797	2.81383e-05	-1.71439	-1.17335	2.82285e-05	-1.71417	-1.17327
81047274	rs1458103	9.61082e-07	0.898816	-1.17846	3.3797e-05	-1.52061	-1.18389	3.38744e-05	-1.52126	-1.18384
81048338	rs1458104	1.42755e-05	2.4186	-1.79556e-10	0.000475703	-0.0600804	-1.79556e-10	0.000476538	-0.0612177	-1.79556e-10
81048352	rs10897793	1.34275e-07	-1.6874	-0.56041	4.88853e-05	-1.71523	-0.620165	4.90374e-05	-1.7152	-0.619984
81048744	rs10897794	0.000224439	6.35922	-1.18556	0.0001179	-0.302658	-1.15238	0.000117903	-0.305491	-1.15241
81048919	rs4614480	1.0471e-06	0.977692	-1.17161	3.46816e-05	-1.49102	-1.18764	3.47596e-05	-1.4917	-1.18761
81048935	rs7947608	8.6956e-07	0.253146	-0.63286	8.7972e-05	-1.511	-0.236855	8.82648e-05	-1.51171	-0.235709
81048957	rs7110442	6.89762e-07	-1.26486	0.653509	0.000473162	-0.885711	0.820275	0.000475929	-0.885081	0.822585
81049063	rs11232614	1.41744e-07	-1.67056	-0.523115	5.05995e-05	-1.71732	-0.583614	5.0758e-05	-1.71728	-0.583418
81049309	rs144299177	4.17091e-07	-1.21388e-10	-1.1144	0.000164073	-1.21388e-10	-1.12456	0.00016454	-1.21388e-10	-1.12461
81049571	rs11601420	1.5009e-06	1.33191	-1.16579	3.91401e-05	-1.36822	-1.1895	3.92234e-05	-1.36901	-1.18948
81049756	rs7936448	2.46724e-07	-1.47792	-0.161505	0.000152201	-1.16366	-0.0360055	0.000152986	-1.16317	-0.0342543
81049778	rs10501507	1.4548e-06	1.31286	-1.17794	3.95472e-05	-1.36273	-1.18464	3.96316e-05	-1.36354	-1.1846
81049858	rs80242413	8.54064e-06	1.90489	-1.79556e-10	0.00021741	-0.84309	-1.79556e-10	0.000218137	-0.842643	-1.79556e-10
81050014	rs73519620	2.10692e-07	-1.15166	-0.645642	0.000108315	-0.881115	-0.658711	0.000108751	-0.880187	-0.658515
81050141	rs7117789	3.96752e-07	0.0212324	-1.18562	3.08898e-05	-1.63768	-1.15677	3.09615e-05	-1.63822	-1.1568
81050158	rs7117798	1.3548e-07	-1.67979	-0.559086	4.90058e-05	-1.71955	-0.61338	4.91589e-05	-1.71951	-0.613199
81050179	rs7118067	8.23278e-07	0.187254	-0.621661	8.87229e-05	-1.52858	-0.210775	8.90212e-05	-1.52927	-0.20962
81050438	rs10501508	2.47248e-07	-1.50386	-0.133451	0.000154458	-1.17865	-0.00630236	0.000155259	-1.17814	-0.0045288
81050512	rs7118158	2.11932e-05	2.81373	-1.79556e-10	0.00060655	0.182913	-1.79556e-10	0.000607599	0.181752	-1.79556e-10
81050867	rs73519627	1.91723e-07	-1.10956	-0.782095	9.97097e-05	-0.830311	-0.7923	0.000100114	-0.829355	-0.792102
81050881	rs11232616	2.40733e-07	-1.52117	-0.142842	0.000148843	-1.20574	-0.0162433	0.000149612	-1.20524	-0.0144772
81051151	rs1458105	1.4389e-07	-1.67719	-0.501457	5.19441e-05	-1.71648	-0.558227	5.21087e-05	-1.71639	-0.558037
81051241	rs11232617	1.43166e-07	-1.67104	-0.512654	5.15687e-05	-1.71301	-0.568951	5.17325e-05	-1.71292	-0.568763
81051262	rs1458106	9.1592e-07	0.326696	-0.654468	8.7404e-05	-1.48916	-0.265173	8.76785e-05	-1.49004	-0.264044
81051298	rs12287583	2.27025e-07	-1.53344	-0.189197	0.000138981	-1.22518	-0.0653489	0.000139693	-1.2247	-0.0636201
81051466	rs1458107	5.54582e-07	0.361279	-1.19077	4.82615e-05	-1.18498	-1.16326	4.83633e-05	-1.18583	-1.16319
81052047	rs12289406	4.24624e-07	-0.907935	-0.188562	0.000319164	-0.392815	-0.0663553	0.000320882	-0.392051	-0.06464
81052094	rs58986040	1.44993e-07	-1.03194	-1.13907	6.18368e-05	-0.931815	-1.16856	6.20454e-05	-0.931208	-1.16869
81052302	rs10897796	0.000102308	5.5	-1.11196	7.83841e-05	-0.672457	-1.1908	7.84027e-05	-0.675112	-1.19079
81052356	rs12289565	3.98507e-07	-0.998472	-0.161505	0.000303803	-0.47249	-0.0360055	0.000305451	-0.471722	-0.0342543
81052824	rs76136677	2.26186e-07	-1.72634	-1.79556e-10	8.96287e-05	-1.7292	-1.79556e-10	8.98849e-05	-1.72923	-1.79556e-10
81052981	rs80135496	7.06421e-08	-1.69938	-1.1907	2.86677e-05	-1.67842	-1.19068	2.87496e-05	-1.67846	-1.19068
81053049	rs4943826	1.37892e-07	-1.03052	-1.19071	5.70352e-05	-0.993936	-1.18727	5.72318e-05	-0.993439	-1.18722
81053468	rs1458108	7.07084e-08	-1.69876	-1.19038	2.85918e-05	-1.6814	-1.19035	2.86733e-05	-1.68144	-1.19035
81053637	rs80328220	3.63446e-06	1.05051	-1.79556e-10	0.000439024	-0.14032	-1.79556e-10	0.000440388	-0.140108	-1.79556e-10
81054839	rs78005260	3.12182e-06	0.898472	-1.79556e-10	0.000375021	-0.297891	-1.79556e-10	0.000376191	-0.297668	-1.79556e-10
81055124	rs138142639	2.31778e-07	-1.70192	-1.79556e-10	9.09878e-05	-1.71415	-1.79556e-10	9.12408e-05	-1.71426	-1.79556e-10
81055311	rs78398365	1.11062e-06	-1.21388e-10	-0.135029	0.000513001	-1.21388e-10	0.0154038	0.000515454	-1.21388e-10	0.0172849
81055878	rs75800957	1.11476e-06	-1.21388e-10	-0.131305	0.000515046	-1.21388e-10	0.019383	0.000517511	-1.21388e-10	0.0212672
81057977	rs76081894	3.29539e-06	0.952579	-1.79556e-10	0.000386783	-0.26701	-1.79556e-10	0.000388233	-0.266158	-1.79556e-10
81058369	rs148121709	3.86394e-07	-1.21388e-10	-1.19084	0.000153892	-1.21388e-10	-1.18862	0.000154339	-1.21388e-10	-1.18862
81058496	rs6591960	1.8726e-05	2.68997	-1.79556e-10	0.0005492	0.0835886	-1.79556e-10	0.000550448	0.0829679	-1.79556e-10
81058903	rs7130184	4.4145e-05	3.6557	-0.108171	0.000126575	-0.942351	-0.44169	0.000126767	-0.943983	-0.441429
81059307	rs11232621	2.92328e-07	-0.290371	-1.17945	2.82831e-05	-1.7002	-1.18241	2.83587e-05	-1.70047	-1.18236
81059371	rs17371832	3.40522e-06	0.985365	-1.79556e-10	0.000391884	-0.253907	-1.79556e-10	0.000393366	-0.253024	-1.79556e-10
81059868	rs77322281	3.66854e-07	-1.24274	-1.79556e-10	0.0001655	-1.11591	-1.79556e-10	0.000166064	-1.11539	-1.79556e-10
81060160	rs144349840	3.87526e-07	-1.21388e-10	-1.18792	0.000153557	-1.21388e-10	-1.1908	0.000154001	-1.21388e-10	-1.1908
81060191	rs10897797	2.21181e-07	-0.587786	-1.16093	2.72015e-05	-1.73103	-1.19057	2.72784e-05	-1.73111	-1.19056
81060955	rs151130984	4.03212e-07	-1.21388e-10	-1.14824	0.000162159	-1.21388e-10	-1.1363	0.000162638	-1.21388e-10	-1.13624
81061245	rs4943827	0.000225336	6.36414	-1.18649	0.000123579	-0.258273	-1.14972	0.000123571	-0.261194	-1.14975
81061864	rs7942106	7.75284e-07	-1.16392	0.669449	0.000531781	-0.783304	0.834663	0.000534861	-0.782722	0.836965
81062072	rs56240555	3.60633e-06	1.04274	-1.79556e-10	0.000412318	-0.203078	-1.79556e-10	0.000413617	-0.202825	-1.79556e-10
81062170	rs77496568	2.43032e-07	-1.07751	-0.576998	0.000126318	-0.791839	-0.594233	0.000126831	-0.790864	-0.594048
81062424	rs4944293	0.000274034	6.56054	-1.18723	0.00013715	-0.156483	-1.14732	0.000137129	-0.159492	-1.14735
81062500	rs183550944	2.48494e-07	-1.63228	-1.79556e-10	8.97017e-05	-1.72838	-1.79556e-10	8.9968e-05	-1.72831	-1.79556e-10
81062761	rs1585228	0.00341121	8.29039	-0.395517	0.000549565	0.75345	-0.669197	0.00054954	0.750298	-0.66898
81062885	rs1824257	2.24598e-07	-1.73339	-1.79556e-10	9.36509e-05	-1.6853	-1.79556e-10	9.39294e-05	-1.68522	-1.79556e-10
81063271	rs7128199	2.07721e-05	2.79366	-1.79556e-10	0.000646006	0.245935	-1.79556e-10	0.000646758	0.244209	-1.79556e-10
81063336	rs7114073	5.23861e-06	1.41611	-1.79556e-10	0.000487791	-0.0349866	-1.79556e-10	0.000489654	-0.0340648	-1.79556e-10
81064518	rs4525260	2.24646e-07	-1.73318	-1.79556e-10	9.38553e-05	-1.68312	-1.79556e-10	9.41345e-05	-1.68304	-1.79556e-10
81064584	rs59994265	5.91806e-07	-0.425866	-0.338657	0.000333258	-0.0889197	-0.327037	0.000334707	-0.0875821	-0.326927
81064868	rs55908086	3.64555e-06	1.05356	-1.79556e-10	0.000415644	-0.195044	-1.79556e-10	0.000416953	-0.19479	-1.79556e-10
81065263	rs7944059	2.36716e-07	-1.68084	-1.79556e-10	9.48812e-05	-1.67225	-1.79556e-10	9.51518e-05	-1.67229	-1.79556e-10
81065379	rs6591961	0.00257511	8.01148	-0.397784	0.000487128	0.637318	-0.673665	0.000487341	0.634659	-0.673459
81065816	rs74626374	1.1518e-06	-1.21388e-10	-0.0986211	0.000533346	-1.21388e-10	0.0542971	0.000535913	-1.21388e-10	0.0562082
81065817	rs73519637	5.04856e-07	-0.510799	-0.412629	0.000281184	-0.184341	-0.401523	0.000282394	-0.183042	-0.401419
81067496	rs73519638	2.42601e-07	-0.983211	-0.673071	0.000129076	-0.679491	-0.684983	0.000129608	-0.678459	-0.684788
81067620	rs7115501	1.79861e-06	1.01471	-0.667638	0.000210358	-0.31278	-0.563281	0.000211407	-0.31205	-0.561927
81067780	rs78897074	1.15659e-06	-1.21388e-10	-0.0944719	0.000535714	-1.21388e-10	0.0587269	0.000538294	-1.21388e-10	0.0606415
81067867	rs79024656	1.15659e-06	-1.21388e-10	-0.0944719	0.000535714	-1.21388e-10	0.0587269	0.000538294	-1.21388e-10	0.0606415
81068060	rs77542719	1.15659e-06	-1.21388e-10	-0.0944719	0.000535714	-1.21388e-10	0.0587269	0.000538294	-1.21388e-10	0.0606415
81068279	rs60049480	1.17522e-06	-1.21388e-10	-0.0784873	0.000544507	-1.21388e-10	0.0750072	0.000547131	-1.21388e-10	0.0769243
81068411	rs75239999	2.27313e-07	-1.72137	-1.79556e-10	9.02735e-05	-1.72203	-1.79556e-10	9.05299e-05	-1.72208	-1.79556e-10
81068542	rs7941659	1.16105e-06	-1.21388e-10	-0.0906199	0.000537504	-1.21388e-10	0.0620623	0.000540089	-1.21388e-10	0.0639696
81068570	rs1945878	1.81382e-05	2.65807	-1.79556e-10	0.000631505	0.223232	-1.79556e-10	0.000632554	0.222001	-1.79556e-10
81069039	rs139935298	4.61069e-06	1.28843	-1.79556e-10	0.000501959	-0.00635613	-1.79556e-10	0.000503535	-0.00611134	-1.79556e-10
81069339	rs7945091	1.17514e-06	-1.21388e-10	-0.0785613	0.000544889	-1.21388e-10	0.0757089	0.000547521	-1.21388e-10	0.0776364
81069469	rs150267575	6.57854e-07	-0.244572	-0.414146	0.000361474	0.066418	-0.401103	0.00036305	0.0677515	-0.400974
81069490	rs113709555	2.28028e-07	-1.71823	-1.79556e-10	9.31836e-05	-1.6903	-1.79556e-10	9.34404e-05	-1.69044	-1.79556e-10
81069721	rs116471067	4.67609e-06	1.30252	-1.79556e-10	0.000480017	-0.0510523	-1.79556e-10	0.00048186	-0.0501107	-1.79556e-10
81069767	rs12421363	1.16581e-06	-1.21388e-10	-0.0865302	0.000540275	-1.21388e-10	0.0672044	0.000542881	-1.21388e-10	0.0691255
81070289	rs80008324	1.16581e-06	-1.21388e-10	-0.0865302	0.000540275	-1.21388e-10	0.0672044	0.000542881	-1.21388e-10	0.0691255
81070556	rs148190835	4.74407e-07	-0.985636	-1.79556e-10	0.000125479	-1.39273	-1.79556e-10	0.000125883	-1.39241	-1.79556e-10
81070610	rs10897798	5.63052e-07	0.328705	-1.14303	3.16762e-05	-1.57891	-1.19039	3.17499e-05	-1.57947	-1.19041
81070642	rs74323749	1.17068e-06	-1.21388e-10	-0.0823594	0.000542685	-1.21388e-10	0.0716558	0.000545305	-1.21388e-10	0.0735802
81070823	rs11605404	2.92152e-07	-1.47043	-1.79556e-10	9.37684e-05	-1.68405	-1.79556e-10	9.40231e-05	-1.68422	-1.79556e-10
81071604	rs75524390	1.17514e-06	-1.21388e-10	-0.0785613	0.000544889	-1.21388e-10	0.0757089	0.000547521	-1.21388e-10	0.0776364
81071641	rs11232629	4.67916e-07	0.17602	-1.17543	3.03891e-05	-1.62593	-1.18486	3.04636e-05	-1.62642	-1.18481
81071843	rs10897799	0.000243398	6.44231	-1.18755	0.00012551	-0.246488	-1.146	0.000125503	-0.24941	-1.14603
81072055	rs17142074	1.82842e-06	0.981101	-0.617592	0.000221527	-0.315747	-0.50858	0.000222524	-0.31556	-0.507168
81073063	rs79674096	2.01044e-06	0.458406	-1.79556e-10	0.000334869	-0.411134	-1.79556e-10	0.000336019	-0.410598	-1.79556e-10
81073082	rs11232630	7.56008e-08	-1.6314	-1.19084	7.29882e-05	-0.746726	-1.18785	7.32718e-05	-0.745753	-1.18784
81073164	rs17372055	4.59827e-06	1.28573	-1.79556e-10	0.000468194	-0.0759904	-1.79556e-10	0.000470002	-0.0750265	-1.79556e-10
81073353	rs17372097	2.91428e-07	-1.47291	-1.79556e-10	0.000146247	-1.23957	-1.79556e-10	0.000146645	-1.23975	-1.79556e-10
81073684	rs74819071	1.17068e-06	-1.21388e-10	-0.0823594	0.000542685	-1.21388e-10	0.0716558	0.000545305	-1.21388e-10	0.0735802
81073899	rs75792310	1.86246e-06	1.02874	-0.646782	0.000210204	-0.336335	-0.540459	0.000211261	-0.335591	-0.539081
81074310	rs17437784	4.21615e-06	1.19898	-1.79556e-10	0.000459259	-0.0952596	-1.79556e-10	0.000461016	-0.0943303	-1.79556e-10
81074741	rs56314671	4.89995e-06	1.34928	-1.79556e-10	0.000490808	-0.0288209	-1.79556e-10	0.00049271	-0.0278433	-1.79556e-10
81074820	rs12146577	2.49036e-07	-0.511411	-1.11869	2.7362e-05	-1.7309	-1.18482	2.74378e-05	-1.73098	-1.18486
81074931	rs12284858	1.84717e-06	1.01582	-0.642114	0.000209014	-0.345515	-0.536958	0.000210064	-0.344774	-0.535576
81075059	rs11232631	1.91426e-06	1.02874	-0.619348	0.000216598	-0.336335	-0.510496	0.000217693	-0.335591	-0.509086
81075131	rs11232632	1.77849e-06	0.955167	-0.619348	0.000205585	-0.388517	-0.510496	0.000206622	-0.387787	-0.509086
81075152	rs11232633	1.78428e-06	0.955167	-0.616095	0.000206316	-0.388517	-0.506947	0.000207357	-0.387787	-0.505533
81075199	rs11232634	1.94323e-06	1.0405	-0.616095	0.000219195	-0.327964	-0.506947	0.000220305	-0.327218	-0.505533
81075290	rs11232635	1.75356e-06	0.94105	-0.619348	0.000217665	-0.331422	-0.510496	0.000218774	-0.330638	-0.509086
81075710	rs1993540	2.2502e-07	-1.73151	-1.79556e-10	9.33246e-05	-1.68879	-1.79556e-10	9.36012e-05	-1.68872	-1.79556e-10
81075865	rs7358497	4.99052e-06	1.36759	-1.79556e-10	0.000486629	-0.0373721	-1.79556e-10	0.000488509	-0.0364061	-1.79556e-10
81075950	rs76490394	1.17068e-06	-1.21388e-10	-0.0823594	0.000542685	-1.21388e-10	0.0716558	0.000545305	-1.21388e-10	0.0735802
81076140	rs12417746	1.17068e-06	-1.21388e-10	-0.0823594	0.000542685	-1.21388e-10	0.0716558	0.000545305	-1.21388e-10	0.0735802
81076213	rs12421990	1.17068e-06	-1.21388e-10	-0.0823594	0.000542685	-1.21388e-10	0.0716558	0.000545305	-1.21388e-10	0.0735802
81076675	rs72939553	7.21716e-06	1.73652	-1.79556e-10	0.000302382	-0.513184	-1.79556e-10	0.000303055	-0.513849	-1.79556e-10
81076823	rs12275125	2.04592e-06	1.11517	-0.639266	0.000224607	-0.27467	-0.535852	0.000225739	-0.273909	-0.534475
81077564	rs12416894	1.16581e-06	-1.21388e-10	-0.0865302	0.000540275	-1.21388e-10	0.0672044	0.000542881	-1.21388e-10	0.0691255
81078069	rs78611266	1.16581e-06	-1.21388e-10	-0.0865302	0.000540275	-1.21388e-10	0.0672044	0.000542881	-1.21388e-10	0.0691255
81078376	rs7931800	1.52117e-06	0.772104	-0.592571	0.000186142	-0.517055	-0.481308	0.00018708	-0.516361	-0.479868
81078558	rs11232636	0.00580098	8.59437	-0.168531	0.000725126	0.845677	-0.484206	0.000725429	0.842938	-0.483938
81078593	rs75269481	1.16581e-06	-1.21388e-10	-0.0865302	0.000540275	-1.21388e-10	0.0672044	0.000542881	-1.21388e-10	0.0691255
81078610	rs76297748	1.16581e-06	-1.21388e-10	-0.0865302	0.000540275	-1.21388e-10	0.0672044	0.000542881	-1.21388e-10	0.0691255
81078653	rs117786526	5.3705e-07	-0.861611	-1.79556e-10	0.000109254	-1.5312	-1.79556e-10	0.000109558	-1.53131	-1.79556e-10
81078846	rs74549083	1.16097e-06	-1.21388e-10	-0.0906935	0.000537879	-1.21388e-10	0.0627605	0.000540472	-1.21388e-10	0.0646781
81078862	rs78867550	1.16097e-06	-1.21388e-10	-0.0906935	0.000537879	-1.21388e-10	0.0627605	0.000540472	-1.21388e-10	0.0646781
81078879	rs140164140	4.85801e-07	-0.961903	-1.79556e-10	0.000101198	-1.6078	-1.79556e-10	0.000101502	-1.60769	-1.79556e-10
81078904	rs10897801	0.0072845	8.80677	-0.153213	0.000829563	0.967486	-0.471461	0.000829871	0.964697	-0.471191
81078939	rs7932450	1.5635e-06	0.854173	-0.64719	0.000185396	-0.459668	-0.542711	0.000186314	-0.458958	-0.541375
81079159	rs150387842	3.79207e-06	1.09297	-1.79556e-10	0.000418748	-0.187604	-1.79556e-10	0.000420069	-0.187346	-1.79556e-10
81079512	rs12421745	1.45986e-06	-1.21388e-10	0.138392	0.000686389	-1.21388e-10	0.30657	0.00068982	-1.21388e-10	0.308666
81079528	rs12421768	7.49664e-07	-1.21388e-10	-0.528076	0.000314975	-1.21388e-10	-0.472382	0.000316259	-1.21388e-10	-0.471204
81079971	rs73508180	6.23005e-07	-0.471977	-0.241171	0.000368764	-0.0858115	-0.228906	0.000370351	-0.0845215	-0.22879
81080495	rs77733288	5.79575e-07	-1.21388e-10	-0.785406	0.000217869	-1.21388e-10	-0.840981	0.000218511	-1.21388e-10	-0.840929
81080744	rs11232637	1.59034e-06	0.764988	-0.540989	0.000210232	-0.451433	-0.425229	0.000211203	-0.451209	-0.423734
81080810	rs12282615	1.18956e-06	-1.21388e-10	-0.0663662	0.000552025	-1.21388e-10	0.08872	0.000554697	-1.21388e-10	0.0906574
81080947	rs4587751	4.356e-07	0.0721817	-1.14316	3.00077e-05	-1.63296	-1.19046	3.00802e-05	-1.63342	-1.19048
81081291	rs13313141	1.19457e-06	-1.21388e-10	-0.0621596	0.000554508	-1.21388e-10	0.093207	0.000557193	-1.21388e-10	0.0951478
81081353	rs56085595	3.20076e-06	0.923442	-1.79556e-10	0.000369657	-0.312298	-1.79556e-10	0.000370819	-0.312051	-1.79556e-10
81081365	rs117253079	1.19457e-06	-1.21388e-10	-0.0621596	0.000554508	-1.21388e-10	0.093207	0.000557193	-1.21388e-10	0.0951478
81081567	rs140048410	4.88112e-07	-1.21388e-10	-0.957156	0.00019713	-1.21388e-10	-0.941012	0.000197718	-1.21388e-10	-0.940924
81081857	rs11232638	4.39183e-07	0.106953	-1.16974	3.03433e-05	-1.62462	-1.18768	3.04175e-05	-1.6251	-1.18765
81082011	rs11232639	5.28723e-07	0.296736	-1.17397	3.18008e-05	-1.57969	-1.1857	3.18762e-05	-1.58025	-1.18565
81082182	rs1945874	0.000256683	6.47871	-1.17081	0.000238569	0.436488	-1.1867	0.000238688	0.434055	-1.18666
81082293	rs1945875	0.000272295	6.53077	-1.16383	0.000251587	0.492062	-1.18914	0.00025171	0.489632	-1.18912
81082368	rs1945876	0.000261318	6.48962	-1.16383	0.000246278	0.470731	-1.18914	0.000246401	0.468313	-1.18912
81082396	rs1945877	0.00025032	6.44402	-1.16123	0.000240396	0.447152	-1.18974	0.000240518	0.444747	-1.18971
81082417	rs141571442	5.69166e-07	-1.21388e-10	-0.803529	0.000224729	-1.21388e-10	-0.809978	0.000225348	-1.21388e-10	-0.810118
81083010	rs7107733	0.000383458	6.89967	-1.19038	0.000162922	-0.00130652	-1.1303	0.000162868	-0.00448997	-1.13034
81083414	rs7930882	0.000394758	6.2696	-0.531275	0.000327101	0.348011	-0.782616	0.00032722	0.345368	-0.7825
81083424	rs78508407	1.32425e-06	0.0409009	-1.79556e-10	0.000246477	-0.717605	-1.79556e-10	0.0002473	-0.717164	-1.79556e-10
81083986	rs113439232	3.24656e-07	-1.36494	-1.79556e-10	0.000106414	-1.55754	-1.79556e-10	0.000106698	-1.55776	-1.79556e-10
81084135	rs80296378	1.20933e-06	-1.21388e-10	-0.0498801	0.000561817	-1.21388e-10	0.106302	0.000564543	-1.21388e-10	0.108253
81084433	rs7480648	0.000341165	6.74411	-1.15169	0.000301329	0.674242	-1.19091	0.000301356	0.671438	-1.19091
81085002	rs10751048	0.000250859	6.38299	-1.09805	0.000243285	0.448936	-1.17957	0.000243294	0.446154	-1.17965
81085864	rs1598885	0.000192563	6.13573	-1.11525	0.000208811	0.30209	-1.18554	0.000208873	0.299546	-1.18558
81085881	rs12417954	1.20933e-06	-1.21388e-10	-0.0498801	0.000561817	-1.21388e-10	0.106302	0.000564543	-1.21388e-10	0.108253
81085976	rs192048282	6.52181e-07	-0.66738	-1.79556e-10	0.000248317	-0.710167	-1.79556e-10	0.000248802	-0.711108	-1.79556e-10
81086096	rs1598886	3.47526e-05	3.30831	-1.79556e-10	0.000978525	0.661173	-1.79556e-10	0.000979998	0.659786	-1.79556e-10
81086195	rs6591962	0.000294127	6.51508	-1.07101	0.000263292	0.51769	-1.1693	0.000263283	0.514865	-1.1694
81086295	rs79901559	1.21446e-06	-1.21388e-10	-0.0456446	0.00056436	-1.21388e-10	0.110818	0.0005671	-1.21388e-10	0.112772
81086405	rs6591963	0.0118566	9.15824	-0.0175478	0.00114045	1.18469	-0.370378	0.00114066	1.18173	-0.370131
81086436	rs12419591	1.20922e-06	-1.21388e-10	-0.0499663	0.000562643	-1.21388e-10	0.107771	0.000565351	-1.21388e-10	0.109683
81086552	rs10751049	3.70629e-05	3.37267	-1.79556e-10	0.000993654	0.676515	-1.79556e-10	0.000995157	0.675137	-1.79556e-10
81086580	rs56025716	4.02775e-06	1.15326	-1.79556e-10	0.000429447	-0.162376	-1.79556e-10	0.000431063	-0.161509	-1.79556e-10
81086849	rs56032706	4.02775e-06	1.15326	-1.79556e-10	0.000429447	-0.162376	-1.79556e-10	0.000431063	-0.161509	-1.79556e-10
81086885	rs10751050	0.000248946	6.39566	-1.11837	0.000237429	0.431744	-1.18675	0.000237458	0.429015	-1.18679
81087038	rs57945812	6.9712e-08	-1.72278	-1.18055	2.78578e-05	-1.71709	-1.18067	2.79396e-05	-1.71705	-1.18067
81087139	rs75921066	1.23483e-06	-1.21388e-10	-0.0290163	0.000574451	-1.21388e-10	0.128542	0.000577249	-1.21388e-10	0.130509
81087438	rs1458110	3.29341e-07	-1.44762	0.0970094	0.00011533	-1.49363	0.0165536	0.000115732	-1.49329	0.0168035
81087889	rs11600859	5.09975e-07	0.225151	-1.13849	3.10673e-05	-1.59879	-1.18993	3.11401e-05	-1.59932	-1.18995
81087978	rs12417594	1.21916e-06	-1.21388e-10	-0.0417876	0.000566685	-1.21388e-10	0.11493	0.000569439	-1.21388e-10	0.116887
81088119	rs59729203	5.53672e-07	-0.539227	-0.291902	0.000308166	-0.216359	-0.277875	0.000309499	-0.215074	-0.277736
81088224	rs76856323	1.23483e-06	-1.21388e-10	-0.0290163	0.000574451	-1.21388e-10	0.128542	0.000577249	-1.21388e-10	0.130509
81088259	rs77751986	1.28482e-06	-1.21388e-10	0.010673	0.000590314	-1.21388e-10	0.155781	0.000593187	-1.21388e-10	0.157746
81088571	rs76038492	1.21916e-06	-1.21388e-10	-0.0417876	0.000566685	-1.21388e-10	0.11493	0.000569439	-1.21388e-10	0.116887
81089226	rs725696	0.000357149	6.74178	-1.10357	0.000282138	0.599581	-1.18206	0.00028223	0.59708	-1.18212
81089271	rs11232644	2.25001e-07	-1.7316	-1.79556e-10	9.07275e-05	-1.71701	-1.79556e-10	9.0997e-05	-1.71694	-1.79556e-10
81089843	rs183211268	7.02861e-07	-0.592542	-1.79556e-10	0.000267215	-0.636819	-1.79556e-10	0.000267728	-0.637794	-1.79556e-10
81090012	rs2168822	0.000319353	6.7169	-1.19055	0.000150485	-0.0826399	-1.12837	0.000150446	-0.0857477	-1.12841
81090020	rs80094295	1.21916e-06	-1.21388e-10	-0.0417876	0.000566685	-1.21388e-10	0.11493	0.000569439	-1.21388e-10	0.116887
81090085	rs80138882	3.92733e-06	1.12801	-1.79556e-10	0.00043934	-0.1396	-1.79556e-10	0.000440726	-0.139342	-1.79556e-10
81090618	rs11604756	5.26649e-07	0.226915	-1.10808	3.14445e-05	-1.59397	-1.18268	3.15164e-05	-1.59452	-1.18274
81090949	rs7931001	7.24461e-07	-0.345668	-0.216605	0.000480519	0.143	-0.193008	0.000482659	0.144417	-0.192871
81091305	rs74639108	5.08301e-06	1.38596	-1.79556e-10	0.000510481	0.0104798	-1.79556e-10	0.000512426	0.0113927	-1.79556e-10
81091669	rs72939570	3.44962e-06	0.998318	-1.79556e-10	0.000169545	-1.09176	-1.79556e-10	0.000169925	-1.09241	-1.79556e-10
81091948	rs12416810	1.22435e-06	-1.21388e-10	-0.0375379	0.000569258	-1.21388e-10	0.11946	0.000572026	-1.21388e-10	0.12142
81092121	rs10897803	0.000520307	6.49835	-0.483874	0.000351962	0.385488	-0.746838	0.000352228	0.383217	-0.746702
81092165	rs59537843	4.33003e-07	-0.72363	-0.353326	0.000254848	-0.352768	-0.331437	0.000255941	-0.351509	-0.33131
81092228	rs77469976	8.01444e-06	1.8413	-1.79556e-10	0.000208642	-0.884256	-1.79556e-10	0.000209325	-0.883876	-1.79556e-10
81092411	rs10792552	0.0143352	9.33318	-0.00264989	0.00124133	1.25721	-0.358142	0.00124155	1.25427	-0.357912
81092457	rs10897804	0.000342893	6.66679	-1.06932	0.00026826	0.536293	-1.16921	0.000268357	0.533869	-1.16931
81092528	rs56043695	3.70777e-06	1.07048	-1.79556e-10	0.000420907	-0.182463	-1.79556e-10	0.000422233	-0.182208	-1.79556e-10
81092666	rs77657035	1.22957e-06	-1.21388e-10	-0.0332808	0.000571847	-1.21388e-10	0.123997	0.000574629	-1.21388e-10	0.125961
81092895	rs7932774	3.62862e-07	-0.689163	-0.564517	0.000220198	-0.260373	-0.569975	0.000221158	-0.259118	-0.569768
81093173	rs1458081	0.000591752	6.6278	-0.484656	0.00038116	0.469714	-0.751369	0.000381419	0.46738	-0.751245
81093405	rs1458082	0.000474979	6.21788	-0.294553	0.000366896	0.274661	-0.594456	0.000367185	0.272421	-0.59432
81093572	rs78927185	3.82242e-06	1.10094	-1.79556e-10	0.000450726	-0.114013	-1.79556e-10	0.000452138	-0.113776	-1.79556e-10
81093633	rs1458083	0.000134323	4.6603	-1.79556e-10	0.0021614	1.45364	-1.79556e-10	0.00216559	1.45268	-1.79556e-10
81093687	rs1870276	0.00053467	7.23014	-1.18843	0.000192409	0.177417	-1.14267	0.000192313	0.174062	-1.1427
81093994	rs10897805	0.000285842	5.7842	-0.368707	0.000269669	0.0226919	-0.650369	0.000269856	0.0203484	-0.650223
81094708	rs76444995	1.22957e-06	-1.21388e-10	-0.0332808	0.000571847	-1.21388e-10	0.123997	0.000574629	-1.21388e-10	0.125961
81095156	rs57921519	4.52553e-06	1.26979	-1.79556e-10	0.000512394	0.0142192	-1.79556e-10	0.000514003	0.0144656	-1.79556e-10
81095187	rs76807958	1.22957e-06	-1.21388e-10	-0.0332808	0.000571847	-1.21388e-10	0.123997	0.000574629	-1.21388e-10	0.125961
81095682	rs150867449	1.38101e-06	0.0828684	-1.79556e-10	0.000249226	-0.706514	-1.79556e-10	0.000249849	-0.706906	-1.79556e-10
81096278	rs12292395	5.90345e-06	1.53559	-1.79556e-10	0.000578378	0.135353	-1.79556e-10	0.000580583	0.136269	-1.79556e-10
81096371	rs12421439	1.22957e-06	-1.21388e-10	-0.0332808	0.000571847	-1.21388e-10	0.123997	0.000574629	-1.21388e-10	0.125961
81096761	rs6591964	0.000160676	5.89349	-1.05404	0.000181109	0.136606	-1.16238	0.000181156	0.134087	-1.16249
81096763	rs11232647	3.84469e-07	-0.107489	-1.08835	2.89404e-05	-1.68395	-1.17569	2.90125e-05	-1.68427	-1.17577
81096834	rs73508197	5.03439e-07	-0.732667	-0.193572	0.00028657	-0.385886	-0.181004	0.000287769	-0.38472	-0.180886
81097071	rs7114694	0.0120941	8.9047	0.255825	0.00121433	1.00192	-0.124842	0.00121476	0.999095	-0.124555
81097104	rs11232648	4.25751e-07	-0.0426776	-1.05117	2.98213e-05	-1.67208	-1.15757	2.98933e-05	-1.67244	-1.15769
81097453	rs12288180	8.23859e-06	1.86888	-1.79556e-10	0.000709598	0.339824	-1.79556e-10	0.000712271	0.340694	-1.79556e-10
81097557	rs1894180	0.000198715	6.09595	-1.04403	0.000200802	0.235281	-1.15783	0.000200836	0.232684	-1.15796
81097766	rs17142128	3.41602e-07	-0.811099	-0.502955	0.000202411	-0.405899	-0.508676	0.000203283	-0.404707	-0.508459
81097973	rs12419451	1.22957e-06	-1.21388e-10	-0.0332808	0.000571847	-1.21388e-10	0.123997	0.000574629	-1.21388e-10	0.125961
81097991	rs12422177	1.22957e-06	-1.21388e-10	-0.0332808	0.000571847	-1.21388e-10	0.123997	0.000574629	-1.21388e-10	0.125961
81098078	rs12419446	1.21992e-06	-1.21388e-10	-0.0411611	0.000567064	-1.21388e-10	0.115598	0.000569819	-1.21388e-10	0.117555
81098545	rs79378898	1.21992e-06	-1.21388e-10	-0.0411611	0.000567064	-1.21388e-10	0.115598	0.000569819	-1.21388e-10	0.117555
81098689	rs1458084	3.5517e-07	-1.481	0.2059	0.000122983	-1.52759	0.114757	0.000123402	-1.52728	0.114965
81098714	rs1458085	0.000167138	5.9229	-1.04403	0.000181409	0.133711	-1.15783	0.000181507	0.13149	-1.15796
81098785	rs1458086	0.024867	10.0278	-0.146414	0.00182061	1.74845	-0.466398	0.00182118	1.7457	-0.466219
81098789	rs1458087	0.000164689	5.89299	-1.02888	0.000177768	0.105817	-1.15021	0.000177868	0.103625	-1.15034
81098866	rs17142131	3.32553e-07	-0.811099	-0.529803	0.000197071	-0.405899	-0.535411	0.000197919	-0.404707	-0.535198
81098955	rs11604147	4.13325e-07	-0.0601879	-1.06328	2.95163e-05	-1.67539	-1.16454	2.95883e-05	-1.67574	-1.16465
81099041	rs139047455	2.58533e-07	-1.59268	-1.79556e-10	0.000162364	-1.13504	-1.79556e-10	0.000162857	-1.13489	-1.79556e-10
81099060	rs10897806	0.000246059	6.45513	-1.18951	0.000128917	-0.228572	-1.13713	0.000128908	-0.231493	-1.13717
81099303	rs10751051	2.20258e-05	2.85227	-1.79556e-10	0.000659452	0.266536	-1.79556e-10	0.000660552	0.265312	-1.79556e-10
81099507	rs12421325	1.22435e-06	-1.21388e-10	-0.0375379	0.000569258	-1.21388e-10	0.11946	0.000572026	-1.21388e-10	0.12142
81099720	rs10897807	3.36727e-07	-1.49399	0.165563	0.000117296	-1.53595	0.0757687	0.000117696	-1.53563	0.075973
81099740	rs10792553	0.000147185	5.81028	-1.05853	0.000173447	0.0955191	-1.16452	0.000173497	0.0930275	-1.16463
81099873	rs77449211	1.20502e-06	-1.21388e-10	-0.0534476	0.000559684	-1.21388e-10	0.102498	0.000562398	-1.21388e-10	0.104446
81099928	rs7124654	0.00745868	8.28445	0.392736	0.00101489	0.720189	-0.022526	0.00101542	0.717549	-0.0222527
81100027	rs7113218	0.000239587	5.56267	-0.323695	0.000256175	-0.0625966	-0.616415	0.000256351	-0.0649227	-0.616292
81100457	rs1458088	0.000208481	6.14982	-1.04992	0.000205956	0.263386	-1.1606	0.000205989	0.260778	-1.16072
81101285	rs75469921	1.22984e-06	-1.21388e-10	-0.0330642	0.000571979	-1.21388e-10	0.124228	0.000574762	-1.21388e-10	0.126192
81101288	rs4600228	0.00014193	5.83563	-1.12024	0.000174026	0.121391	-1.18706	0.000174083	0.11887	-1.1871
81101296	rs141647162	4.53088e-07	-1.21388e-10	-1.03161	0.000178265	-1.21388e-10	-1.0416	0.000178774	-1.21388e-10	-1.04164
81101351	rs10501509	4.2143e-07	-0.0106121	-1.09343	2.9433e-05	-1.66584	-1.17692	2.95048e-05	-1.66621	-1.177
81101455	rs78410493	3.32983e-06	0.962977	-1.79556e-10	0.000397589	-0.239456	-1.79556e-10	0.000398807	-0.239287	-1.79556e-10
81101720	rs12418113	1.32651e-06	-1.21388e-10	0.0426033	0.000619967	-1.21388e-10	0.204793	0.000623021	-1.21388e-10	0.206816
81101723	rs12362031	4.00634e-07	-0.0266817	-1.12797	2.90088e-05	-1.669	-1.18828	2.90811e-05	-1.66936	-1.18831
81101786	rs12416702	1.33233e-06	-1.21388e-10	0.0469839	0.000622863	-1.21388e-10	0.209452	0.000625933	-1.21388e-10	0.211479
81101809	rs76873497	3.10003e-07	-1.41112	-1.79556e-10	0.000157127	-1.16782	-1.79556e-10	0.000157614	-1.16761	-1.79556e-10
81101822	rs1458089	0.000157842	5.94062	-1.11898	0.000182581	0.169024	-1.1867	0.0001827	0.166826	-1.18675
81101964	rs76498949	1.355e-06	-1.21388e-10	0.0638533	0.000634137	-1.21388e-10	0.227391	0.000637271	-1.21388e-10	0.22943
81102917	rs1945890	2.8194e-05	3.09916	-1.79556e-10	0.000756897	0.404353	-1.79556e-10	0.000758872	0.404069	-1.79556e-10
81102987	rs10897808	2.03789e-06	-1.21388e-10	0.47197	0.000975893	-1.21388e-10	0.658479	0.000980958	-1.21388e-10	0.660765
81103426	rs75107782	2.72187e-07	-0.760469	-0.780741	0.00016311	-0.345296	-0.785155	0.000163809	-0.344077	-0.784988
81103555	rs10751052	0.000185651	6.06451	-1.08059	0.000189663	0.194998	-1.17462	0.000189836	0.193115	-1.17472
81103739	rs10897809	0.000180461	6.02745	-1.07188	0.000184832	0.16638	-1.17181	0.000185005	0.164519	-1.1719
81103892	rs1545656	0.000176826	6.02015	-1.08493	0.000185212	0.172972	-1.17635	0.000185383	0.1711	-1.17644
81104002	rs118174890	5.18583e-07	-0.896601	-1.79556e-10	0.000129339	-1.36244	-1.79556e-10	0.000129761	-1.36207	-1.79556e-10
81104239	rs1545657	0.000162478	5.93624	-1.08565	0.000177651	0.131477	-1.17653	0.000177819	0.129625	-1.17662
81104668	rs2373737	0.000155203	5.93971	-1.13492	0.000180223	0.159344	-1.19002	0.000180407	0.157498	-1.19005
81104851	rs75692693	3.73239e-06	1.0771	-1.79556e-10	0.000442684	-0.132019	-1.79556e-10	0.00044407	-0.131783	-1.79556e-10
81105101	rs11232651	0.000106773	5.56567	-1.13492	0.000155167	0.00965153	-1.19002	0.000155289	0.00756668	-1.19005
81105603	rs1458091	0.000114958	5.60866	-1.10404	0.000159618	0.0306928	-1.18278	0.000159734	0.0285954	-1.18285
81105893	rs4402319	0.00220227	8.49903	-1.04173	0.000379827	0.874058	-1.15922	0.000379963	0.871644	-1.15933
81105902	rs9943631	3.66434e-07	-0.107489	-1.13639	2.85332e-05	-1.68395	-1.18986	2.86059e-05	-1.68427	-1.18988
81105989	rs1350416	2.20948e-07	-0.620574	-1.1292	3.95406e-05	-1.41551	-1.13204	3.96592e-05	-1.41547	-1.13197
81106498	rs11232652	2.40431e-06	-1.21388e-10	0.637319	0.00116155	-1.21388e-10	0.83264	0.0011677	-1.21388e-10	0.835031
81106616	rs12286002	2.15566e-07	-0.654777	-1.11966	3.91929e-05	-1.43367	-1.12271	3.93106e-05	-1.43363	-1.12264
81106820	rs12420095	2.47055e-06	-1.21388e-10	0.664496	0.00119524	-1.21388e-10	0.861228	0.00120159	-1.21388e-10	0.863636
81106871	rs1458092	0.0102431	8.54464	0.449776	0.00118113	0.826962	0.02239	0.00118209	0.824611	0.022664
81106921	rs139712681	5.22486e-07	-1.21388e-10	-0.889102	0.00020532	-1.21388e-10	-0.900304	0.000205946	-1.21388e-10	-0.900151
81107507	rs11232653	0.00294577	8.70083	-0.952655	0.000441396	0.976425	-1.11136	0.000441507	0.973964	-1.11153
81107512	rs74374738	3.46995e-06	1.00419	-1.79556e-10	0.000419027	-0.186938	-1.79556e-10	0.000420338	-0.186706	-1.79556e-10
81107612	rs2219417	1.69325e-07	-0.839054	-1.17683	0.000104058	-0.402292	-1.17764	0.000104478	-0.401176	-1.17761
81107726	rs1379727	5.11814e-07	0.176091	-1.08583	3.0719e-05	-1.62492	-1.17507	3.07906e-05	-1.6254	-1.17516
81107820	rs11232654	2.39109e-06	-1.21388e-10	0.631805	0.00115484	-1.21388e-10	0.82684	0.00116095	-1.21388e-10	0.829227
81108596	rs17439276	5.40899e-06	1.44812	-1.79556e-10	0.000560876	0.104626	-1.79556e-10	0.000563036	0.10558	-1.79556e-10
81108726	rs116981283	2.24558e-07	-1.73357	-1.79556e-10	8.93158e-05	-1.7327	-1.79556e-10	8.95758e-05	-1.73268	-1.79556e-10
81109026	rs12284399	2.37412e-07	-0.564901	-1.113	4.27042e-05	-1.35438	-1.11619	4.28333e-05	-1.35433	-1.11612
81109151	rs79651754	3.23136e-07	-1.36963	-1.79556e-10	9.30477e-05	-1.69176	-1.79556e-10	9.33211e-05	-1.69172	-1.79556e-10
81109201	rs12284512	1.80951e-07	-0.820315	-1.12916	0.000119086	-0.321917	-1.12311	0.000119584	-0.320667	-1.12308
81109539	rs78517573	2.42416e-07	-1.65705	-1.79556e-10	9.61156e-05	-1.65932	-1.79556e-10	9.64154e-05	-1.6591	-1.79556e-10
81109767	rs17142171	2.44339e-07	-0.64369	-1.00545	4.46558e-05	-1.41549	-1.01039	4.47911e-05	-1.41547	-1.01028
81110347	rs10792554	0.000297283	6.49698	-1.04224	0.000239949	0.413009	-1.15746	0.000240135	0.411022	-1.15759
81110423	rs11232655	1.59028e-07	-1.52987	-0.548752	0.000145746	-0.717275	-0.525734	0.000146246	-0.716657	-0.525818
81110555	rs12421644	2.20286e-06	-1.21388e-10	0.549811	0.00105933	-1.21388e-10	0.74052	0.00106488	-1.21388e-10	0.742857
81112247	rs729142	0.00366731	8.91009	-0.942821	0.000494529	1.08358	-1.10485	0.000494629	1.08107	-1.10503
81112303	rs12280259	2.22617e-07	-0.742595	-0.999651	4.26789e-05	-1.47814	-0.993033	4.27956e-05	-1.47833	-0.993001
81112319	rs729143	3.46078e-05	3.30413	-1.79556e-10	0.000948185	0.629676	-1.79556e-10	0.000950595	0.629324	-1.79556e-10
81112472	rs79356354	5.01116e-07	-0.930863	-1.79556e-10	0.000126436	-1.38514	-1.79556e-10	0.000126848	-1.38478	-1.79556e-10
81112779	rs117510340	2.44582e-07	-1.64815	-1.79556e-10	9.1266e-05	-1.7111	-1.79556e-10	9.15208e-05	-1.7112	-1.79556e-10
81112900	rs12226371	4.55024e-07	-1.32979	0.302443	0.000147128	-1.42361	0.190044	0.000147642	-1.42325	0.190271
81113797	rs721016	0.00366731	8.91009	-0.942821	0.000494529	1.08358	-1.10485	0.000494629	1.08107	-1.10503
81113854	rs956160	4.90783e-07	-0.58177	-0.369929	0.000270966	-0.264357	-0.358523	0.000272123	-0.263093	-0.358416
81114442	rs7121345	0.00193373	8.24704	-0.919778	0.000358324	0.747625	-1.09106	0.000358446	0.745271	-1.09126
81115178	rs4944295	0.000130429	5.715	-1.08412	0.000165799	0.062189	-1.17628	0.000165912	0.0600685	-1.17638
81115360	rs138174337	4.88771e-07	-1.21388e-10	-0.955807	0.000185915	-1.21388e-10	-0.999583	0.000186439	-1.21388e-10	-0.999659
81115651	rs10897810	4.23166e-07	0.0379771	-1.13791	2.92347e-05	-1.65921	-1.19031	2.93074e-05	-1.6596	-1.19032
81115730	rs10897811	0.0029011	8.70083	-0.967936	0.000437279	0.976425	-1.12073	0.00043739	0.973964	-1.1209
81115888	rs10897812	2.40633e-05	2.94074	-1.79556e-10	0.000733539	0.373007	-1.79556e-10	0.000735093	0.372233	-1.79556e-10
81116044	rs117657164	1.49736e-06	0.163758	-1.79556e-10	0.000270625	-0.62414	-1.79556e-10	0.000271534	-0.623678	-1.79556e-10
81116058	rs10792556	0.000154333	5.87769	-1.07852	0.000171246	0.0923953	-1.17417	0.00017142	0.0906185	-1.17427
81116607	rs10792557	0.00189808	8.29927	-0.99061	0.000353213	0.773701	-1.1315	0.000353341	0.771334	-1.13167
81116856	rs11232657	0.00182614	8.24704	-0.977025	0.000346713	0.747625	-1.124	0.000346839	0.745271	-1.12417
81116940	rs143554934	4.64784e-07	-1.21388e-10	-1.00613	0.000182724	-1.21388e-10	-1.0169	0.000183245	-1.21388e-10	-1.01694
81117117	rs73509730	4.51275e-07	-0.673347	-0.362277	0.000246666	-0.368029	-0.348808	0.000247715	-0.36681	-0.348675
81117359	rs17142185	3.92008e-07	-0.757707	-0.418712	0.000235574	-0.392661	-0.370187	0.00023658	-0.391421	-0.370057
81117959	rs79797997	2.24723e-07	-1.73283	-1.79556e-10	8.92329e-05	-1.73362	-1.79556e-10	8.94906e-05	-1.73363	-1.79556e-10
81118300	rs7108295	2.57658e-07	-0.645964	-0.950103	4.67749e-05	-1.42379	-0.955738	4.69062e-05	-1.42401	-0.955608
81118376	rs77564017	5.29343e-06	1.42652	-1.79556e-10	0.000526606	0.0415795	-1.79556e-10	0.000528642	0.0425466	-1.79556e-10
81118415	rs12577339	4.00641e-07	-1.42323	0.268592	0.000136899	-1.48052	0.174889	0.000137366	-1.48017	0.175053
81118985	rs1458109	4.17381e-07	0.0233739	-1.13708	2.92502e-05	-1.65896	-1.19003	2.93227e-05	-1.65935	-1.19005
81119042	rs74941333	3.88787e-06	1.11792	-1.79556e-10	0.000441513	-0.134666	-1.79556e-10	0.000442895	-0.13443	-1.79556e-10
81119353	rs11232659	3.01962e-07	-0.469343	-0.968058	5.32209e-05	-1.29182	-0.958605	5.33657e-05	-1.29206	-0.958535
81119638	rs4582996	8.16294e-08	-1.65618	-1.08934	2.90212e-05	-1.72473	-1.13212	2.9098e-05	-1.72478	-1.13231
81119700	rs4344513	1.95039e-07	-0.683576	-1.19093	2.89711e-05	-1.73252	-1.12606	2.90556e-05	-1.73245	-1.12611
81119903	rs111767396	1.73442e-07	-1.37426	-0.617596	8.6764e-05	-1.15614	-0.605546	8.70899e-05	-1.15537	-0.605451
81120429	rs142053579	4.45375e-07	-1.21388e-10	-1.04878	0.000179697	-1.21388e-10	-1.0336	0.000180237	-1.21388e-10	-1.03349
81120449	rs7117139	2.0753e-07	-0.636779	-1.17565	3.13602e-05	-1.73376	-1.04557	3.14489e-05	-1.73376	-1.04565
81120893	rs11232660	6.34407e-07	-1.34732	0.652312	0.000204975	-1.43895	0.536959	0.000205702	-1.43859	0.537252
81121272	rs80207865	2.80015e-07	-1.51286	-1.79556e-10	0.000116861	-1.46389	-1.79556e-10	0.000117156	-1.46426	-1.79556e-10
81121892	rs117065639	3.86865e-07	-1.18963	-1.79556e-10	0.000198056	-0.936324	-1.79556e-10	0.00019873	-0.935819	-1.79556e-10
81121925	rs1463476	2.5375e-05	2.99382	-1.79556e-10	0.00074451	0.387853	-1.79556e-10	0.000746463	0.387582	-1.79556e-10
81122170	rs7925301	1.10762e-07	-1.40731	-1.03301	4.12903e-05	-1.4178	-1.08645	4.14144e-05	-1.41743	-1.08671
81122171	rs7940361	7.35729e-08	-1.72215	-1.12728	2.85793e-05	-1.7146	-1.15759	2.86608e-05	-1.71449	-1.15775
81122332	rs117359860	3.45548e-06	1.00001	-1.79556e-10	0.000749797	0.394929	-1.79556e-10	0.000751549	0.394373	-1.79556e-10
81122584	rs11232661	1.48121e-07	-0.978289	-1.17139	8.65694e-05	-0.591588	-1.17234	8.69195e-05	-0.590478	-1.1723
81122694	rs17439996	5.16816e-06	1.40257	-1.79556e-10	0.000493529	-0.0232915	-1.79556e-10	0.00049542	-0.0223585	-1.79556e-10
81122821	rs7103369	2.48044e-06	0.668491	-1.79556e-10	0.000153235	-1.1929	-1.79556e-10	0.00015369	-1.19283	-1.79556e-10
81122841	rs7103165	7.34617e-08	-1.7272	-1.12373	2.88809e-05	-1.70624	-1.15546	2.89635e-05	-1.7061	-1.15562
81123060	rs1350423	7.30397e-08	-1.73103	-1.12567	2.91401e-05	-1.6959	-1.15686	2.92243e-05	-1.69574	-1.15702
81123236	rs17142194	3.41715e-07	-0.169886	-1.14384	2.82168e-05	-1.69437	-1.19059	2.829e-05	-1.69465	-1.1906
81124116	rs12292541	3.92295e-07	-0.0547359	-1.12095	5.65511e-05	-1.06576	-1.12397	5.66998e-05	-1.06609	-1.1239
81124192	rs1379732	2.21304e-07	-0.562134	-1.18603	3.02075e-05	-1.7332	-1.08358	3.02917e-05	-1.73324	-1.08364
81124233	rs12798039	5.50945e-07	-1.34732	0.511256	0.000180457	-1.43895	0.409565	0.000181091	-1.43859	0.409827
81124321	rs142178437	6.08516e-07	-0.736677	-1.79556e-10	0.000348785	-0.370418	-1.79556e-10	0.000350215	-0.369216	-1.79556e-10
81124545	rs12279568	1.60181e-07	-0.886435	-1.18496	9.76535e-05	-0.457966	-1.18548	9.80515e-05	-0.456808	-1.18546
81125003	rs75900021	2.10211e-07	-0.609527	-1.19006	9.78241e-05	-0.45179	-1.18991	9.81831e-05	-0.451018	-1.18991
81125035	rs73509740	2.60042e-07	-0.592135	-0.994721	4.73551e-05	-1.38135	-0.985845	4.74834e-05	-1.3816	-0.98578
81125584	rs12577860	8.44217e-08	-1.67704	-1.03484	3.00805e-05	-1.73081	-1.09018	3.01585e-05	-1.73084	-1.09045
81126244	rs6591966	7.70555e-08	-1.73321	-1.06997	3.07218e-05	-1.68391	-1.11599	3.0809e-05	-1.68373	-1.11623
81126313	rs56135807	3.71726e-06	1.07304	-1.79556e-10	0.000407947	-0.213737	-1.79556e-10	0.000409215	-0.213523	-1.79556e-10
81126568	rs189985233	2.87661e-07	-1.48592	-1.79556e-10	0.000136695	-1.30712	-1.79556e-10	0.000137141	-1.30675	-1.79556e-10
81126668	rs7120046	2.25222e-07	-0.565166	-1.16545	3.23008e-05	-1.73297	-1.01681	3.239e-05	-1.73302	-1.01689
81126683	rs73509743	3.52313e-07	-0.740617	-0.542563	0.000217018	-0.321604	-0.523288	0.000217939	-0.320375	-0.523175
81127188	rs74502333	4.78339e-06	1.3252	-1.79556e-10	0.000491831	-0.0267384	-1.79556e-10	0.000493367	-0.0265118	-1.79556e-10
81127334	rs73509744	1.79044e-07	-1.32538	-0.634695	9.521e-05	-1.04349	-0.625299	9.55761e-05	-1.04263	-0.625211
81127757	rs7946213	4.65298e-07	-0.548944	-0.456078	0.000271957	-0.173944	-0.445285	0.000273115	-0.172689	-0.445183
81128565	rs17440143	5.72308e-06	1.50456	-1.79556e-10	0.000539197	0.0652069	-1.79556e-10	0.000541259	0.066134	-1.79556e-10
81128791	rs10897813	9.94867e-08	-1.65018	-0.897494	3.40481e-05	-1.727	-0.970102	3.41343e-05	-1.72702	-0.970438
81128808	rs79149814	5.65453e-06	1.49251	-1.79556e-10	0.000534377	0.056228	-1.79556e-10	0.00053642	0.0571528	-1.79556e-10
81128891	rs7114912	1.44699e-07	-1.06793	-1.10511	8.11609e-05	-0.727043	-1.1014	8.14809e-05	-0.726034	-1.10136
81129035	rs79693731	2.58061e-07	-1.5945	-1.79556e-10	0.00015632	-1.17297	-1.79556e-10	0.00015679	-1.17286	-1.79556e-10
81129111	rs12807518	7.49197e-07	-1.23377	0.705067	0.000253106	-1.30725	0.616189	0.000254023	-1.3068	0.616458
81129123	rs12806487	5.87064e-07	-1.24256	0.469993	0.000196403	-1.32414	0.379436	0.000197106	-1.32368	0.379655
81129463	rs73509749	1.65907e-07	-1.35735	-0.678922	8.43758e-05	-1.11969	-0.669907	8.46983e-05	-1.11885	-0.669822
81129597	rs11232662	1.3612e-07	-1.05019	-1.18398	7.97004e-05	-0.6609	-1.1857	8.00174e-05	-0.659838	-1.18568
81130112	rs17142208	2.79721e-06	1.87206	-1.08339	0.000108695	-0.378572	-1.15776	0.000108885	-0.379633	-1.15784
81130250	rs17440276	5.04824e-06	1.37909	-1.79556e-10	0.000491215	-0.0279925	-1.79556e-10	0.000493081	-0.0270897	-1.79556e-10
81130348	rs6591967	8.62898e-08	-1.72023	-0.969764	3.24788e-05	-1.71383	-1.03046	3.25652e-05	-1.71375	-1.03078
81130460	rs10897814	1.52195e-06	-1.21388e-10	0.180046	0.000723871	-1.21388e-10	0.35974	0.000727494	-1.21388e-10	0.361842
81130510	rs10897815	1.5868e-06	-1.21388e-10	0.221777	0.000756706	-1.21388e-10	0.404101	0.000760516	-1.21388e-10	0.406233
81130755	rs143311003	4.09207e-07	-1.21388e-10	-1.13348	0.00016138	-1.21388e-10	-1.14111	0.000161851	-1.21388e-10	-1.14109
81131042	rs11232663	1.45983e-06	-1.21388e-10	0.138371	0.000692474	-1.21388e-10	0.315397	0.000695919	-1.21388e-10	0.317469
81131085	rs12295732	2.83077e-07	-1.50198	-1.79556e-10	9.22673e-05	-1.70018	-1.79556e-10	9.25388e-05	-1.70014	-1.79556e-10
81131197	rs12276422	1.00007e-07	-1.57749	-0.964976	3.60137e-05	-1.72433	-0.916642	3.61128e-05	-1.72431	-0.91681
81131290	rs75523698	4.8304e-07	0.110632	-1.07823	6.34556e-05	-0.987555	-1.08698	6.36471e-05	-0.987511	-1.0869
81131451	rs148294625	5.28889e-07	-1.21388e-10	-0.876922	0.000217803	-1.21388e-10	-0.841284	0.000218433	-1.21388e-10	-0.841283
81131518	rs17440290	5.89549e-06	1.53424	-1.79556e-10	0.000551268	0.0873468	-1.79556e-10	0.000553379	0.0882795	-1.79556e-10
81131602	rs6591968	4.42307e-07	-0.790027	-0.26567	0.000254986	-0.430594	-0.25307	0.000256055	-0.429371	-0.253001
81131604	rs10897816	1.53586e-06	-1.21388e-10	0.189142	0.000730907	-1.21388e-10	0.369412	0.00073457	-1.21388e-10	0.371521
81131871	rs12785743	5.17052e-07	-1.34653	0.446973	0.000174459	-1.41085	0.347666	0.000175062	-1.41045	0.347827
81132183	rs11232664	1.6552e-07	-1.3042	-0.734409	5.86889e-05	-1.32879	-0.823839	5.88589e-05	-1.32835	-0.824276
81132432	rs17440339	5.40865e-06	1.44805	-1.79556e-10	0.000526031	0.0404869	-1.79556e-10	0.000528038	0.0414047	-1.79556e-10
81132697	rs147041476	3.07891e-07	-1.41796	-1.79556e-10	0.000149252	-1.21924	-1.79556e-10	0.000149745	-1.21883	-1.79556e-10
81133043	rs7126585	2.98934e-07	-0.751838	-0.695639	0.000149701	-0.442124	-0.774113	0.000150005	-0.442637	-0.774456
81133196	rs7127158	6.24051e-07	-0.878345	0.166876	0.000263416	-0.769116	0.117977	0.000264124	-0.769689	0.118343
81133502	rs7358390	2.72168e-07	-0.845198	-0.696081	3.81626e-05	-1.65513	-0.927889	3.82893e-05	-1.65473	-0.927868
81133551	rs147287287	4.36632e-07	-1.21388e-10	-1.06861	0.000170967	-1.21388e-10	-1.08341	0.000171464	-1.21388e-10	-1.08339
81133974	rs77307488	4.20078e-07	-1.21388e-10	-1.10726	0.000163644	-1.21388e-10	-1.12718	0.000164106	-1.21388e-10	-1.12725
81134144	rs10792558	1.67234e-07	-1.08851	-0.939795	3.65071e-05	-1.53091	-1.09646	3.66436e-05	-1.53008	-1.09645
81134854	rs11232666	8.71424e-08	-1.69597	-0.984184	3.5968e-05	-1.60972	-1.03252	3.60566e-05	-1.61014	-1.03253
81135730	rs7928439	1.01316e-06	-0.226874	-1.79556e-10	0.000107511	-1.54728	-1.79556e-10	0.000107819	-1.54731	-1.79556e-10
81136155	rs10501510	1.62767e-06	-1.21388e-10	0.247204	0.000752459	-1.21388e-10	0.398473	0.000755848	-1.21388e-10	0.400076
81136192	rs17142218	6.06666e-07	-1.21388e-10	-0.739722	0.000225398	-1.21388e-10	-0.807006	0.000226065	-1.21388e-10	-0.806944
81136255	rs10501511	2.31472e-07	-1.06676	-0.636484	4.4893e-05	-1.54985	-0.870745	4.50627e-05	-1.54905	-0.870654
81137271	rs148347647	6.56797e-07	-1.21388e-10	-0.660325	0.000260858	-1.21388e-10	-0.660897	0.000261587	-1.21388e-10	-0.660996
81137302	rs76546855	3.73653e-07	-1.22437	-1.79556e-10	0.00010085	-1.61124	-1.79556e-10	0.000101115	-1.61151	-1.79556e-10
81137480	rs10792559	1.83406e-07	-1.17308	-0.762923	4.38664e-05	-1.47886	-0.964867	4.40377e-05	-1.47793	-0.964791
81137631	rs10501512	1.01621e-06	-1.21388e-10	-0.223863	0.000457555	-1.21388e-10	-0.0989767	0.000459497	-1.21388e-10	-0.0976315
81137637	rs117695718	3.68524e-07	-1.2382	-1.79556e-10	9.26408e-05	-1.69614	-1.79556e-10	9.29193e-05	-1.69603	-1.79556e-10
81137818	rs1458074	8.63377e-08	-1.70111	-0.988322	3.61103e-05	-1.61918	-1.01911	3.62017e-05	-1.61959	-1.01907
81137953	rs1458075	9.3666e-08	-1.43101	-1.17695	4.70828e-05	-1.22416	-1.1488	4.72381e-05	-1.22374	-1.14883
81138730	rs958665	1.38037e-07	-1.04283	-1.17735	3.57852e-05	-1.57199	-1.07535	3.59248e-05	-1.57121	-1.07513
81138997	rs73509768	1.23387e-06	-1.21388e-10	-0.0297868	0.000564918	-1.21388e-10	0.111807	0.000567408	-1.21388e-10	0.113315
81139375	rs11232669	8.25229e-08	-1.70354	-1.03108	3.4377e-05	-1.62377	-1.06371	3.44642e-05	-1.62417	-1.06368
81139898	rs12284781	8.07558e-08	-1.68756	-1.06871	3.39726e-05	-1.59482	-1.1045	3.40558e-05	-1.59527	-1.1045
81140333	rs10792561	9.44264e-08	-1.4398	-1.16008	4.66738e-05	-1.21262	-1.16907	4.68283e-05	-1.21219	-1.16909
81140376	rs10792562	9.41979e-08	-1.4398	-1.1625	4.67734e-05	-1.21262	-1.16694	4.69281e-05	-1.21219	-1.16696
81140671	rs936371	9.31637e-08	-1.45698	-1.15636	4.76427e-05	-1.18913	-1.17201	4.78009e-05	-1.18869	-1.17203
81140687	rs936372	8.46828e-08	-1.68208	-1.02671	3.60504e-05	-1.57712	-1.06283	3.61378e-05	-1.5776	-1.06283
81141718	rs12291610	8.40449e-08	-1.6938	-1.02255	3.59595e-05	-1.59199	-1.05049	3.60491e-05	-1.59244	-1.05044
81142043	rs1458076	9.52529e-08	-1.45698	-1.13418	4.71126e-05	-1.18913	-1.1832	4.72693e-05	-1.18869	-1.18321
81142482	rs144584763	3.90528e-07	-1.21388e-10	-1.1802	0.000155335	-1.21388e-10	-1.17929	0.000155786	-1.21388e-10	-1.17928
81142678	rs10792563	1.58146e-07	-0.899516	-1.18467	3.28331e-05	-1.63132	-1.10212	3.29549e-05	-1.6307	-1.10193
81143630	rs7102943	9.47689e-08	-1.46538	-1.13088	4.76234e-05	-1.1772	-1.18435	4.7782e-05	-1.17675	-1.18437
81144558	rs10751053	9.56156e-08	-1.45698	-1.13038	4.70506e-05	-1.18913	-1.18452	4.72071e-05	-1.18869	-1.18453
81144842	rs11232671	2.2635e-07	-1.72562	-1.79556e-10	8.92231e-05	-1.73373	-1.79556e-10	8.94817e-05	-1.73373	-1.79556e-10
81145132	rs10751054	1.20048e-07	-1.44928	-0.910528	4.77219e-05	-1.20993	-1.14955	4.78822e-05	-1.2095	-1.14952
81145301	rs1540571	9.57854e-08	-1.45698	-1.12861	4.70242e-05	-1.18913	-1.18508	4.71807e-05	-1.18869	-1.18509
81145387	rs1540572	9.59017e-08	-1.45698	-1.1274	4.70071e-05	-1.18913	-1.18544	4.71635e-05	-1.18869	-1.18545
81146068	rs11232672	1.37772e-07	-1.04283	-1.17928	3.56402e-05	-1.57199	-1.07941	3.57785e-05	-1.57121	-1.07921
81146673	rs56953415	1.68812e-06	-1.21388e-10	0.283672	0.000781396	-1.21388e-10	0.436209	0.000784977	-1.21388e-10	0.43789
81146981	rs12808426	6.31678e-07	-0.699322	-1.79556e-10	0.000204285	-0.905357	-1.79556e-10	0.000204452	-0.907429	-1.79556e-10
81147138	rs35208171	9.99615e-08	-1.35245	-1.19047	2.97475e-05	-1.64184	-1.19029	2.98471e-05	-1.64139	-1.19029
81147289	rs7103528	9.60681e-08	-1.45698	-1.12566	4.69839e-05	-1.18913	-1.18594	4.71402e-05	-1.18869	-1.18595
81147927	rs74945350	2.90179e-07	-1.4772	-1.79556e-10	0.000136738	-1.30681	-1.79556e-10	0.000137118	-1.30692	-1.79556e-10
81149012	rs141464015	3.99436e-07	-1.21388e-10	-1.15765	0.000156371	-1.21388e-10	-1.17264	0.00015682	-1.21388e-10	-1.17266
81149130	rs76383646	3.11147e-06	0.89515	-1.79556e-10	0.00047721	-0.0569176	-1.79556e-10	0.000478931	-0.0562075	-1.79556e-10
81149514	rs146439013	3.46789e-07	-0.829428	-0.469557	0.000201324	-0.468771	-0.451186	0.000202185	-0.467498	-0.451085
81149533	rs3911554	1.24962e-07	-1.44064	-0.879053	4.77711e-05	-1.22151	-1.13694	4.79314e-05	-1.22108	-1.13691
81149621	rs3911555	1.24962e-07	-1.44064	-0.879053	4.77711e-05	-1.22151	-1.13694	4.79314e-05	-1.22108	-1.13691
81149755	rs75382702	2.25831e-07	-1.72791	-1.79556e-10	0.000110863	-1.51658	-1.79556e-10	0.000111147	-1.51691	-1.79556e-10
81149756	rs3862754	1.21334e-07	-1.46618	-0.882971	4.93985e-05	-1.18639	-1.13857	4.9565e-05	-1.18594	-1.13853
81149796	rs10501513	1.34717e-07	-1.08691	-1.15761	3.26246e-05	-1.54958	-1.19023	3.27467e-05	-1.54875	-1.19022
81150139	rs2373824	1.30584e-07	-1.40478	-0.870906	4.58254e-05	-1.26651	-1.13352	4.59783e-05	-1.2661	-1.13349
81150232	rs117528265	2.85413e-07	-1.49376	-1.79556e-10	0.000215952	-0.849816	-1.79556e-10	0.000216631	-0.849567	-1.79556e-10
81150434	rs7925385	1.02511e-07	-1.41306	-1.10467	4.4174e-05	-1.24686	-1.18988	4.43201e-05	-1.24645	-1.18988
81150526	rs10897818	1.00216e-07	-1.71773	-0.822641	4.05342e-05	-1.65287	-0.869854	4.06403e-05	-1.65321	-0.869793
81150582	rs10736744	1.30689e-07	-1.42297	-0.851911	4.72419e-05	-1.24427	-1.12532	4.74002e-05	-1.24385	-1.12529
81150790	rs10736745	1.31875e-07	-1.41394	-0.851911	4.67164e-05	-1.25546	-1.12532	4.68727e-05	-1.25504	-1.12529
81150823	rs111724160	5.73619e-07	-0.795736	-1.79556e-10	0.000114239	-1.48658	-1.79556e-10	0.000114559	-1.48667	-1.79556e-10
81150872	rs10736746	1.30985e-07	-1.42297	-0.849652	4.72889e-05	-1.24427	-1.12432	4.74474e-05	-1.24385	-1.12429
81151156	rs3911556	1.05303e-07	-1.39459	-1.09627	4.31743e-05	-1.26904	-1.19059	4.33168e-05	-1.26863	-1.19059
81151214	rs4088515	1.32816e-07	-1.40478	-0.853959	4.61613e-05	-1.26651	-1.12622	4.63155e-05	-1.2661	-1.12618
81151326	rs12800104	2.94933e-07	-1.46095	-1.79556e-10	9.35103e-05	-1.6868	-1.79556e-10	9.37934e-05	-1.68667	-1.79556e-10
81151463	rs3937029	4.5399e-05	3.57554	-1.79556e-10	0.00112222	0.798194	-1.79556e-10	0.00112508	0.797842	-1.79556e-10
81151901	rs10751055	1.11411e-07	-1.36495	-1.06952	4.17649e-05	-1.30239	-1.19043	4.19024e-05	-1.302	-1.19042
81151945	rs10751056	1.06013e-07	-1.38516	-1.09897	4.27143e-05	-1.27994	-1.1904	4.28551e-05	-1.27953	-1.19041
81151955	rs117926977	3.48098e-07	-1.29522	-1.79556e-10	0.000158331	-1.16018	-1.79556e-10	0.000158868	-1.15969	-1.79556e-10
81152012	rs80151746	1.03827e-06	-0.202394	-1.79556e-10	0.000170721	-1.08484	-1.79556e-10	0.000171065	-1.08572	-1.79556e-10
81152107	rs113920566	6.33429e-07	-0.696553	-1.79556e-10	9.34776e-05	-1.68715	-1.79556e-10	9.37456e-05	-1.68718	-1.79556e-10
81152110	rs78651949	1.09491e-06	-0.14927	-1.79556e-10	0.00020502	-0.901766	-1.79556e-10	0.000205715	-0.901272	-1.79556e-10
81152133	rs10897819	9.51513e-08	-1.71595	-0.876279	3.85523e-05	-1.64893	-0.923924	3.86507e-05	-1.64928	-0.92392
81153199	rs1458094	1.45938e-07	-0.984539	-1.17998	3.14258e-05	-1.59844	-1.17881	3.15414e-05	-1.59773	-1.17874
81153304	rs1458093	1.11003e-07	-1.36495	-1.07319	4.17562e-05	-1.30239	-1.19064	4.18936e-05	-1.302	-1.19063
81153552	rs150128079	9.93045e-07	-0.246925	-1.79556e-10	0.000200121	-0.925952	-1.79556e-10	0.000200672	-0.926094	-1.79556e-10
81154305	rs7111095	1.20856e-06	-1.21388e-10	-0.0505124	0.000552649	-1.21388e-10	0.0898486	0.000555078	-1.21388e-10	0.0913437
81154310	rs11232675	8.085e-08	-1.72101	-1.03409	3.28894e-05	-1.66047	-1.07125	3.29738e-05	-1.66079	-1.07126
81154688	rs7111594	1.5082e-07	-1.33261	-0.799007	4.39421e-05	-1.34103	-1.10097	4.40874e-05	-1.34066	-1.10093
81155991	rs73511608	1.31196e-06	-1.21388e-10	0.0315768	0.000596505	-1.21388e-10	0.166214	0.000599125	-1.21388e-10	0.167707
81157235	rs10128552	1.09516e-07	-1.40909	-1.04254	4.4277e-05	-1.2477	-1.18671	4.44235e-05	-1.24729	-1.18671
81157349	rs10897820	1.09089e-07	-1.40909	-1.04644	4.42488e-05	-1.2477	-1.18734	4.43952e-05	-1.24729	-1.18734
81158074	rs7127958	1.18994e-07	-1.38041	-0.988215	4.33542e-05	-1.28144	-1.17403	4.34971e-05	-1.28104	-1.17403
81158162	rs10751057	1.69035e-07	-1.35129	-0.666305	4.87907e-05	-1.30967	-1.02767	4.89508e-05	-1.30929	-1.02766
81158636	rs9634010	8.16732e-08	-1.55837	-1.1866	3.95095e-05	-1.37388	-1.17445	3.95929e-05	-1.37475	-1.17437
81158967	rs7129232	1.07234e-07	-1.33853	-1.13415	4.71995e-05	-1.28446	-1.08603	4.73128e-05	-1.2852	-1.08578
81159235	rs112434064	1.19194e-06	-0.0643673	-1.79556e-10	0.000153045	-1.19414	-1.79556e-10	0.000153319	-1.19524	-1.79556e-10
81160536	rs55860676	7.59699e-08	-1.71813	-1.09924	3.03678e-05	-1.67342	-1.13807	3.04589e-05	-1.67322	-1.13817
81162752	rs74527802	4.64784e-07	-1.21388e-10	-1.00613	0.000181547	-1.21388e-10	-1.02336	0.000182075	-1.21388e-10	-1.02334
81163082	rs150248916	3.30841e-07	-1.34606	-1.79556e-10	8.96225e-05	-1.72927	-1.79556e-10	8.98761e-05	-1.72933	-1.79556e-10
81163373	rs77859614	4.86912e-07	-1.21388e-10	-0.959617	0.000194798	-1.21388e-10	-0.95291	0.000195399	-1.21388e-10	-0.952719
81164016	rs72943388	0.00364954	8.75894	-0.79653	4.38961e-05	-1.28248	-1.16056	4.39783e-05	-1.28354	-1.16053
81164027	rs112877111	2.26846e-07	-1.72343	-1.79556e-10	0.000159252	-1.15438	-1.79556e-10	0.000159627	-1.15493	-1.79556e-10
81164740	rs7101617	0.00325288	8.6243	-0.776952	4.2942e-05	-1.31006	-1.15496	4.30241e-05	-1.31109	-1.15492
81164846	rs139770306	8.34223e-07	-1.21388e-10	-0.421201	0.000300442	-1.21388e-10	-0.51962	0.000301266	-1.21388e-10	-0.519772
81165120	rs79576221	4.61725e-07	-1.21388e-10	-1.01273	0.000184747	-1.21388e-10	-1.00589	0.000185304	-1.21388e-10	-1.00577
81165671	rs118174436	2.2807e-07	-1.71805	-1.79556e-10	0.000105886	-1.56251	-1.79556e-10	0.000106216	-1.56229	-1.79556e-10
81168971	rs72943389	0.00301576	8.50628	-0.734622	4.30469e-05	-1.32083	-1.14176	4.31307e-05	-1.32182	-1.14171
81170017	rs192247915	3.42826e-07	-1.31048	-1.79556e-10	0.000173057	-1.07125	-1.79556e-10	0.000173556	-1.07126	-1.79556e-10
81171093	rs17382292	0.0037775	8.69266	-0.695786	4.51308e-05	-1.28683	-1.12848	4.52182e-05	-1.28784	-1.12842
81171639	rs116848467	2.76036e-07	-1.52717	-1.79556e-10	8.92556e-05	-1.73337	-1.79556e-10	8.95141e-05	-1.73337	-1.79556e-10
81171701	rs10501514	8.83772e-08	-1.51302	-1.15307	4.37234e-05	-1.26671	-1.18028	4.38231e-05	-1.26725	-1.18035
81173890	rs191815311	2.66745e-06	0.741177	-1.79556e-10	0.000407351	-0.215199	-1.79556e-10	0.000408491	-0.215295	-1.79556e-10
81174280	rs11232677	8.84038e-08	-1.6348	-1.03099	3.65426e-05	-1.60699	-1.0194	3.66505e-05	-1.60689	-1.01944
81174997	rs1544276	0.000135485	4.66892	-1.79556e-10	0.0013144	0.95626	-1.79556e-10	0.00131467	0.953577	-1.79556e-10
81176611	rs142265220	2.52244e-07	-1.6173	-1.79556e-10	8.97528e-05	-1.72781	-1.79556e-10	9.00119e-05	-1.72782	-1.79556e-10
81176768	rs12576765	8.41054e-08	-1.55771	-1.15792	4.09715e-05	-1.3291	-1.18289	4.10668e-05	-1.32962	-1.18295
81177040	rs17382573	0.0132221	9.92856	-0.678865	5.81699e-05	-1.03913	-1.12238	5.82652e-05	-1.04044	-1.12232
81177148	rs74969172	2.66098e-07	-1.56384	-1.79556e-10	0.000192514	-0.964705	-1.79556e-10	0.000193126	-0.964421	-1.79556e-10
81177894	rs7942157	0.0142939	10.0266	-0.698958	5.91589e-05	-1.01505	-1.1296	5.92543e-05	-1.01638	-1.12955
81178475	rs4537780	0.0025269	8.50903	-0.914233	0.000118332	-0.333188	-1.11819	0.000118524	-0.334309	-1.11834
81178750	rs11232679	1.48735e-07	-1.61984	-0.525688	4.9742e-05	-1.68999	-0.628036	4.98845e-05	-1.69006	-0.627994
81178838	rs72943392	0.140419	12.3694	-0.756961	0.000119198	-0.295183	-1.1489	0.000119335	-0.296972	-1.14886
81178910	rs11232680	0.00792514	9.64097	-0.903122	0.000186514	0.115609	-1.11197	0.000186502	0.112796	-1.11212
81179117	rs12361324	0.00837884	9.69747	-0.903947	0.000190737	0.13843	-1.11241	0.000190721	0.1356	-1.11255
81179157	rs12361326	8.91591e-08	-1.49252	-1.16476	4.49833e-05	-1.23292	-1.18566	4.50858e-05	-1.23349	-1.18571
81180075	rs148428072	4.00536e-07	-1.21388e-10	-1.1549	0.000159552	-1.21388e-10	-1.15251	0.000160015	-1.21388e-10	-1.1525
81180229	rs78617519	3.54567e-06	1.02578	-1.79556e-10	0.000268606	-0.631629	-1.79556e-10	0.000269254	-0.632109	-1.79556e-10
81180289	rs1945885	0.0120655	10.0777	-0.919496	0.000219058	0.285342	-1.12088	0.000219013	0.282388	-1.12102
81180500	rs11232681	8.35522e-08	-1.54549	-1.17674	4.14335e-05	-1.3107	-1.19009	4.1531e-05	-1.31122	-1.19011
81180516	rs1945886	0.0102881	9.90956	-0.910768	0.000205432	0.216195	-1.11595	0.0002054	0.213292	-1.1161
81181012	rs7128019	0.00967314	9.85765	-0.920487	0.00020012	0.194984	-1.12094	0.000200093	0.192097	-1.12108
81181527	rs12364281	0.00809664	9.74845	-0.989194	0.000185253	0.150594	-1.15375	0.000185241	0.147741	-1.15385
81181933	rs143723448	2.40614e-07	-1.66451	-1.79556e-10	9.31035e-05	-1.69116	-1.79556e-10	9.33561e-05	-1.69134	-1.79556e-10
81182076	rs4943828	0.00842798	9.80011	-1.00074	0.00018826	0.171556	-1.15861	0.000188245	0.168686	-1.1587
81182561	rs4943832	0.00989718	9.90956	-0.949503	0.000201417	0.216195	-1.13569	0.000201389	0.213292	-1.13582
81182704	rs4943833	0.00960435	9.89794	-0.967913	0.00020576	0.246141	-1.1443	0.000205724	0.243195	-1.14442
81182759	rs17442107	9.35763e-07	-0.306339	-1.79556e-10	0.000279313	-0.59254	-1.79556e-10	0.000280507	-0.591166	-1.79556e-10
81182998	rs1894179	0.0111122	10.0254	-0.949503	0.000211227	0.263751	-1.13569	0.000211191	0.260813	-1.13582
81183631	rs7106939	0.00983236	9.90956	-0.956074	0.00020079	0.216195	-1.13881	0.000200763	0.213292	-1.13893
81183798	rs7107200	0.0100316	9.90656	-0.933015	0.000204388	0.222807	-1.12766	0.000204359	0.21991	-1.1278
81184113	rs10897821	0.00877878	9.85839	-1.01824	0.000200015	0.238544	-1.16503	0.00019999	0.235617	-1.16511
81184872	rs4944297	0.0148951	9.99867	-0.629828	6.02817e-05	-1.02212	-1.10372	6.03814e-05	-1.02343	-1.10366
81185086	rs6591970	8.96331e-08	-1.47156	-1.18041	4.68769e-05	-1.18659	-1.19076	4.6984e-05	-1.18719	-1.19077
81185148	rs150143996	3.31154e-06	0.957469	-1.79556e-10	0.000483031	-0.0447934	-1.79556e-10	0.00048438	-0.0448946	-1.79556e-10
81185331	rs7937418	0.0115656	10.0686	-0.9528	0.000219886	0.305495	-1.13726	0.000219837	0.302506	-1.13738
81185712	rs1945887	9.16855e-08	-1.4588	-1.17054	4.79671e-05	-1.1662	-1.18816	4.80746e-05	-1.16682	-1.18819
81185824	rs117546994	1.19065e-06	-0.0654423	-1.79556e-10	0.000266408	-0.639847	-1.79556e-10	0.000267109	-0.640107	-1.79556e-10
81186597	rs72943398	0.0169914	10.0851	-0.584591	6.27774e-05	-0.999918	-1.08536	6.28799e-05	-1.00125	-1.08529
81187111	rs10897822	9.09362e-08	-1.47362	-1.16392	4.70807e-05	-1.18758	-1.18543	4.71861e-05	-1.18819	-1.18548
81187176	rs17442358	0.0184333	10.1091	-0.527134	6.46342e-05	-0.995503	-1.06063	6.47416e-05	-0.996813	-1.06055
81187272	rs7124039	8.53226e-08	-1.5409	-1.16036	4.26624e-05	-1.28733	-1.18423	4.27601e-05	-1.28787	-1.18428
81187453	rs17442379	0.016316	10.1303	-0.670314	6.1338e-05	-0.989248	-1.11923	6.14358e-05	-0.990605	-1.11917
81187853	rs113040282	0.0142164	9.98011	-0.657899	5.93704e-05	-1.02651	-1.11457	5.94672e-05	-1.02783	-1.11451
81188078	rs75297931	3.66881e-06	1.05992	-1.79556e-10	0.000634004	0.227182	-1.79556e-10	0.000635625	0.226845	-1.79556e-10
81188339	rs11232683	8.78219e-08	-1.49438	-1.17801	4.54515e-05	-1.21785	-1.19038	4.55555e-05	-1.21844	-1.19039
81188343	rs11232684	8.97887e-08	-1.47362	-1.17662	4.68631e-05	-1.18758	-1.19006	4.69693e-05	-1.18819	-1.19008
81188524	rs4944298	0.0184407	10.2296	-0.647186	6.34566e-05	-0.964034	-1.11048	6.35572e-05	-0.965402	-1.11042
81188588	rs11232685	8.82974e-08	-1.49438	-1.17261	4.55192e-05	-1.21785	-1.18889	4.56227e-05	-1.21844	-1.18892
81188702	rs111460939	1.13613e-06	-0.112318	-1.79556e-10	0.000256501	-0.677741	-1.79556e-10	0.000257178	-0.677996	-1.79556e-10
81189004	rs4245403	0.0116606	9.70645	-0.582423	5.7634e-05	-1.09264	-1.07812	5.77334e-05	-1.09387	-1.07806
81189008	rs4245404	0.0116606	9.70645	-0.582423	5.7634e-05	-1.09264	-1.07812	5.77334e-05	-1.09387	-1.07806
81189130	rs4943834	0.0144088	9.98047	-0.644819	5.96839e-05	-1.02624	-1.10957	5.9782e-05	-1.02755	-1.10951
81189281	rs7925176	0.01241	9.75237	-0.566061	5.86815e-05	-1.08174	-1.07101	5.87823e-05	-1.08297	-1.07095
81189342	rs7924977	0.0101144	9.55914	-0.577364	5.58007e-05	-1.12715	-1.07594	5.58989e-05	-1.12834	-1.07587
81189350	rs7924980	0.0102072	9.55914	-0.568234	5.60228e-05	-1.12715	-1.07196	5.61214e-05	-1.12834	-1.0719
81189449	rs12275535	8.95548e-08	-1.49438	-1.15847	4.57957e-05	-1.21785	-1.18283	4.58985e-05	-1.21844	-1.18289
81189608	rs7925250	0.00628617	9.41845	-0.912284	0.000168535	0.0183373	-1.11607	0.000168535	0.0155859	-1.11621
81189934	rs17142272	0.013139	9.74802	-0.504625	5.99524e-05	-1.08204	-1.04928	6.0055e-05	-1.0833	-1.04921
81189951	rs4943835	9.06695e-08	-1.48088	-1.1596	4.66823e-05	-1.19812	-1.18339	4.67866e-05	-1.19872	-1.18345
81190139	rs117515543	3.95244e-07	-1.21388e-10	-1.1682	0.000155984	-1.21388e-10	-1.17512	0.000156431	-1.21388e-10	-1.17515
81190240	rs72945305	0.0221046	10.3244	-0.560815	6.73868e-05	-0.93912	-1.07531	6.74919e-05	-0.940526	-1.07523
81190254	rs17142276	0.0128961	9.70211	-0.477372	6.00497e-05	-1.09295	-1.03675	6.01533e-05	-1.09419	-1.03668
81190418	rs17142280	0.0132671	9.74802	-0.494922	6.02184e-05	-1.08204	-1.04485	6.03215e-05	-1.0833	-1.04478
81190452	rs57523620	0.0134042	9.74802	-0.484638	6.0504e-05	-1.08204	-1.04012	6.06076e-05	-1.0833	-1.04005
81190453	rs57610448	0.0134042	9.74802	-0.484638	6.0504e-05	-1.08204	-1.04012	6.06076e-05	-1.0833	-1.04005
81190543	rs17142285	0.0123773	9.69013	-0.506456	5.91234e-05	-1.09514	-1.05011	5.92243e-05	-1.09639	-1.05004
81190699	rs17142290	0.0132735	9.74802	-0.494437	6.02317e-05	-1.08204	-1.04463	6.03349e-05	-1.0833	-1.04456
81190843	rs12277781	2.37336e-07	-1.67822	-1.79556e-10	9.06346e-05	-1.71804	-1.79556e-10	9.09057e-05	-1.71794	-1.79556e-10
81190867	rs7106892	0.0132429	9.74802	-0.496747	6.01681e-05	-1.08204	-1.04569	6.02711e-05	-1.0833	-1.04562
81190873	rs57544451	0.0126486	9.70211	-0.496747	5.95156e-05	-1.09295	-1.04569	5.96181e-05	-1.09419	-1.04562
81191218	rs7118390	0.0139698	9.79914	-0.494437	6.09725e-05	-1.06982	-1.04463	6.10762e-05	-1.07108	-1.04456
81191347	rs17442731	0.0244695	10.5118	-0.646538	6.83521e-05	-0.889966	-1.11024	6.84536e-05	-0.891435	-1.11017
81191477	rs7118547	0.0124432	9.70211	-0.513123	5.90746e-05	-1.09295	-1.05313	5.91763e-05	-1.09419	-1.05306
81191516	rs7118573	0.0105246	9.65121	-0.629683	5.835e-05	-1.10495	-1.05346	5.84496e-05	-1.10618	-1.05342
81191615	rs7104269	0.000918502	7.52003	-0.937231	0.000109851	-0.3951	-1.13065	0.000109891	-0.397497	-1.13078
81191616	rs7118914	0.00887392	9.70211	-0.851179	5.36678e-05	-1.09295	-1.14911	5.37576e-05	-1.09419	-1.14909
81191815	rs12422187	8.82738e-08	-1.50109	-1.16617	4.57389e-05	-1.21551	-1.18641	4.58426e-05	-1.21609	-1.18646
81191816	rs11232686	2.25065e-07	-1.73131	-1.79556e-10	0.000125047	-1.39619	-1.79556e-10	0.000125407	-1.3962	-1.79556e-10
81191838	rs7119178	0.00764288	9.55482	-0.853238	5.18104e-05	-1.12745	-1.14983	5.1899e-05	-1.12866	-1.14981
81191981	rs66599085	0.00888016	9.74148	-0.889851	5.3484e-05	-1.08406	-1.16143	5.35723e-05	-1.08532	-1.16141
81191993	rs12419688	8.83474e-08	-1.50795	-1.15848	4.54402e-05	-1.22577	-1.18271	4.55428e-05	-1.22634	-1.18277
81192003	rs72945316	0.00607941	9.31824	-0.845525	4.92271e-05	-1.18131	-1.14712	4.93139e-05	-1.18247	-1.14709
81192131	rs11232687	0.00723196	9.63773	-0.991412	0.000180748	0.128012	-1.15578	0.000180739	0.125173	-1.15588
81192258	rs4564360	0.00841906	9.77853	-0.980224	0.000219078	0.314507	-1.14995	0.00021903	0.311509	-1.15006
81192265	rs117922026	2.95642e-06	0.844034	-1.79556e-10	0.000240143	-0.743639	-1.79556e-10	0.000240742	-0.744036	-1.79556e-10
81192284	rs72945319	0.0106226	10.0045	-0.973693	5.95529e-05	-0.955025	-1.18298	5.96399e-05	-0.956468	-1.18297
81192396	rs72945320	1.24437e-06	-0.0213191	-1.79556e-10	0.000105901	-1.56237	-1.79556e-10	0.000106172	-1.56271	-1.79556e-10
81192641	rs10897823	2.33054e-07	-1.47945	-0.216984	0.000103325	-1.24228	-0.344713	0.00010357	-1.24282	-0.344697
81192697	rs10897824	8.62415e-08	-1.50802	-1.18253	4.41223e-05	-1.24699	-1.19092	4.42237e-05	-1.24758	-1.19092
81192809	rs10897825	8.95745e-08	-1.49443	-1.1582	4.63159e-05	-1.2067	-1.18269	4.642e-05	-1.20728	-1.18275
81192956	rs11232688	8.65959e-08	-1.50133	-1.18512	4.49727e-05	-1.22809	-1.19073	4.50769e-05	-1.22867	-1.19072
81192991	rs12798372	8.74085e-08	-1.50824	-1.16887	4.51535e-05	-1.22728	-1.18752	4.52564e-05	-1.22786	-1.18756
81193276	rs12420118	0.00875564	9.85705	-1.01955	0.000228977	0.374908	-1.16616	0.000228915	0.371829	-1.16624
81193297	rs10501515	8.75943e-08	-1.49443	-1.18055	4.59424e-05	-1.2067	-1.19079	4.6048e-05	-1.20728	-1.1908
81193545	rs148202557	6.18369e-07	-1.21388e-10	-0.720615	0.000261334	-1.21388e-10	-0.659076	0.000262113	-1.21388e-10	-0.658987
81193556	rs72945323	0.0114631	9.69127	-0.584329	6.11254e-05	-1.0267	-1.08525	6.12212e-05	-1.02809	-1.08518
81193585	rs12798498	0.00967468	9.93523	-0.997905	0.000247874	0.444519	-1.15647	0.000247784	0.441363	-1.15657
81193613	rs35898450	8.58869e-08	-1.52067	-1.174	4.34599e-05	-1.2637	-1.18933	4.35607e-05	-1.26425	-1.18936
81193731	rs10792566	3.72372e-07	-0.0605602	-1.16725	3.10994e-05	-1.59792	-1.18977	3.11778e-05	-1.59828	-1.18978
81193734	rs35075095	8.69253e-08	-1.50139	-1.18126	4.54663e-05	-1.21704	-1.19086	4.55712e-05	-1.21762	-1.19087
81193979	rs10501516	8.69801e-08	-1.50139	-1.18063	4.54691e-05	-1.21704	-1.1908	4.55739e-05	-1.21762	-1.19081
81194005	rs72945326	0.00899758	9.74227	-0.877503	5.75447e-05	-1.01397	-1.15835	5.76317e-05	-1.01537	-1.15832
81194207	rs12804346	8.56975e-08	-1.50824	-1.18864	4.50808e-05	-1.22728	-1.18913	4.51865e-05	-1.22786	-1.18911
81194344	rs12288083	8.74955e-08	-1.50038	-1.17574	4.47571e-05	-1.23379	-1.18983	4.48604e-05	-1.23435	-1.18985
81194467	rs12274986	8.57526e-08	-1.50824	-1.18799	4.50585e-05	-1.22728	-1.18963	4.5164e-05	-1.22786	-1.1896
81194617	rs4288773	8.45556e-08	-1.52163	-1.18866	4.41815e-05	-1.24746	-1.18911	4.42856e-05	-1.24802	-1.18908
81194776	rs4261307	8.40048e-08	-1.52818	-1.18865	4.37443e-05	-1.25739	-1.18912	4.38477e-05	-1.25795	-1.18909
81194795	rs4482049	8.45562e-08	-1.52163	-1.18865	4.4181e-05	-1.24746	-1.18912	4.42851e-05	-1.24802	-1.18909
81194856	rs17142350	6.12378e-07	-1.21388e-10	-0.730351	0.000226979	-1.21388e-10	-0.800015	0.000227647	-1.21388e-10	-0.799968
81194868	rs4482050	8.51463e-08	-1.51499	-1.18834	4.46151e-05	-1.23742	-1.18938	4.47199e-05	-1.23799	-1.18935
81195112	rs7927812	8.30203e-08	-1.54095	-1.18766	4.28668e-05	-1.27694	-1.18983	4.29683e-05	-1.27749	-1.18981
81195405	rs7928126	8.47045e-08	-1.52019	-1.18834	4.4768e-05	-1.234	-1.18938	4.48735e-05	-1.23456	-1.18935
81195418	rs7928135	8.52202e-08	-1.51352	-1.18894	4.52499e-05	-1.22383	-1.18885	4.53564e-05	-1.2244	-1.18882
81195540	rs17384174	0.00680727	9.21709	-0.631287	5.34759e-05	-1.14134	-1.1043	5.35664e-05	-1.14261	-1.10423
81195739	rs11232690	8.40307e-08	-1.52818	-1.18834	4.37331e-05	-1.25739	-1.18938	4.38363e-05	-1.25795	-1.18935
81195795	rs11232691	8.49583e-08	-1.52818	-1.17736	4.36956e-05	-1.25739	-1.19024	4.37969e-05	-1.25795	-1.19025
81195848	rs10897826	8.40294e-08	-1.52818	-1.18836	4.37337e-05	-1.25739	-1.18937	4.38369e-05	-1.25795	-1.18934
81195944	rs72945387	1.80733e-06	0.351902	-1.79556e-10	0.000127543	-1.37642	-1.79556e-10	0.000127882	-1.37666	-1.79556e-10
81195964	rs10897827	8.33252e-08	-1.53929	-1.18566	4.22307e-05	-1.29111	-1.19062	4.23311e-05	-1.29164	-1.1906
81196050	rs10897828	8.43849e-08	-1.52163	-1.19068	4.45983e-05	-1.24746	-1.17972	4.47051e-05	-1.24802	-1.17965
81196086	rs11232692	2.26345e-07	-1.72564	-1.79556e-10	0.000149239	-1.21933	-1.79556e-10	0.000149696	-1.21916	-1.79556e-10
81196256	rs10792567	8.4183e-08	-1.52818	-1.18653	4.36904e-05	-1.25739	-1.19036	4.37931e-05	-1.25795	-1.19034
81196298	rs10792568	8.80668e-08	-1.50038	-1.16923	4.48543e-05	-1.23379	-1.18766	4.49572e-05	-1.23435	-1.1877
81196377	rs10792569	8.67953e-08	-1.51401	-1.17014	4.39489e-05	-1.25384	-1.18801	4.40502e-05	-1.25439	-1.18805
81196577	rs56665413	0.00580469	9.12316	-0.696687	5.19324e-05	-1.18877	-1.08616	5.20261e-05	-1.18991	-1.0861
81196584	rs17384341	0.00012943	5.78645	-1.16325	0.000596318	1.33656	-1.17066	0.000597135	1.33505	-1.17067
81196592	rs117566500	3.9123e-07	-1.21388e-10	-1.17841	0.000157335	-1.21388e-10	-1.1665	0.000157793	-1.21388e-10	-1.16648
81196711	rs11232693	0.00430656	9.15303	-1.02508	0.000167809	0.0659214	-1.16797	0.000167811	0.063124	-1.16805
81196736	rs11232694	8.48351e-08	-1.53945	-1.16754	4.30882e-05	-1.27464	-1.18699	4.31875e-05	-1.27518	-1.18703
81196782	rs11232695	0.00458861	9.21921	-1.02782	0.00016419	0.0451303	-1.16898	0.000164188	0.0423018	-1.16906
81196857	rs4943836	0.00377344	9.00701	-1.01122	0.00015451	-0.0226312	-1.16198	0.000154521	-0.0253712	-1.16207
81196987	rs11232696	8.59581e-08	-1.5136	-1.18024	4.41615e-05	-1.24627	-1.19075	4.42636e-05	-1.24684	-1.19076
81197014	rs11232697	8.60017e-08	-1.52676	-1.16658	4.39501e-05	-1.25523	-1.18659	4.40508e-05	-1.25579	-1.18663
81197124	rs11232698	8.57106e-08	-1.53316	-1.16357	4.3581e-05	-1.26498	-1.18527	4.36809e-05	-1.26554	-1.18532
81197495	rs10792570	8.75635e-08	-1.50016	-1.17518	4.5616e-05	-1.21521	-1.18941	4.57204e-05	-1.21579	-1.18943
81197540	rs7113909	0.00497954	9.25398	-0.980834	0.000171459	0.0685982	-1.14913	0.000171452	0.0657722	-1.14923
81198940	rs12808272	8.90245e-08	-1.48602	-1.17277	4.58145e-05	-1.21152	-1.18875	4.59194e-05	-1.2121	-1.18878
81199508	rs143350376	4.14319e-07	-1.21388e-10	-1.12106	0.000161145	-1.21388e-10	-1.14257	0.000161608	-1.21388e-10	-1.14259
81199517	rs146683444	4.46286e-07	-1.21388e-10	-1.04674	0.000171808	-1.21388e-10	-1.0785	0.000172301	-1.21388e-10	-1.07852
81199721	rs12291479	4.14036e-07	-1.12175	-1.79556e-10	0.000202646	-0.913413	-1.79556e-10	0.000203073	-0.914197	-1.79556e-10
81199955	rs7944749	1.54175e-07	-1.57008	-0.539536	6.56701e-05	-1.39673	-0.6435	6.58315e-05	-1.39718	-0.643482
81200011	rs80156560	2.50913e-07	-1.62259	-1.79556e-10	0.000210941	-0.873297	-1.79556e-10	0.000211436	-0.873841	-1.79556e-10
81200193	rs117627752	4.20109e-07	-1.10719	-1.79556e-10	9.40241e-05	-1.68132	-1.79556e-10	9.43153e-05	-1.68112	-1.79556e-10
81200373	rs7112342	0.00374877	8.79899	-0.809758	5.55605e-05	-1.07314	-1.13426	5.56407e-05	-1.07463	-1.13422
81200423	rs72945389	6.92795e-08	-1.72375	-1.1858	2.88589e-05	-1.67278	-1.18967	2.8948e-05	-1.67257	-1.1897
81200424	rs72945390	6.86182e-08	-1.73335	-1.1858	3.02055e-05	-1.62718	-1.18967	3.03008e-05	-1.6269	-1.18969
81200764	rs4133164	0.00103105	7.62295	-0.924566	0.000129585	-0.241303	-1.11923	0.00012959	-0.244043	-1.11935
81200814	rs4133165	1.54429e-07	-1.58068	-0.527293	6.59069e-05	-1.41202	-0.624615	6.60699e-05	-1.41246	-0.624591
81201162	rs4405339	1.48124e-07	-1.60686	-0.542786	6.25158e-05	-1.45053	-0.638919	6.26722e-05	-1.45095	-0.638896
81201414	rs4282997	1.49226e-07	-1.60698	-0.535262	6.35378e-05	-1.44126	-0.631974	6.36968e-05	-1.44168	-0.631951
81201632	rs17450386	0.00395165	8.93351	-0.891563	5.58668e-05	-1.03913	-1.16277	5.59447e-05	-1.04066	-1.16274
81201837	rs10501517	0.00109698	7.76935	-1.00898	0.000135815	-0.1537	-1.15988	0.000135814	-0.156524	-1.15996
81202696	rs10897829	0.00107952	7.76366	-1.01934	0.000136434	-0.14558	-1.16346	0.000136444	-0.148323	-1.16353
81202910	rs7122181	0.00165107	8.23631	-1.06708	0.000230938	0.3974	-1.18013	0.000230882	0.394312	-1.18017
81203090	rs12279546	8.18801e-08	-1.56253	-1.17992	4.83384e-05	-1.15642	-1.19023	4.84536e-05	-1.15691	-1.19025
81203324	rs61889998	1.29285e-07	-1.71204	-0.573642	4.95199e-05	-1.66093	-0.66157	4.96469e-05	-1.66129	-0.661543
81203521	rs7934083	0.00456774	8.55722	-0.370391	0.00036751	0.457288	-0.775411	0.000367473	0.454224	-0.775337
81203762	rs77449332	7.5815e-07	-1.21388e-10	-0.51682	0.000326458	-1.21388e-10	-0.436573	0.000327619	-1.21388e-10	-0.435913
81204480	rs17142400	0.00199505	8.51114	-1.15266	6.69372e-05	-1.04262	-0.9785	6.7048e-05	-1.04412	-0.978238
81204608	rs17450582	0.00301731	8.73631	-0.964138	5.15512e-05	-1.10076	-1.18154	5.16271e-05	-1.10219	-1.18152
81204613	rs114737290	6.90894e-07	-1.21388e-10	-0.609714	0.000296517	-1.21388e-10	-0.53277	0.000297565	-1.21388e-10	-0.532132
81204936	rs17159750	5.88693e-07	-1.21388e-10	-0.769796	0.000248925	-1.21388e-10	-0.707722	0.000249775	-1.21388e-10	-0.707202
81205010	rs12276338	2.43473e-07	-1.65269	-1.79556e-10	9.10312e-05	-1.71367	-1.79556e-10	9.12974e-05	-1.71364	-1.79556e-10
81205075	rs12283301	0.00124325	7.87551	-0.98997	0.000190041	0.172935	-1.15057	0.000190023	0.170031	-1.15065
81205211	rs17142409	5.34716e-07	-1.21388e-10	-0.865966	0.00022446	-1.21388e-10	-0.811178	0.000225213	-1.21388e-10	-0.810718
81205259	rs66905132	0.00293505	8.71739	-0.97285	5.05417e-05	-1.11883	-1.18325	5.06176e-05	-1.12023	-1.18323
81205325	rs146440905	3.90302e-07	-1.21388e-10	-1.18078	0.000154939	-1.21388e-10	-1.18184	0.000155386	-1.21388e-10	-1.18185
81205983	rs4354708	0.00108517	7.64134	-0.891795	0.000125117	-0.291909	-1.10372	0.000125135	-0.294524	-1.10385
81206255	rs4421762	1.63825e-07	-1.54488	-0.504021	7.14019e-05	-1.35098	-0.605565	7.15774e-05	-1.35143	-0.605551
81206277	rs4559706	1.53029e-07	-1.58643	-0.530642	6.47603e-05	-1.42406	-0.63012	6.49206e-05	-1.42449	-0.630106
81206741	rs111977539	9.49875e-07	-0.291371	-1.79556e-10	0.000215026	-0.854113	-1.79556e-10	0.00021559	-0.854386	-1.79556e-10
81206860	rs4262746	0.00097409	7.5109	-0.869344	0.000127226	-0.292204	-1.0867	0.000127244	-0.294813	-1.08684
81207153	rs141917430	1.47408e-05	2.45068	-1.79556e-10	0.000567682	0.116687	-1.79556e-10	0.000569737	0.117411	-1.79556e-10
81207264	rs10501518	0.00118421	7.77941	-0.942523	4.08293e-05	-1.33872	-1.17675	4.09018e-05	-1.33986	-1.17673
81207862	rs11823498	0.000990947	7.55781	-0.899099	4.00219e-05	-1.3704	-1.16505	4.0094e-05	-1.37152	-1.16502
81208709	rs61890000	3.51932e-07	-1.28426	-1.79556e-10	0.000166859	-1.10773	-1.79556e-10	0.000166492	-1.11282	-1.79556e-10
81209161	rs10897830	0.0015332	8.06335	-0.968184	0.000226645	0.337403	-1.13889	0.000226576	0.334302	-1.13898
81209205	rs77157461	5.88219e-07	-1.21388e-10	-0.770601	0.000249164	-1.21388e-10	-0.706761	0.000250018	-1.21388e-10	-0.706232
81209263	rs72947103	0.00125715	7.69001	-0.793351	4.30569e-05	-1.33452	-1.12783	4.31318e-05	-1.33572	-1.12779
81209569	rs67068249	0.000316405	6.70208	-1.185	3.75122e-05	-1.44073	-1.15947	3.75865e-05	-1.44174	-1.15938
81209642	rs142131560	2.32057e-07	-1.70072	-1.79556e-10	0.000121498	-1.42497	-1.79556e-10	0.000121843	-1.42503	-1.79556e-10
81209702	rs4463868	0.00127711	7.08439	-0.171975	5.13585e-05	-1.44653	-0.839519	5.14645e-05	-1.44752	-0.839349
81209971	rs78614442	5.7308e-07	-1.21388e-10	-0.796676	0.000242281	-1.21388e-10	-0.734776	0.000243107	-1.21388e-10	-0.734262
81210023	rs114614414	5.74341e-07	-1.21388e-10	-0.794478	0.000242934	-1.21388e-10	-0.732086	0.000243764	-1.21388e-10	-0.731565
81210497	rs78577251	6.23486e-07	-1.21388e-10	-0.712375	0.000263913	-1.21388e-10	-0.649254	0.000264824	-1.21388e-10	-0.648698
81210528	rs79081618	0.00021406	5.69868	-0.572372	3.58477e-05	-1.60668	-1.03891	3.5942e-05	-1.60699	-1.03887
81210570	rs142276993	6.07916e-07	-1.21388e-10	-0.737665	0.000227145	-1.21388e-10	-0.799285	0.000227781	-1.21388e-10	-0.799381
81211044	rs11232700	1.34762e-07	-1.07334	-1.17086	6.82273e-05	-0.81495	-1.18708	6.83202e-05	-0.816486	-1.18707
81211602	rs12277988	5.41117e-07	-1.73364	0.879578	0.000215851	-1.51407	0.663785	0.000216558	-1.51378	0.66388
81211648	rs12790840	1.2777e-07	-1.52214	-0.775326	4.18117e-05	-1.68966	-0.802038	4.19263e-05	-1.68974	-0.802107
81211752	rs11232701	1.79891e-07	-0.784623	-1.17073	8.52101e-05	-0.599789	-1.17996	8.55204e-05	-0.599017	-1.17999
81211881	rs17142418	3.58853e-07	-1.26479	-1.79556e-10	0.00023637	-0.759477	-1.79556e-10	0.000237095	-0.759303	-1.79556e-10
81212377	rs189063455	4.202e-07	-1.21388e-10	-1.10697	0.000163553	-1.21388e-10	-1.12773	0.000164032	-1.21388e-10	-1.1277
81212953	rs10897831	9.77454e-08	-1.37761	-1.18773	5.97533e-05	-0.943919	-1.19073	5.98963e-05	-0.944422	-1.19073
81213333	rs4459329	7.10057e-08	-1.69634	-1.1886	2.9168e-05	-1.66092	-1.19089	2.92423e-05	-1.66126	-1.19088
81213386	rs4348925	7.83336e-08	-1.61693	-1.1698	2.84707e-05	-1.71646	-1.15954	2.85487e-05	-1.71654	-1.15961
81213625	rs4405341	8.11072e-08	-1.58007	-1.17185	2.88606e-05	-1.70073	-1.16167	2.89388e-05	-1.70084	-1.16174
81213684	rs4405342	7.29231e-08	-1.70705	-1.15125	2.85654e-05	-1.71854	-1.15414	2.86441e-05	-1.71863	-1.15419
81213851	rs72947108	2.79847e-07	-0.472857	-1.0406	0.000166859	-0.0526081	-1.05512	0.000167317	-0.0527923	-1.05508
81214092	rs72947111	2.2683e-07	-1.7235	-1.79556e-10	0.000100392	-1.61579	-1.79556e-10	0.00010071	-1.61552	-1.79556e-10
81214237	rs6591971	7.87669e-08	-1.61368	-1.16753	2.86528e-05	-1.71325	-1.15637	2.87312e-05	-1.71334	-1.15644
81214273	rs11232702	3.983e-07	-1.1605	-1.79556e-10	0.000203774	-0.907863	-1.79556e-10	0.000204372	-0.907822	-1.79556e-10
81214432	rs79913729	5.53978e-07	-0.830575	-1.79556e-10	0.000187438	-0.991425	-1.79556e-10	0.000187708	-0.992875	-1.79556e-10
81215058	rs4944300	7.72422e-08	-1.6252	-1.17555	2.81797e-05	-1.71955	-1.16672	2.82574e-05	-1.71963	-1.16678
81215484	rs17450933	8.93334e-07	-0.35274	-1.79556e-10	0.00049044	-0.02957	-1.79556e-10	0.000491785	-0.0297234	-1.79556e-10
81215557	rs72947112	3.39558e-07	-0.256179	-1.06388	0.000203718	0.169055	-1.07719	0.000204275	0.168861	-1.07716
81215866	rs80286250	5.00262e-07	-0.93257	-1.79556e-10	0.000162399	-1.13482	-1.79556e-10	0.000162656	-1.13613	-1.79556e-10
81215913	rs17142425	2.70952e-07	-0.506188	-1.03957	0.000147174	-0.179674	-1.05358	0.000147585	-0.179837	-1.05352
81216722	rs12294188	9.2691e-08	-1.68993	-0.928497	3.47835e-05	-1.613	-1.06273	3.48693e-05	-1.61341	-1.06275
81216846	rs4944301	6.83481e-08	-1.73217	-1.19092	3.28624e-05	-1.54172	-1.19082	3.29466e-05	-1.54206	-1.19082
81216894	rs140328203	3.86606e-07	-1.21388e-10	-1.19029	0.000153558	-1.21388e-10	-1.1908	0.000154003	-1.21388e-10	-1.19079
81217054	rs4944302	6.83902e-08	-1.73154	-1.19093	3.26559e-05	-1.54797	-1.19088	3.27397e-05	-1.5483	-1.19088
81217632	rs11232703	1.01137e-07	-1.68283	-0.848396	3.57118e-05	-1.64425	-1.00514	3.58021e-05	-1.6446	-1.00516
81217700	rs4644664	6.83233e-08	-1.73343	-1.19002	3.35843e-05	-1.52237	-1.18844	3.36702e-05	-1.52272	-1.18843
81218130	rs4432044	1.04716e-07	-1.30754	-1.18891	7.76027e-05	-0.683214	-1.19006	7.77659e-05	-0.683994	-1.19007
81218149	rs11232704	4.26307e-07	0.0815741	-1.17411	0.00017865	0.133574	-1.17302	0.000179331	0.134516	-1.17305
81218512	rs10792572	7.39365e-08	-1.65669	-1.18781	2.74285e-05	-1.72908	-1.18421	2.75056e-05	-1.72913	-1.18425
81219608	rs75797933	5.00526e-07	-0.93204	-1.79556e-10	0.000207842	-0.888094	-1.79556e-10	0.000208221	-0.889163	-1.79556e-10
81219928	rs75376445	2.24828e-07	-1.73237	-1.79556e-10	8.92698e-05	-1.73321	-1.79556e-10	8.95288e-05	-1.7332	-1.79556e-10
81220320	rs7131376	1.19071e-07	-1.22576	-1.14222	3.27339e-05	-1.58596	-1.15051	3.28274e-05	-1.58593	-1.15057
81220764	rs17142439	8.69906e-07	-0.379316	-1.79556e-10	0.000500237	-0.00979271	-1.79556e-10	0.000501591	-0.00997868	-1.79556e-10
81220909	rs73513649	4.76054e-07	0.183063	-1.16523	0.000200323	0.239661	-1.1646	0.000201094	0.24064	-1.16463
81220993	rs17142446	4.58036e-07	0.143339	-1.16409	0.000192631	0.199353	-1.16345	0.00019337	0.200322	-1.16348
81221062	rs17142449	4.4605e-07	0.102696	-1.14997	0.000187443	0.158105	-1.1495	0.000188159	0.159063	-1.14954
81221273	rs7127474	7.09074e-08	-1.72323	-1.1631	2.8526e-05	-1.70773	-1.16633	2.86029e-05	-1.70788	-1.16638
81221309	rs7127181	7.39133e-08	-1.68862	-1.15619	2.79296e-05	-1.73275	-1.16244	2.80083e-05	-1.73277	-1.16249
81221430	rs143393236	4.45971e-07	-1.04745	-1.79556e-10	0.000139737	-1.28511	-1.79556e-10	0.0001401	-1.28541	-1.79556e-10
81221456	rs12273288	2.61664e-07	-1.34977	-0.23087	5.65842e-05	-1.67981	-0.509331	5.67651e-05	-1.67948	-0.509362
81221497	rs4944303	6.9621e-08	-1.72569	-1.17895	3.53334e-05	-1.47817	-1.18188	3.54313e-05	-1.47826	-1.18191
81221576	rs12420245	7.35278e-08	-1.68537	-1.16467	2.77086e-05	-1.73317	-1.16996	2.77871e-05	-1.73319	-1.17
81221742	rs1945658	9.59864e-08	-1.52665	-1.05684	4.82543e-05	-1.27502	-1.07337	4.84207e-05	-1.27451	-1.07333
81221810	rs1945657	2.7625e-07	-1.3042	-0.222199	5.82708e-05	-1.65775	-0.502021	5.84621e-05	-1.65733	-0.502052
81222314	rs997382	1.79969e-07	-0.86457	-1.09035	4.96945e-05	-1.22079	-1.09819	4.98778e-05	-1.21988	-1.09831
81222320	rs112631539	2.2905e-07	-1.71376	-1.79556e-10	9.14072e-05	-1.70955	-1.79556e-10	9.16678e-05	-1.70959	-1.79556e-10
81222351	rs997383	1.82688e-07	-0.849574	-1.09035	5.0271e-05	-1.20926	-1.09819	5.0457e-05	-1.20833	-1.09831
81222534	rs138567278	2.398e-07	-1.66789	-1.79556e-10	9.45928e-05	-1.67529	-1.79556e-10	9.48517e-05	-1.67545	-1.79556e-10
81222768	rs7478747	6.9362e-08	-1.71871	-1.18965	2.98207e-05	-1.63909	-1.19058	2.98986e-05	-1.63937	-1.19059
81222909	rs146786927	2.48754e-07	-1.63124	-1.79556e-10	8.9279e-05	-1.73311	-1.79556e-10	8.95381e-05	-1.7331	-1.79556e-10
81223009	rs12290030	1.26555e-07	-1.15357	-1.15345	3.18848e-05	-1.60457	-1.15818	3.19896e-05	-1.6041	-1.15825
81223225	rs12787574	1.26181e-07	-1.15357	-1.15641	3.17968e-05	-1.60457	-1.16094	3.19014e-05	-1.6041	-1.16101
81223327	rs17142469	9.07182e-08	-1.45028	-1.18967	3.44941e-05	-1.49342	-1.19066	3.46051e-05	-1.49309	-1.19067
81223351	rs17451711	1.26164e-06	-0.00753619	-1.79556e-10	0.000774101	0.426829	-1.79556e-10	0.000776302	0.426777	-1.79556e-10
81223516	rs1945656	1.30602e-07	-1.11479	-1.16076	3.22642e-05	-1.58593	-1.16499	3.23714e-05	-1.58544	-1.16505
81223717	rs1945655	1.45895e-07	-1.0014	-1.16341	3.41048e-05	-1.52808	-1.16735	3.42213e-05	-1.5275	-1.16742
81223795	rs79955920	2.41616e-07	-1.66035	-1.79556e-10	8.93163e-05	-1.73269	-1.79556e-10	8.95713e-05	-1.73273	-1.79556e-10
81223900	rs6591972	1.30256e-07	-1.11479	-1.16341	3.21851e-05	-1.58593	-1.16744	3.22922e-05	-1.58544	-1.1675
81223989	rs4943837	1.31744e-07	-1.10215	-1.16469	3.23473e-05	-1.57972	-1.16862	3.24554e-05	-1.57922	-1.16868
81224239	rs6591973	1.31744e-07	-1.10215	-1.16469	3.23473e-05	-1.57972	-1.16862	3.24554e-05	-1.57922	-1.16868
81224260	rs139975962	5.91394e-07	-0.765219	-1.79556e-10	0.000257014	-0.675743	-1.79556e-10	0.000257785	-0.675638	-1.79556e-10
81224286	rs1945654	1.09365e-07	-1.58698	-0.866031	3.33009e-05	-1.70122	-1.01807	3.33891e-05	-1.70145	-1.01809
81224447	rs4269945	8.48977e-08	-1.57306	-1.1332	4.089e-05	-1.37323	-1.14076	4.10279e-05	-1.37278	-1.14074
81224574	rs4359234	8.74558e-08	-1.56762	-1.10895	4.20145e-05	-1.36511	-1.12175	4.21569e-05	-1.36465	-1.12172
81224751	rs11232705	7.68438e-08	-1.62647	-1.17946	2.82697e-05	-1.70946	-1.17363	2.83483e-05	-1.70951	-1.17369
81225099	rs12293862	6.83368e-08	-1.73355	-1.1897	3.28773e-05	-1.54389	-1.1882	3.29598e-05	-1.54429	-1.18818
81225948	rs11828414	8.81095e-08	-1.56075	-1.10837	4.27432e-05	-1.34938	-1.12028	4.28888e-05	-1.34892	-1.12023
81226350	rs10792573	8.47786e-08	-1.5699	-1.13775	3.00267e-05	-1.68608	-1.1367	3.01109e-05	-1.68613	-1.13675
81226558	rs10897833	4.49639e-07	0.10248	-1.14174	0.000188575	0.157885	-1.14326	0.000189295	0.158844	-1.1433
81226673	rs76435536	4.00744e-07	-1.21388e-10	-1.15438	0.000162568	-1.21388e-10	-1.13378	0.000163044	-1.21388e-10	-1.13374
81226880	rs12808934	4.51079e-07	0.10248	-1.13854	0.000189169	0.157885	-1.14012	0.000189892	0.158844	-1.14015
81227002	rs11232706	7.57891e-08	-1.6388	-1.18095	2.79834e-05	-1.71756	-1.1757	2.80615e-05	-1.71761	-1.17575
81227256	rs7944102	6.86356e-08	-1.73356	-1.18533	3.27736e-05	-1.55302	-1.18223	3.28569e-05	-1.5534	-1.18221
81227373	rs1945653	8.58137e-08	-1.55077	-1.14475	4.16974e-05	-1.34021	-1.15422	4.18391e-05	-1.33973	-1.1542
81227418	rs1945652	8.57558e-08	-1.56762	-1.12858	4.12681e-05	-1.36511	-1.13967	4.14079e-05	-1.36465	-1.13964
81227467	rs11232708	6.87505e-08	-1.73303	-1.18419	3.24591e-05	-1.56302	-1.18187	3.25421e-05	-1.56338	-1.18185
81227868	rs79729971	3.12156e-07	-1.4042	-1.79556e-10	0.000153194	-1.19317	-1.79556e-10	0.000153293	-1.19541	-1.79556e-10
81227964	rs6591974	2.35759e-07	-1.68489	-1.79556e-10	9.42139e-05	-1.67931	-1.79556e-10	9.44891e-05	-1.67928	-1.79556e-10
81228083	rs7948217	3.82133e-07	-0.0597897	-1.14214	0.00016043	-0.00335382	-1.14366	0.000161039	-0.00241992	-1.1437
81228499	rs1945651	9.37481e-08	-1.43815	-1.16893	7.82481e-05	-0.708745	-1.15624	7.84286e-05	-0.709302	-1.15627
81228516	rs11232709	8.34723e-08	-1.53234	-1.19085	3.23256e-05	-1.55888	-1.19014	3.24275e-05	-1.55864	-1.19012
81228601	rs80013895	4.79349e-07	-1.21388e-10	-0.975273	0.000186008	-1.21388e-10	-0.999083	0.00018657	-1.21388e-10	-0.998959
81229268	rs78205857	1.54877e-06	0.197512	-1.79556e-10	0.000433415	-0.153178	-1.79556e-10	0.000432428	-0.158348	-1.79556e-10
81229507	rs61890001	7.79104e-07	-0.187662	-0.301895	0.000117739	-1.0151	-0.441301	0.000118029	-1.01565	-0.441184
81229557	rs72947141	9.06214e-08	-1.50326	-1.13775	4.483e-05	-1.27328	-1.14872	4.49844e-05	-1.27277	-1.14868
81229685	rs66924223	9.50115e-08	-1.4585	-1.13521	5.01057e-05	-1.16617	-1.14457	5.02801e-05	-1.16562	-1.14454
81229887	rs67566515	8.6589e-08	-1.5051	-1.18143	4.53309e-05	-1.22584	-1.18504	4.54872e-05	-1.22531	-1.18503
81229937	rs17452191	7.27111e-08	-1.69667	-1.16454	2.94523e-05	-1.6823	-1.1598	2.95331e-05	-1.6825	-1.15975
81231346	rs11232710	7.83756e-08	-1.59998	-1.18621	2.83669e-05	-1.69696	-1.18269	2.84461e-05	-1.69702	-1.18273
81231701	rs1945650	8.39093e-08	-1.54497	-1.17299	4.10195e-05	-1.33173	-1.17909	4.1159e-05	-1.33125	-1.17907
81231936	rs11232711	4.3168e-07	0.0766409	-1.15666	0.000177802	0.111801	-1.156	0.000178484	0.112767	-1.15603
81232328	rs12790310	7.08269e-08	-1.71291	-1.17455	2.98962e-05	-1.65811	-1.16903	2.99768e-05	-1.65835	-1.16899
81232569	rs12789674	7.44352e-08	-1.64685	-1.19092	2.72297e-05	-1.73006	-1.19051	2.73101e-05	-1.73	-1.1905
81232575	rs4943838	4.36455e-07	0.0889439	-1.15796	0.000183406	0.144146	-1.15732	0.000184107	0.145101	-1.15735
81232825	rs4944304	5.34038e-07	0.300053	-1.16729	0.000218473	0.328728	-1.16694	0.000219323	0.329749	-1.16697
81234533	rs72949163	1.82486e-06	0.36156	-1.79556e-10	0.00119411	0.860286	-1.79556e-10	0.00119753	0.860252	-1.79556e-10
81234940	rs73513679	2.98519e-07	-0.298731	-1.15014	0.000150712	-0.0686331	-1.14087	0.000151099	-0.0690325	-1.14079
81235150	rs2032381	2.01444e-07	-0.6829	-1.15929	8.40345e-05	-0.635056	-1.15859	8.43044e-05	-0.634707	-1.15862
81235185	rs12289413	9.23766e-08	-1.45395	-1.16788	4.84714e-05	-1.16949	-1.17441	4.864e-05	-1.16892	-1.1744
81235736	rs12786388	7.82553e-08	-1.61893	-1.1688	2.80097e-05	-1.72881	-1.16351	2.80896e-05	-1.72887	-1.1635
81235894	rs12786273	8.37994e-08	-1.56312	-1.15616	2.83815e-05	-1.73376	-1.14538	2.84652e-05	-1.73376	-1.14532
81236034	rs1540173	8.5314e-08	-1.56909	-1.13227	2.90162e-05	-1.73366	-1.12336	2.91006e-05	-1.73367	-1.12334
81236197	rs116166978	7.14486e-07	-0.576138	-1.79556e-10	0.000231763	-0.779161	-1.79556e-10	0.000232132	-0.780457	-1.79556e-10
81236445	rs1540172	8.49739e-08	-1.56274	-1.14262	2.86942e-05	-1.73367	-1.1345	2.87781e-05	-1.73367	-1.13448
81236468	rs1540171	8.15971e-08	-1.59344	-1.15247	2.84093e-05	-1.73257	-1.14559	2.84912e-05	-1.73259	-1.14557
81236589	rs78898504	2.73068e-07	-1.53798	-1.79556e-10	9.28796e-05	-1.69357	-1.79556e-10	9.31888e-05	-1.69314	-1.79556e-10
81236613	rs1945689	7.7839e-08	-1.66288	-1.13018	3.61339e-05	-1.49002	-1.14762	3.62431e-05	-1.48987	-1.14765
81236682	rs10792574	7.25918e-08	-1.67217	-1.19067	2.73178e-05	-1.7275	-1.18983	2.7395e-05	-1.72756	-1.18985
81236745	rs138953538	1.14756e-06	-1.21388e-10	-0.102305	0.000480972	-1.21388e-10	-0.0490642	0.000482635	-1.21388e-10	-0.0485042
81236765	rs1945688	8.3187e-08	-1.57414	-1.15247	2.83756e-05	-1.73375	-1.14559	2.84582e-05	-1.73376	-1.14557
81236925	rs72949166	9.05585e-08	-1.52947	-1.11223	4.60467e-05	-1.27045	-1.12476	4.62057e-05	-1.26993	-1.12473
81236931	rs11825324	7.28484e-08	-1.66879	-1.19053	2.73559e-05	-1.72639	-1.18955	2.74331e-05	-1.72645	-1.18956
81237124	rs141493698	5.52444e-07	-0.83335	-1.79556e-10	0.000217837	-0.841129	-1.79556e-10	0.000218463	-0.841147	-1.79556e-10
81237758	rs75038724	9.17981e-07	-0.325525	-1.79556e-10	0.000116023	-1.47108	-1.79556e-10	0.000116431	-1.47046	-1.79556e-10
81237843	rs56291614	1.02276e-07	-1.33396	-1.18606	5.7934e-05	-0.976801	-1.18877	5.81492e-05	-0.97599	-1.18876
81238490	rs1945687	7.75544e-08	-1.70662	-1.0901	3.00921e-05	-1.73349	-1.08712	3.01775e-05	-1.73347	-1.08719
81238627	rs7925819	4.10553e-07	-1.25906	0.128867	8.13141e-05	-1.62483	-0.201725	8.15864e-05	-1.62434	-0.201762
81239085	rs11232713	2.09651e-07	-0.653269	-1.14899	8.88001e-05	-0.585718	-1.15277	8.90861e-05	-0.585329	-1.15283
81239454	rs10897834	7.46681e-08	-1.71641	-1.11824	2.91862e-05	-1.73177	-1.11941	2.92688e-05	-1.73174	-1.1195
81239579	rs1955072	7.52514e-08	-1.69518	-1.13169	2.87168e-05	-1.73326	-1.13413	2.8797e-05	-1.73327	-1.13422
81239719	rs11232714	7.5448e-08	-1.63388	-1.19038	2.77513e-05	-1.71215	-1.18944	2.78284e-05	-1.71225	-1.18945
81240323	rs17142516	9.10991e-08	-1.45126	-1.1845	4.74142e-05	-1.17826	-1.18769	4.75852e-05	-1.17756	-1.18768
81240563	rs10897835	1.79439e-07	-0.775663	-1.1822	4.90129e-05	-1.1471	-1.18569	4.91951e-05	-1.14625	-1.18572
81240569	rs112548485	8.98459e-08	-1.46511	-1.1845	4.64989e-05	-1.19775	-1.18769	4.6666e-05	-1.19706	-1.18768
81240722	rs11232715	1.77892e-07	-0.80867	-1.15785	7.39297e-05	-0.763748	-1.15801	7.41658e-05	-0.76342	-1.15804
81241083	rs12277559	9.39602e-08	-1.41412	-1.19071	4.93074e-05	-1.13732	-1.18948	4.94851e-05	-1.13661	-1.18948
81241225	rs12277636	7.28357e-08	-1.71098	-1.14851	2.83653e-05	-1.73283	-1.14688	2.84467e-05	-1.73281	-1.14692
81241298	rs12277689	1.14356e-06	-0.105802	-1.79556e-10	0.000890384	0.566779	-1.79556e-10	0.000893312	0.567172	-1.79556e-10
81241487	rs7107343	1.33967e-07	-1.10306	-1.14704	3.3104e-05	-1.58853	-1.13669	3.321e-05	-1.58829	-1.13663
81242198	rs117392995	4.59714e-07	-1.21388e-10	-1.0171	0.00017779	-1.21388e-10	-1.04427	0.000178299	-1.21388e-10	-1.0443
81243671	rs1945686	9.59618e-08	-1.60486	-0.978887	4.58602e-05	-1.34629	-1.05298	4.60312e-05	-1.34545	-1.05299
81243791	rs369111082	4.9212e-07	-1.21388e-10	-0.948979	0.000203757	-1.21388e-10	-0.907946	0.000204357	-1.21388e-10	-0.907898
81244072	rs61890005	1.50697e-07	-1.73281	-0.399626	5.86905e-05	-1.71751	-0.43509	5.88994e-05	-1.71738	-0.434549
81244737	rs4245405	9.94021e-08	-1.51688	-1.03165	4.98637e-05	-1.2179	-1.09768	5.00531e-05	-1.21698	-1.0977
81245034	rs79855059	1.69918e-06	0.290202	-1.79556e-10	0.000492403	-0.0255756	-1.79556e-10	0.000493242	-0.0267639	-1.79556e-10
81245804	rs191065176	5.51081e-07	-0.835819	-1.79556e-10	0.000233124	-0.773302	-1.79556e-10	0.000233461	-0.774747	-1.79556e-10
81246549	rs61890007	1.63696e-07	-1.7315	-0.31819	6.40457e-05	-1.713	-0.352275	6.42756e-05	-1.71286	-0.35172
81249149	rs77305940	1.18404e-07	-1.49604	-0.877554	0.000101627	-0.697282	-0.906278	0.000101912	-0.697402	-0.906257
81249260	rs187608256	8.00262e-07	-1.21388e-10	-0.462762	0.0003397	-1.21388e-10	-0.396812	0.000340745	-1.21388e-10	-0.39663
81250099	rs113942404	7.59396e-08	-1.71792	-1.09984	3.70545e-05	-1.50867	-1.10382	3.71596e-05	-1.50861	-1.10393
81250292	rs145071162	1.09715e-07	-1.51325	-0.93657	9.26599e-05	-0.733558	-0.96238	9.29189e-05	-0.733676	-0.962361
81250367	rs146820473	3.10094e-07	-1.41083	-1.79556e-10	0.000158878	-1.15674	-1.79556e-10	0.00015934	-1.15672	-1.79556e-10
81251171	rs7948213	7.4358e-08	-1.72688	-1.11193	3.10293e-05	-1.63587	-1.15407	3.11355e-05	-1.63534	-1.15407
81251311	rs7935014	7.28407e-08	-1.66852	-1.19091	3.39882e-05	-1.52042	-1.17844	3.40564e-05	-1.52132	-1.17842
81251360	rs112374338	1.15025e-07	-1.4715	-0.931055	0.0001016	-0.646678	-0.957151	0.000101884	-0.646801	-0.957132
81251505	rs7935238	7.50384e-08	-1.72707	-1.10263	3.10312e-05	-1.64225	-1.14763	3.11367e-05	-1.64175	-1.14763
81251781	rs4122096	2.42792e-07	-1.65549	-1.79556e-10	9.00362e-05	-1.72466	-1.79556e-10	9.02952e-05	-1.72468	-1.79556e-10
81251949	rs118158255	3.47018e-07	-1.29832	-1.79556e-10	8.94041e-05	-1.73171	-1.79556e-10	8.96657e-05	-1.73168	-1.79556e-10
81252166	rs6591976	3.56446e-07	-1.27152	-1.79556e-10	0.000101627	-1.60356	-1.79556e-10	0.000101979	-1.603	-1.79556e-10
81252513	rs7924506	1.1292e-07	-1.48362	-0.937398	9.85139e-05	-0.671511	-0.963165	9.8789e-05	-0.671632	-0.963146
81252692	rs7939532	1.15466e-07	-1.47759	-0.921128	0.000101293	-0.65913	-0.94773	0.000101575	-0.659252	-0.947711
81252708	rs7117771	7.63349e-08	-1.71862	-1.09395	3.22712e-05	-1.60921	-1.14149	3.23838e-05	-1.60861	-1.1415
81252721	rs6591977	3.62947e-07	-1.25344	-1.79556e-10	0.000102615	-1.59389	-1.79556e-10	0.000102972	-1.5933	-1.79556e-10
81253149	rs1945685	7.26418e-08	-1.67223	-1.18993	3.358e-05	-1.52717	-1.18377	3.36477e-05	-1.52806	-1.18376
81253156	rs1945684	7.26043e-08	-1.67223	-1.19045	3.3638e-05	-1.52717	-1.18204	3.3706e-05	-1.52806	-1.18203
81253375	rs76117623	1.31603e-06	0.0346733	-1.79556e-10	0.000377129	-0.292287	-1.79556e-10	0.000377831	-0.293316	-1.79556e-10
81253743	rs11232722	9.27088e-08	-1.59738	-1.02086	4.8198e-05	-1.32641	-1.02314	4.83332e-05	-1.32642	-1.02322
81254083	rs1945683	7.39266e-08	-1.67223	-1.1724	3.33538e-05	-1.52717	-1.19053	3.34207e-05	-1.52806	-1.19053
81254919	rs1945682	7.37418e-08	-1.67583	-1.1713	3.31338e-05	-1.53382	-1.1905	3.32007e-05	-1.53469	-1.1905
81254985	rs1945681	7.50767e-08	-1.72231	-1.10688	3.16273e-05	-1.62026	-1.15059	3.17368e-05	-1.61969	-1.1506
81255558	rs1573552	7.45398e-08	-1.72396	-1.11241	3.13398e-05	-1.62559	-1.15439	3.14479e-05	-1.62504	-1.1544
81256187	rs11822065	1.54122e-06	0.192629	-1.79556e-10	0.000435077	-0.149351	-1.79556e-10	0.000435866	-0.15043	-1.79556e-10
81257477	rs10897836	1.73513e-07	-1.72107	-0.270376	7.31807e-05	-1.66883	-0.263115	7.34547e-05	-1.66859	-0.262506
81257478	rs67188834	2.12721e-07	-1.7336	-0.0541211	8.1249e-05	-1.72683	-0.10053	8.1543e-05	-1.72675	-0.0998887
81257512	rs146014499	2.18283e-06	-1.21388e-10	0.540677	0.000833129	-1.21388e-10	0.500315	0.000835582	-1.21388e-10	0.500364
81257748	rs1945677	7.61446e-08	-1.63828	-1.17678	3.55642e-05	-1.46262	-1.19092	3.56311e-05	-1.46363	-1.19092
81257779	rs1945676	7.46771e-08	-1.72832	-1.10621	3.08759e-05	-1.64478	-1.15012	3.09806e-05	-1.64428	-1.15013
81258089	rs10897837	7.56666e-08	-1.71248	-1.10888	3.23411e-05	-1.59656	-1.15197	3.24547e-05	-1.59594	-1.15198
81258169	rs17142537	2.32791e-07	-1.71902	0.0214572	9.15625e-05	-1.67857	-0.0292829	9.19109e-05	-1.67834	-0.028608
81258185	rs59620581	2.32638e-07	-1.72786	0.0296465	9.05645e-05	-1.69754	-0.0212664	9.09053e-05	-1.69736	-0.0205893
81258285	rs11232724	1.21216e-07	-1.71606	-0.634064	4.70476e-05	-1.61465	-0.759065	4.72063e-05	-1.61416	-0.759078
81258435	rs61890048	1.40142e-07	-1.71171	-0.493332	5.76592e-05	-1.65954	-0.510789	5.78747e-05	-1.65924	-0.510241
81258441	rs7934859	1.29981e-07	-1.73273	-0.54759	5.51506e-05	-1.70574	-0.509067	5.53468e-05	-1.70566	-0.508488
81258462	rs7948484	1.26138e-07	-1.7336	-0.576722	5.38079e-05	-1.69779	-0.541663	5.39987e-05	-1.6977	-0.541102
81258685	rs7948608	7.09174e-08	-1.7336	-1.15259	2.95912e-05	-1.65739	-1.18001	2.96874e-05	-1.65702	-1.18002
81258898	rs7935436	1.55505e-07	-1.67365	-0.427377	7.34856e-05	-1.53888	-0.388906	7.37645e-05	-1.5386	-0.388283
81259119	rs7951915	7.51087e-08	-1.70785	-1.12091	3.3655e-05	-1.54785	-1.16087	3.37703e-05	-1.5473	-1.16088
81259143	rs111630309	4.87175e-07	-0.959078	-1.79556e-10	0.000111304	-1.51261	-1.79556e-10	0.000111678	-1.51214	-1.79556e-10
81259273	rs7952149	2.8752e-07	-1.48641	-1.79556e-10	9.06738e-05	-1.71761	-1.79556e-10	9.09522e-05	-1.71743	-1.79556e-10
81259711	rs1894143	9.3e-08	-1.44222	-1.17289	4.10383e-05	-1.31977	-1.1906	4.1114e-05	-1.32082	-1.1906
81259828	rs4943839	1.94474e-07	-0.864004	-1.0134	0.00022358	0.221412	-1.03652	0.000224141	0.22104	-1.03653
81260404	rs17142545	2.18234e-07	-0.792489	-0.969644	0.00025911	0.32793	-0.995551	0.000259757	0.327549	-0.995567
81260677	rs4630320	1.85257e-07	-1.73362	-0.192341	7.35171e-05	-1.72686	-0.200501	7.37884e-05	-1.72678	-0.199784
81260996	rs1894141	7.64027e-08	-1.70513	-1.10655	3.44912e-05	-1.5329	-1.15127	3.461e-05	-1.53234	-1.15128
81261111	rs1894140	7.64622e-08	-1.70513	-1.10577	3.45096e-05	-1.5329	-1.15073	3.46285e-05	-1.53234	-1.15075
81261564	rs17453221	2.24568e-07	-1.73352	-1.79556e-10	9.06323e-05	-1.71806	-1.79556e-10	9.08986e-05	-1.71802	-1.79556e-10
81261661	rs139784837	4.79752e-07	-1.21388e-10	-0.974431	0.000191346	-1.21388e-10	-0.970789	0.000191923	-1.21388e-10	-0.970672
81262160	rs34172016	1.92313e-07	-1.1603	-0.728275	0.000186549	-0.230087	-0.766094	0.000187017	-0.230445	-0.766118
81262271	rs1945648	2.91499e-07	-1.47266	-1.79556e-10	0.000129901	-1.3581	-1.79556e-10	0.000130149	-1.35908	-1.79556e-10
81262803	rs11232726	2.68144e-07	-1.55618	-1.79556e-10	9.31853e-05	-1.69028	-1.79556e-10	9.34687e-05	-1.69014	-1.79556e-10
81262829	rs35098658	2.33943e-07	-0.742859	-0.949765	0.000284037	0.401075	-0.976846	0.000284743	0.400687	-0.976863
81262836	rs35745724	2.28429e-07	-0.768436	-0.948041	0.000273994	0.363455	-0.975221	0.000274677	0.36307	-0.975238
81263034	rs2156832	2.34572e-07	-0.742859	-0.94708	0.000284756	0.401075	-0.974316	0.000285465	0.400687	-0.974333
81263630	rs17453283	7.68537e-08	-1.71286	-1.09294	3.40242e-05	-1.55603	-1.14177	3.41408e-05	-1.55548	-1.14179
81263857	rs56396664	8.11885e-07	-1.21388e-10	-0.448342	0.000399475	-1.21388e-10	-0.234723	0.000400686	-1.21388e-10	-0.234586
81263907	rs12272883	1.02703e-07	-1.34288	-1.17298	4.64824e-05	-1.19519	-1.19061	4.65617e-05	-1.19637	-1.19061
81264068	rs77234487	2.84169e-07	-1.49813	-1.79556e-10	0.00013421	-1.32547	-1.79556e-10	0.000134261	-1.32798	-1.79556e-10
81264111	rs11232727	7.91756e-08	-1.68981	-1.08622	3.59519e-05	-1.50351	-1.13919	3.60769e-05	-1.5029	-1.13921
81264443	rs2187539	1.0103e-07	-1.36159	-1.17069	4.54874e-05	-1.2172	-1.19024	4.55661e-05	-1.21835	-1.19025
81264628	rs74328267	3.36353e-06	-1.21388e-10	0.973045	0.00166038	-1.21388e-10	1.18993	0.00166848	-1.21388e-10	1.1919
81264998	rs12276226	9.81163e-08	-1.38881	-1.17274	4.40335e-05	-1.24935	-1.19058	4.41114e-05	-1.25047	-1.19058
81265047	rs61692267	2.30953e-07	-0.718194	-0.987294	0.000284282	0.437208	-1.01211	0.000284989	0.436816	-1.01213
81265193	rs138761474	2.24514e-07	-1.73376	-1.79556e-10	9.01869e-05	-1.72299	-1.79556e-10	9.04444e-05	-1.72303	-1.79556e-10
81265201	rs12276253	1.42762e-07	-1.72324	-0.46328	6.44958e-05	-1.63658	-0.421692	6.47365e-05	-1.63641	-0.421027
81265221	rs17142556	1.9633e-07	-1.10069	-0.767207	0.000197717	-0.134475	-0.803564	0.000198209	-0.134844	-0.8036
81266104	rs7107748	6.88151e-08	-1.73247	-1.18381	2.98658e-05	-1.63724	-1.19092	2.9964e-05	-1.63685	-1.19092
81266423	rs4944306	6.94723e-08	-1.73247	-1.17431	2.99321e-05	-1.63724	-1.1887	3.00304e-05	-1.63685	-1.1887
81266566	rs113660530	5.87599e-07	-1.21388e-10	-0.771656	0.000230183	-1.21388e-10	-0.785998	0.000230836	-1.21388e-10	-0.786056
81266712	rs1945708	1.95991e-07	-0.679373	-1.19026	0.000251584	0.493798	-1.19089	0.000252212	0.493401	-1.19089
81267008	rs10897839	6.98879e-08	-1.73295	-1.16785	3.00257e-05	-1.63682	-1.186	3.01241e-05	-1.63643	-1.18601
81267107	rs12418785	6.98879e-08	-1.73295	-1.16785	3.00257e-05	-1.63682	-1.186	3.01241e-05	-1.63643	-1.18601
81267228	rs1945706	6.99934e-08	-1.73243	-1.16687	3.01933e-05	-1.63171	-1.18554	3.02925e-05	-1.63131	-1.18555
81267255	rs17142564	2.34271e-07	-1.53631	-0.154918	8.891e-05	-1.57361	-0.163637	8.92242e-05	-1.57382	-0.162788
81267334	rs66635029	1.35186e-07	-1.11067	-1.13038	0.000139025	-0.150347	-1.13988	0.000139374	-0.150714	-1.13989
81267432	rs2213096	1.66636e-07	-1.7161	-0.315784	7.68367e-05	-1.61676	-0.26643	7.71372e-05	-1.61657	-0.265605
81267632	rs2213095	1.00802e-07	-1.37985	-1.1547	4.4733e-05	-1.23874	-1.18542	4.48112e-05	-1.23988	-1.18543
81268037	rs1945696	9.34673e-08	-1.45819	-1.1519	4.05173e-05	-1.33885	-1.1843	4.05927e-05	-1.33987	-1.18431
81268969	rs56349012	1.92276e-07	-0.701984	-1.18678	0.00023926	0.441645	-1.18897	0.000239861	0.441264	-1.18897
81269055	rs55918918	1.95408e-07	-0.685983	-1.18663	0.000252085	0.493754	-1.18886	0.00025272	0.49338	-1.18886
81269298	rs17142569	1.85386e-07	-0.739162	-1.1861	0.00022676	0.387508	-1.18849	0.00022733	0.387132	-1.18849
81269527	rs1945691	1.77816e-07	-0.776874	-1.19008	0.000214068	0.332265	-1.19085	0.000214608	0.331894	-1.19085
81270758	rs2156836	1.83161e-07	-0.751405	-1.18593	0.000222764	0.36961	-1.18837	0.000223325	0.369235	-1.18837
81270782	rs2156835	7.07553e-08	-1.69839	-1.19008	3.3529e-05	-1.5243	-1.18816	3.3646e-05	-1.52372	-1.18815
81271049	rs2156834	7.07553e-08	-1.69839	-1.19008	3.3529e-05	-1.5243	-1.18816	3.3646e-05	-1.52372	-1.18815
81271427	rs17159752	1.01025e-07	-1.36972	-1.16262	8.56999e-05	-0.606395	-1.16763	8.5923e-05	-0.606686	-1.16763
81271803	rs4944307	7.0501e-08	-1.73171	-1.16036	3.0408e-05	-1.62791	-1.18226	3.05085e-05	-1.62749	-1.18227
81272371	rs1955071	1.36276e-07	-1.11188	-1.12114	0.000136289	-0.178728	-1.13136	0.000136636	-0.179069	-1.13138
81272413	rs4262743	9.89153e-08	-1.41602	-1.13742	4.31861e-05	-1.2817	-1.17766	4.32635e-05	-1.28278	-1.17767
81272812	rs117856980	3.93013e-07	-1.21388e-10	-1.17386	0.000157212	-1.21388e-10	-1.16728	0.000157673	-1.21388e-10	-1.16724
81273001	rs1945700	1.70651e-07	-1.65781	-0.350275	9.42568e-05	-1.35905	-0.319805	9.45904e-05	-1.35859	-0.319621
81273298	rs7115509	1.75029e-07	-0.792489	-1.19026	0.000213132	0.32793	-1.19089	0.000213667	0.327549	-1.19089
81273554	rs7116004	9.54069e-08	-1.43271	-1.15684	4.19713e-05	-1.30165	-1.18623	4.20478e-05	-1.30271	-1.18624
81274854	rs7928804	1.17836e-07	-1.23592	-1.14249	0.000108319	-0.388859	-1.15094	0.000108594	-0.389201	-1.15095
81274906	rs12421059	1.28097e-07	-1.18024	-1.11468	0.000121657	-0.298282	-1.12539	0.000121965	-0.298635	-1.1254
81275458	rs113280191	1.66183e-07	-0.852269	-1.18234	0.000193564	0.226398	-1.18566	0.000194046	0.225996	-1.18567
81275497	rs149356550	8.21824e-07	-1.21388e-10	-0.436175	0.000314215	-1.21388e-10	-0.474796	0.000315161	-1.21388e-10	-0.474681
81275682	rs10897840	7.16506e-08	-1.70138	-1.17452	3.31804e-05	-1.53414	-1.18878	3.32952e-05	-1.53357	-1.18878
81275864	rs56380747	1.77087e-07	-0.788719	-1.18234	0.000204204	0.279907	-1.18566	0.00020471	0.279496	-1.18567
81275928	rs12794482	8.49227e-08	-1.58004	-1.12592	3.18591e-05	-1.66933	-1.09422	3.19531e-05	-1.6694	-1.09409
81276056	rs12799113	6.97457e-08	-1.71433	-1.18852	3.20178e-05	-1.56872	-1.18986	3.21271e-05	-1.56821	-1.18986
81276060	rs12799292	6.97353e-08	-1.71433	-1.18867	3.2021e-05	-1.56872	-1.18976	3.21304e-05	-1.56821	-1.18975
81276347	rs12286881	9.69477e-08	-1.43406	-1.13947	4.19357e-05	-1.31007	-1.17867	4.20121e-05	-1.31112	-1.17868
81276377	rs17453947	4.25435e-07	-1.09459	-1.79556e-10	0.00011587	-1.4724	-1.79556e-10	0.00011619	-1.47254	-1.79556e-10
81276459	rs6591978	9.75831e-08	-1.4258	-1.1412	4.2314e-05	-1.30025	-1.1795	4.23905e-05	-1.30132	-1.17952
81276460	rs191786984	2.06317e-06	-1.21388e-10	0.4843	0.000879951	-1.21388e-10	0.554992	0.000882944	-1.21388e-10	0.555498
81276907	rs7950435	9.67302e-08	-1.43406	-1.14171	4.18903e-05	-1.31007	-1.17975	4.19666e-05	-1.31112	-1.17976
81277156	rs79534415	1.23635e-06	-0.0277808	-1.79556e-10	0.00046838	-0.0755943	-1.79556e-10	0.000469223	-0.0766867	-1.79556e-10
81277302	rs7940139	2.39201e-07	-1.6704	-1.79556e-10	8.93805e-05	-1.73197	-1.79556e-10	8.96385e-05	-1.73198	-1.79556e-10
81277442	rs17454023	7.13589e-08	-1.70954	-1.17044	3.25389e-05	-1.55529	-1.18715	3.26504e-05	-1.55475	-1.18716
81277485	rs3862755	1.80385e-07	-0.776661	-1.17594	0.000213596	0.319679	-1.18046	0.000214128	0.319278	-1.18047
81277513	rs1894146	3.45566e-07	-1.27324	-0.0292741	0.000211758	-0.883932	0.0145025	0.000212749	-0.883113	0.0154609
81277798	rs67575031	3.3122e-07	-1.37227	0.0273509	0.000125291	-1.40088	0.00664387	0.00012573	-1.4012	0.00757602
81277921	rs1894147	1.79751e-07	-0.776661	-1.17947	0.000212977	0.319679	-1.18337	0.000213507	0.319278	-1.18337
81278029	rs1894148	3.48473e-07	-1.36794	0.0738056	0.000207545	-1.00899	0.119466	0.000208511	-1.00824	0.120465
81278225	rs1945678	7.79958e-07	-1.01533	0.526872	0.000223855	-1.31214	0.498261	0.000224778	-1.312	0.499352
81278248	rs869291	2.99264e-07	-1.39699	-0.0493808	0.000169864	-1.04584	-0.0440314	0.000170633	-1.04513	-0.0431221
81278335	rs12789698	2.53057e-07	-1.61409	-1.79556e-10	9.29228e-05	-1.6931	-1.79556e-10	9.32325e-05	-1.69267	-1.79556e-10
81279349	rs1945679	9.96572e-08	-1.35505	-1.19092	4.58743e-05	-1.21976	-1.17921	4.59559e-05	-1.22089	-1.1792
81279543	rs7948448	3.37761e-07	-1.42496	0.099597	0.00020069	-1.08336	0.160247	0.000201614	-1.08266	0.161255
81279694	rs7948672	3.25853e-07	-1.4591	0.0978482	0.00012442	-1.49091	0.0896996	0.000124866	-1.49118	0.0906562
81279871	rs140111757	2.92803e-07	-1.4682	-1.79556e-10	9.63303e-05	-1.65709	-1.79556e-10	9.66075e-05	-1.65711	-1.79556e-10
81280150	rs117323273	2.34414e-07	-1.69061	-1.79556e-10	9.62984e-05	-1.65742	-1.79556e-10	9.65657e-05	-1.65754	-1.79556e-10
81280209	rs7936985	2.94853e-07	-1.56224	0.101015	0.000114053	-1.58013	0.0919136	0.000114468	-1.58032	0.0928553
81280212	rs10897841	3.41072e-07	-1.40604	0.0904375	0.000206025	-1.04775	0.150875	0.000206978	-1.04703	0.151879
81280254	rs77695162	4.32911e-07	-1.21388e-10	-1.07717	0.000169838	-1.21388e-10	-1.09003	0.000170327	-1.21388e-10	-1.09004
81280646	rs7115807	3.21057e-07	-1.46447	0.0883827	0.000122632	-1.49595	0.080264	0.000123071	-1.49622	0.0812171
81280808	rs2213094	9.68523e-08	-1.38368	-1.19083	4.42298e-05	-1.26039	-1.17508	4.43105e-05	-1.26148	-1.17507
81280906	rs17454247	1.62553e-07	-0.912576	-1.14412	0.000175234	0.0936668	-1.15242	0.000175669	0.093267	-1.15243
81280946	rs7101618	3.61982e-07	-1.45279	0.196682	0.000146411	-1.42513	0.186666	0.00014694	-1.42536	0.187618
81280947	rs188357515	8.98491e-06	-1.21388e-10	1.9556	0.00493676	-1.21388e-10	2.27959	0.0049669	-1.21388e-10	2.28279
81281141	rs2156833	8.79522e-08	-1.47998	-1.19093	3.86782e-05	-1.39237	-1.17723	3.87553e-05	-1.39328	-1.17721
81281656	rs6591979	8.65981e-08	-1.49561	-1.19081	3.78852e-05	-1.41053	-1.17978	3.79617e-05	-1.41142	-1.17977
81281689	rs6591980	7.31694e-08	-1.66911	-1.18582	3.60743e-05	-1.44858	-1.19072	3.62023e-05	-1.44793	-1.19071
81281717	rs140596114	6.99204e-07	-1.21388e-10	-0.597759	0.000300824	-1.21388e-10	-0.518348	0.000301741	-1.21388e-10	-0.518194
81281823	rs11232730	2.79013e-06	0.786144	-1.79556e-10	0.000459836	-0.094004	-1.79556e-10	0.000460999	-0.0943686	-1.79556e-10
81281843	rs17142587	3.14968e-07	-1.47504	0.079807	0.000120387	-1.50588	0.0717157	0.000120819	-1.50614	0.0726656
81282356	rs17142590	3.21508e-07	-1.43657	0.0618894	0.000122614	-1.46969	0.0538554	0.00012305	-1.46997	0.0547985
81282761	rs10897842	2.68346e-07	-1.49957	-0.0558562	0.000155081	-1.18199	0.00106735	0.000155776	-1.18136	0.0020142
81283586	rs61890049	3.01981e-07	-1.44649	0.00915556	0.000115449	-1.47904	0.00300193	0.000115858	-1.47932	0.00392383
81283670	rs7928592	2.55437e-07	-1.48371	-0.121013	0.000150552	-1.14484	-0.0657269	0.000151223	-1.1442	-0.0648069
81284183	rs7946893	7.16471e-08	-1.70069	-1.17526	3.40544e-05	-1.50751	-1.1894	3.41736e-05	-1.50691	-1.1894
81284197	rs10897843	7.23883e-08	-1.68838	-1.17728	3.14121e-05	-1.59922	-1.17846	3.15124e-05	-1.59892	-1.17846
81284504	rs11232733	2.02748e-06	0.767253	-0.300403	0.000340708	-0.142829	-0.251018	0.000341673	-0.143154	-0.250755
81284762	rs7932389	2.26935e-07	-1.64548	-0.0775581	8.87559e-05	-1.65015	-0.0888307	8.90814e-05	-1.6503	-0.0879113
81284878	rs4943840	1.93065e-07	-1.63771	-0.246965	0.000103053	-1.40101	-0.188623	0.000103497	-1.40054	-0.187687
81284927	rs17142595	2.35772e-07	-1.60728	-0.0775581	9.21259e-05	-1.61289	-0.0888307	9.2461e-05	-1.61307	-0.0879113
81285016	rs17142598	4.71099e-07	-0.992632	-1.79556e-10	0.00026604	-0.641227	-1.79556e-10	0.000266863	-0.641027	-1.79556e-10
81285566	rs2156837	3.04807e-07	-1.42802	-1.79556e-10	9.32971e-05	-1.68908	-1.79556e-10	9.36012e-05	-1.68872	-1.79556e-10
81285814	rs1945707	1.46246e-07	-1.35116	-0.811251	5.74324e-05	-1.21603	-0.958233	5.75218e-05	-1.21727	-0.958334
81285870	rs11232734	2.98729e-06	0.85442	-1.79556e-10	0.000504527	-0.0012529	-1.79556e-10	0.000505789	-0.00164426	-1.79556e-10
81286847	rs17142603	2.77621e-07	-1.40632	-0.115128	0.000104201	-1.45198	-0.126569	0.000104565	-1.45227	-0.125687
81287045	rs17142606	2.70155e-07	-1.40632	-0.142389	0.000101486	-1.45198	-0.152973	0.000101841	-1.45227	-0.152087
81287264	rs17142609	2.62339e-07	-1.40632	-0.17175	9.86487e-05	-1.45198	-0.181325	9.89908e-05	-1.45227	-0.180468
81287866	rs7944820	2.67288e-07	-1.55937	-1.79556e-10	9.108e-05	-1.71314	-1.79556e-10	9.13502e-05	-1.71306	-1.79556e-10
81287931	rs17389134	2.46726e-07	-1.63942	-1.79556e-10	8.93777e-05	-1.732	-1.79556e-10	8.96439e-05	-1.73192	-1.79556e-10
81288694	rs61890050	2.68251e-07	-1.44065	-0.115128	0.000100941	-1.48377	-0.126569	0.000101296	-1.48403	-0.125687
81288806	rs148656888	6.75451e-07	-1.21388e-10	-0.63232	0.000274159	-1.21388e-10	-0.611167	0.000275082	-1.21388e-10	-0.610695
81288940	rs10792577	7.46155e-08	-1.70466	-1.13069	3.37195e-05	-1.53728	-1.16951	3.38357e-05	-1.53672	-1.16953
81288960	rs10897844	1.35926e-07	-1.49011	-0.745481	5.2747e-05	-1.35319	-0.906174	5.28405e-05	-1.3542	-0.906286
81289170	rs5006149	2.10247e-07	-1.43707	-0.362352	0.000123012	-1.10784	-0.304753	0.000123561	-1.10712	-0.303907
81289173	rs5006148	2.14547e-07	-1.44558	-0.333588	0.000125164	-1.12024	-0.275015	0.000125724	-1.11952	-0.274154
81289269	rs950616	5.14378e-07	-0.904742	-1.79556e-10	0.000258866	-0.668564	-1.79556e-10	0.000259786	-0.667905	-1.79556e-10
81289813	rs1945709	4.16427e-07	-1.00887	-0.107125	0.000364267	-0.218596	-0.108392	0.000365374	-0.219335	-0.107509
81290079	rs12786379	2.13189e-07	-1.63638	-0.149143	0.000109884	-1.43656	-0.0888958	0.000110356	-1.43612	-0.0879307
81290424	rs17142619	8.33419e-08	-1.66112	-1.06363	3.51778e-05	-1.60368	-1.06078	3.52893e-05	-1.60344	-1.06074
81290903	rs149181514	7.37881e-07	-1.21388e-10	-0.543918	0.00032609	-1.21388e-10	-0.4377	0.000327413	-1.21388e-10	-0.436541
81291185	rs17142621	2.8212e-07	-1.46303	-0.0423367	0.000106544	-1.5044	-0.0519157	0.000106926	-1.50466	-0.0509738
81291374	rs7938853	2.80774e-07	-1.49337	-0.0167809	0.000104948	-1.54494	-0.0264661	0.000105327	-1.54518	-0.0255137
81291558	rs7925768	2.94202e-07	-1.46344	-1.79556e-10	9.19233e-05	-1.70392	-1.79556e-10	9.22166e-05	-1.70362	-1.79556e-10
81291639	rs7939145	2.29337e-07	-1.61602	-0.0964851	0.000120302	-1.40172	-0.0331457	0.000120827	-1.40126	-0.0321434
81291694	rs61891171	3.14847e-07	-1.38797	-0.00764699	0.000119067	-1.42782	-0.0173698	0.000119488	-1.42813	-0.0164137
81291980	rs77723909	5.97154e-07	-0.755526	-1.79556e-10	0.000159091	-1.1554	-1.79556e-10	0.000159493	-1.15576	-1.79556e-10
81292381	rs10501519	1.1586e-07	-1.20447	-1.19085	0.000115979	-0.281243	-1.19022	0.000116278	-0.281557	-1.19022
81292509	rs10792578	7.0656e-08	-1.72048	-1.1694	2.77675e-05	-1.71383	-1.18718	2.78526e-05	-1.71365	-1.18718
81292580	rs10501520	2.87775e-07	-1.45222	-0.0332998	0.000108583	-1.49444	-0.0429165	0.000108971	-1.49471	-0.0419709
81292669	rs7121808	2.27379e-07	-1.72108	-1.79556e-10	9.30636e-05	-1.69159	-1.79556e-10	9.33454e-05	-1.69146	-1.79556e-10
81292922	rs17142632	2.92568e-07	-1.45222	-0.0167809	0.000110384	-1.49444	-0.0264661	0.00011078	-1.49471	-0.0255137
81293374	rs140064099	2.50559e-07	-1.62401	-1.79556e-10	9.99302e-05	-1.6204	-1.79556e-10	0.000100233	-1.62026	-1.79556e-10
81294410	rs1945712	2.52231e-07	-1.61736	-1.79556e-10	8.93638e-05	-1.73216	-1.79556e-10	8.96321e-05	-1.73205	-1.79556e-10
81294465	rs10897845	2.12147e-07	-1.6213	-0.169124	0.000110678	-1.41061	-0.107639	0.000111158	-1.41016	-0.106649
81294493	rs1945713	2.76497e-07	-1.48402	-0.0414837	0.000104577	-1.52368	-0.0512677	0.000104955	-1.52393	-0.0503042
81294966	rs117892178	3.0203e-07	-1.43717	-1.79556e-10	9.00453e-05	-1.72456	-1.79556e-10	9.03106e-05	-1.72451	-1.79556e-10
81295101	rs7926505	4.00502e-07	-1.15498	-1.79556e-10	0.00019425	-0.955728	-1.79556e-10	0.00019489	-0.955326	-1.79556e-10
81295168	rs17455523	9.40927e-08	-1.41833	-1.1851	8.29558e-05	-0.619081	-1.18749	8.31712e-05	-0.619379	-1.18748
81295595	rs2213097	2.55893e-07	-1.60294	-1.79556e-10	8.99093e-05	-1.72607	-1.79556e-10	9.01735e-05	-1.72603	-1.79556e-10
81295646	rs11232735	7.0597e-08	-1.70107	-1.18965	2.78208e-05	-1.71804	-1.18105	2.79061e-05	-1.71788	-1.18104
81295647	rs11232736	6.97012e-08	-1.72691	-1.17657	2.97476e-05	-1.69608	-1.13605	2.98417e-05	-1.69583	-1.13603
81295971	rs72938275	2.24582e-07	-1.73346	-1.79556e-10	8.92398e-05	-1.73355	-1.79556e-10	8.94983e-05	-1.73354	-1.79556e-10
81297191	rs75734795	5.55568e-07	-1.21388e-10	-0.82771	0.000224069	-1.21388e-10	-0.812921	0.000224772	-1.21388e-10	-0.812679
81297438	rs7112632	2.74614e-07	-1.59803	0.0656978	0.00010258	-1.64528	0.0510518	0.000102962	-1.64547	0.0520655
81297564	rs7934609	1.63543e-07	-1.35911	-0.691512	6.35581e-05	-1.2102	-0.862715	6.36569e-05	-1.21142	-0.862836
81297803	rs17142640	5.51747e-07	-0.834612	-1.79556e-10	0.000293305	-0.543662	-1.79556e-10	0.000294355	-0.542979	-1.79556e-10
81297827	rs149982709	3.21453e-07	-1.37485	-1.79556e-10	0.000116798	-1.46442	-1.79556e-10	0.000117158	-1.46424	-1.79556e-10
81297921	rs1573553	2.75342e-07	-1.44674	-0.0829473	0.000103848	-1.48939	-0.0925527	0.00010422	-1.48965	-0.0916069
81298073	rs1573555	2.74709e-07	-1.44065	-0.0913388	0.000103765	-1.48377	-0.0989839	0.000104134	-1.48403	-0.0980471
81298229	rs1573556	2.73136e-07	-1.44674	-0.0909904	0.00010302	-1.48939	-0.100561	0.000103388	-1.48965	-0.0996185
81298564	rs1945714	2.83031e-07	-1.50214	-1.79556e-10	9.08392e-05	-1.71578	-1.79556e-10	9.1123e-05	-1.71555	-1.79556e-10
81298795	rs17142648	2.63914e-07	-1.48913	-0.0829473	9.98779e-05	-1.52837	-0.0925527	0.000100237	-1.52862	-0.0916069
81299262	rs117549386	4.90071e-07	-1.21388e-10	-0.95315	0.000189631	-1.21388e-10	-0.979793	0.000190159	-1.21388e-10	-0.979904
81299269	rs11232737	2.0721e-07	-1.64439	-0.169579	0.000105575	-1.45631	-0.10914	0.000106033	-1.45585	-0.108165
81299463	rs78197647	2.7966e-06	0.788459	-1.79556e-10	0.000478058	-0.0551426	-1.79556e-10	0.000479257	-0.0555278	-1.79556e-10
81299864	rs1945715	5.42719e-07	-0.85111	-1.79556e-10	0.000311969	-0.48197	-1.79556e-10	0.000313098	-0.481247	-1.79556e-10
81300070	rs4944308	2.3072e-07	-1.49666	-0.209837	0.000124376	-1.23988	-0.161681	0.00012493	-1.2393	-0.160707
81300240	rs61891172	2.22257e-07	-1.45723	-0.286635	8.20092e-05	-1.5109	-0.307139	8.22957e-05	-1.51116	-0.306281
81300647	rs4943841	7.31528e-08	-1.67787	-1.17728	3.20745e-05	-1.57961	-1.1772	3.21773e-05	-1.5793	-1.1772
81300932	rs183919454	2.71777e-07	-1.54272	-1.79556e-10	9.38194e-05	-1.6835	-1.79556e-10	9.41058e-05	-1.68334	-1.79556e-10
81301063	rs17142655	5.85457e-07	-0.775308	-1.79556e-10	0.000341339	-0.391996	-1.79556e-10	0.000342584	-0.391247	-1.79556e-10
81301270	rs76827425	5.1191e-07	-0.909553	-1.79556e-10	0.000290939	-0.55176	-1.79556e-10	0.000291986	-0.551057	-1.79556e-10
81301341	rs4322423	3.37372e-07	-1.32651	-1.79556e-10	9.69342e-05	-1.65084	-1.79556e-10	9.72616e-05	-1.65036	-1.79556e-10
81301622	rs55726355	2.03943e-07	-1.47322	-0.356642	7.5343e-05	-1.52523	-0.377592	7.56033e-05	-1.52548	-0.376781
81301665	rs77802396	5.50387e-07	-0.83708	-1.79556e-10	0.00029168	-0.549218	-1.79556e-10	0.00029288	-0.548003	-1.79556e-10
81301750	rs78272098	6.25978e-07	-0.708386	-1.79556e-10	0.000458182	-0.0976065	-1.79556e-10	0.000459862	-0.0968381	-1.79556e-10
81302094	rs148107948	1.18577e-06	-1.21388e-10	-0.0695541	0.000512752	-1.21388e-10	0.0149192	0.000514452	-1.21388e-10	0.0153381
81302519	rs1945717	1.64421e-07	-1.45636	-0.588908	6.05623e-05	-1.34257	-0.778629	6.06782e-05	-1.34341	-0.778765
81302554	rs7120638	8.97319e-07	-1.72016	1.37187	0.00059116	-1.49138	1.64859	0.000594586	-1.49101	1.65111
81303549	rs17142661	2.03452e-07	-1.44022	-0.392054	7.49423e-05	-1.4956	-0.412552	7.51986e-05	-1.49587	-0.411758
81303576	rs17142665	5.91454e-07	-0.765116	-1.79556e-10	0.000345479	-0.379943	-1.79556e-10	0.00034674	-0.37919	-1.79556e-10
81303726	rs61891174	2.00945e-07	-1.44576	-0.398909	7.40663e-05	-1.50059	-0.419318	7.43196e-05	-1.50086	-0.418528
81303817	rs1573551	3.22496e-07	-1.37161	-1.79556e-10	9.47789e-05	-1.67333	-1.79556e-10	9.50852e-05	-1.67299	-1.79556e-10
81303849	rs7946535	1.64685e-07	-1.45636	-0.587304	6.06427e-05	-1.34257	-0.777302	6.07588e-05	-1.34341	-0.777438
81303873	rs7933268	1.49637e-07	-1.68078	-0.458708	6.70578e-05	-1.59238	-0.426942	6.7289e-05	-1.59266	-0.426105
81303903	rs117364223	9.42598e-07	-0.299061	-1.79556e-10	0.000258514	-0.669922	-1.79556e-10	0.000259502	-0.668999	-1.79556e-10
81304188	rs7950006	1.2948e-07	-1.71865	-0.565528	5.55033e-05	-1.67578	-0.53265	5.56963e-05	-1.67597	-0.531879
81304449	rs12273958	1.97366e-07	-1.47061	-0.392031	0.000109952	-1.17493	-0.349895	0.000110432	-1.17434	-0.349026
81304602	rs9666087	4.51199e-07	-0.326436	-0.709357	0.000101469	-0.913914	-0.691205	0.00010182	-0.913966	-0.690595
81304861	rs17142668	2.13036e-07	-1.41562	-0.370619	7.81679e-05	-1.47462	-0.391391	7.84347e-05	-1.47491	-0.390587
81305024	rs10897846	3.83339e-07	-1.19878	-1.79556e-10	0.000102729	-1.59278	-1.79556e-10	0.000103079	-1.59227	-1.79556e-10
81305741	rs17142672	1.88084e-07	-1.63811	-0.272707	6.96794e-05	-1.6826	-0.298368	6.99306e-05	-1.68275	-0.297511
81306270	rs149303880	3.3277e-07	-1.34025	-1.79556e-10	0.000118156	-1.45287	-1.79556e-10	0.00011849	-1.45294	-1.79556e-10
81306662	rs139150118	4.12597e-07	-1.12523	-1.79556e-10	0.000102325	-1.59672	-1.79556e-10	0.000102659	-1.59635	-1.79556e-10
81307203	rs77140041	2.33417e-07	-1.69487	-1.79556e-10	9.99198e-05	-1.62051	-1.79556e-10	0.000100196	-1.62064	-1.79556e-10
81307822	rs61891175	2.04493e-07	-1.48873	-0.338436	7.57507e-05	-1.53909	-0.358341	7.60147e-05	-1.53933	-0.357508
81307835	rs7112147	3.23271e-07	-1.36921	-1.79556e-10	0.00010129	-1.60688	-1.79556e-10	0.000101579	-1.60693	-1.79556e-10
81307838	rs34991356	5.8358e-07	-0.645841	-0.132679	0.000544939	0.224514	-0.148715	0.000546674	0.223875	-0.147786
81308156	rs116827423	1.33391e-06	-1.21388e-10	0.0481714	0.000593098	-1.21388e-10	0.160486	0.000594924	-1.21388e-10	0.16067
81308343	rs61891177	2.07563e-07	-1.62051	-0.19175	7.65676e-05	-1.66954	-0.217163	7.68461e-05	-1.6697	-0.216256
81308455	rs1945649	1.60305e-07	-1.7177	-0.352925	7.13244e-05	-1.64908	-0.308558	7.15783e-05	-1.64931	-0.307667
81308737	rs80354904	3.44799e-07	-1.30474	-1.79556e-10	0.000176086	-1.0539	-1.79556e-10	0.000176691	-1.05336	-1.79556e-10
81308950	rs7116343	1.38394e-07	-1.57792	-0.639676	4.76596e-05	-1.52764	-0.833152	4.77642e-05	-1.52822	-0.833265
81309597	rs10897847	1.53968e-07	-1.71537	-0.395585	6.80273e-05	-1.64383	-0.361132	6.82685e-05	-1.64407	-0.360248
81309933	rs76892529	4.89724e-07	-0.95386	-1.79556e-10	0.000227968	-0.795668	-1.79556e-10	0.000228713	-0.795295	-1.79556e-10
81310258	rs11232740	3.19944e-06	0.92303	-1.79556e-10	0.000533701	0.0549629	-1.79556e-10	0.000535033	0.0545652	-1.79556e-10
81310383	rs138122598	1.07913e-06	-1.21388e-10	-0.163788	0.000416688	-1.21388e-10	-0.192537	0.000417932	-1.21388e-10	-0.192445
81310440	rs149568001	1.84729e-06	-1.21388e-10	0.373775	0.000790652	-1.21388e-10	0.447984	0.000793354	-1.21388e-10	0.448506
81310443	rs113964361	3.96951e-07	-1.16389	-1.79556e-10	0.000180778	-1.0276	-1.79556e-10	0.00018136	-1.02728	-1.79556e-10
81313046	rs77121470	4.12147e-07	-1.12632	-1.79556e-10	0.000188485	-0.985854	-1.79556e-10	0.000189094	-0.985521	-1.79556e-10
81313089	rs111443318	3.80487e-07	-1.20625	-1.79556e-10	0.000172436	-1.07485	-1.79556e-10	0.000172989	-1.07454	-1.79556e-10
81313551	rs78042055	6.92791e-08	-1.72431	-1.18524	2.87458e-05	-1.68492	-1.18147	2.88314e-05	-1.68485	-1.18145
81313757	rs1945647	1.11456e-07	-1.63152	-0.802552	4.1797e-05	-1.54064	-0.951412	4.18886e-05	-1.54123	-0.951516
81314105	rs138932839	2.54624e-07	-1.60791	-1.79556e-10	0.000103436	-1.58592	-1.79556e-10	0.000103749	-1.58579	-1.79556e-10
81314132	rs11232743	1.20315e-07	-1.59149	-0.766102	4.53771e-05	-1.48725	-0.922612	4.54724e-05	-1.48794	-0.922721
81314417	rs2032392	1.44911e-07	-1.63152	-0.54006	5.17382e-05	-1.54064	-0.738041	5.18496e-05	-1.54123	-0.738183
81314629	rs2032391	4.16422e-07	-1.116	-1.79556e-10	0.000190655	-0.974408	-1.79556e-10	0.000191271	-0.974073	-1.79556e-10
81314649	rs2032390	1.59992e-07	-1.57934	-0.493238	5.76672e-05	-1.47134	-0.698849	5.77847e-05	-1.47204	-0.698997
81314781	rs2032389	1.08511e-07	-1.37288	-1.08798	4.73846e-05	-1.35301	-1.01356	4.74867e-05	-1.3539	-1.01341
81314974	rs2032388	1.77472e-07	-1.52294	-0.44595	6.36326e-05	-1.41274	-0.659011	6.37554e-05	-1.41354	-0.659165
81315134	rs148648213	1.09766e-06	-1.21388e-10	-0.146764	0.000484288	-1.21388e-10	-0.0421944	0.000485826	-1.21388e-10	-0.0419137
81315415	rs58000470	2.23426e-07	-1.56302	-0.175597	8.1254e-05	-1.62608	-0.201216	8.15452e-05	-1.6263	-0.200302
81315698	rs58657959	2.02084e-07	-1.50427	-0.334751	7.48879e-05	-1.55291	-0.355976	7.51487e-05	-1.55314	-0.355154
81316330	rs4944312	1.61193e-07	-1.5673	-0.497793	5.83513e-05	-1.45572	-0.702673	5.84691e-05	-1.45645	-0.70282
81316734	rs72940204	2.33753e-07	-1.69344	-1.79556e-10	8.94656e-05	-1.73102	-1.79556e-10	8.97239e-05	-1.73103	-1.79556e-10
81316735	rs112031995	4.57322e-07	-1.02231	-1.79556e-10	0.000211448	-0.870895	-1.79556e-10	0.000212136	-0.870538	-1.79556e-10
81316858	rs7949287	1.61964e-07	-1.72153	-0.338799	7.09594e-05	-1.65821	-0.304557	7.12136e-05	-1.65843	-0.303655
81316876	rs7935732	2.11114e-07	-1.64782	-0.147484	7.83248e-05	-1.68916	-0.17485	7.86126e-05	-1.6893	-0.173937
81317094	rs17142680	3.97811e-07	-1.16172	-1.79556e-10	0.000181214	-1.02519	-1.79556e-10	0.000181798	-1.02487	-1.79556e-10
81317208	rs1945646	1.8211e-07	-1.49913	-0.443959	6.56662e-05	-1.38296	-0.657328	6.57912e-05	-1.3838	-0.657482
81317258	rs17142682	3.97811e-07	-1.16172	-1.79556e-10	0.000181214	-1.02519	-1.79556e-10	0.000181798	-1.02487	-1.79556e-10
81317270	rs7952574	1.80236e-07	-1.50634	-0.447092	6.49166e-05	-1.39179	-0.659976	6.50409e-05	-1.39262	-0.66013
81317382	rs1945645	2.63064e-07	-1.57531	-1.79556e-10	9.07677e-05	-1.71657	-1.79556e-10	9.10356e-05	-1.71651	-1.79556e-10
81317449	rs114370828	3.20905e-07	-1.37655	-1.79556e-10	0.000114648	-1.483	-1.79556e-10	0.000114974	-1.48306	-1.79556e-10
81317538	rs10792579	3.62706e-07	-1.25411	-1.79556e-10	0.000100842	-1.61132	-1.79556e-10	0.000101184	-1.61082	-1.79556e-10
81317733	rs61891182	1.94807e-07	-1.54806	-0.32763	7.19751e-05	-1.59961	-0.348944	7.22279e-05	-1.59982	-0.348119
81317899	rs17142686	4.06862e-07	-1.13923	-1.79556e-10	0.000185804	-1.00018	-1.79556e-10	0.000186403	-0.999851	-1.79556e-10
81317946	rs1945644	1.78402e-07	-1.51344	-0.45022	6.41832e-05	-1.40051	-0.662618	6.43068e-05	-1.40133	-0.662771
81318073	rs57801782	2.1362e-07	-1.65127	-0.132229	7.91969e-05	-1.69164	-0.1613	7.94891e-05	-1.69177	-0.160375
81319065	rs17142688	5.82711e-07	-0.780009	-1.79556e-10	0.000300398	-0.519767	-1.79556e-10	0.00030141	-0.519292	-1.79556e-10
81319402	rs75474999	6.19232e-07	-1.21388e-10	-0.719222	0.000243917	-1.21388e-10	-0.728046	0.000244662	-1.21388e-10	-0.727887
81319450	rs17142691	5.61389e-07	-0.817287	-1.79556e-10	0.000299206	-0.523743	-1.79556e-10	0.000300278	-0.523054	-1.79556e-10
81319613	rs1945643	2.08311e-07	-1.51402	-0.294646	7.73439e-05	-1.56155	-0.315058	7.76162e-05	-1.56178	-0.314204
81319832	rs1945642	9.48161e-08	-1.53581	-1.05995	3.99117e-05	-1.41249	-1.12572	3.99893e-05	-1.41338	-1.12577
81319994	rs117398286	3.24012e-07	-1.36692	-1.79556e-10	0.000115532	-1.47533	-1.79556e-10	0.000115858	-1.4754	-1.79556e-10
81320038	rs1945641	2.09986e-07	-1.51402	-0.286635	7.79588e-05	-1.56155	-0.307139	7.82336e-05	-1.56178	-0.306281
81320105	rs11232744	1.67272e-07	-1.69642	-0.331659	7.45731e-05	-1.61723	-0.295863	7.48301e-05	-1.6176	-0.294945
81320169	rs17142695	4.08036e-07	-1.13635	-1.79556e-10	0.0001864	-0.996981	-1.79556e-10	0.000187001	-0.996651	-1.79556e-10
81320174	rs61891185	2.08981e-07	-1.51882	-0.286635	7.76285e-05	-1.5658	-0.307139	7.79024e-05	-1.56603	-0.306281
81320224	rs77368809	4.1974e-07	-1.10807	-1.79556e-10	0.00019234	-0.965612	-1.79556e-10	0.000192961	-0.965275	-1.79556e-10
81320243	rs77069983	4.15402e-07	-1.11845	-1.79556e-10	0.000190137	-0.977127	-1.79556e-10	0.000190751	-0.976793	-1.79556e-10
81320881	rs11232745	5.15459e-07	-0.902643	-1.79556e-10	0.000122285	-1.41852	-1.79556e-10	0.000122754	-1.41758	-1.79556e-10
81320966	rs117956309	5.25255e-07	-0.883816	-1.79556e-10	0.000279307	-0.592563	-1.79556e-10	0.00028011	-0.592583	-1.79556e-10
81321072	rs11232746	1.62074e-07	-1.73166	-0.327994	6.93913e-05	-1.69157	-0.293538	6.96407e-05	-1.69178	-0.292631
81321351	rs78766892	1.64727e-06	0.259172	-1.79556e-10	0.000707026	0.336193	-1.79556e-10	0.000708332	0.335149	-1.79556e-10
81321475	rs11232747	4.18309e-06	1.19111	-1.79556e-10	0.000708284	0.337972	-1.79556e-10	0.00071018	0.337754	-1.79556e-10
81321545	rs75403272	1.20012e-06	-1.21388e-10	-0.0575266	0.000460126	-1.21388e-10	-0.0933732	0.000461644	-1.21388e-10	-0.0929712
81321661	rs7934296	4.54435e-07	-1.02865	-1.79556e-10	0.000113379	-1.49414	-1.79556e-10	0.0001138	-1.49332	-1.79556e-10
81321816	rs11232748	3.74093e-06	1.07939	-1.79556e-10	0.000644835	0.24412	-1.79556e-10	0.000646564	0.243908	-1.79556e-10
81321853	rs10751058	1.65537e-07	-1.73243	-0.306077	7.08475e-05	-1.69315	-0.27119	7.11029e-05	-1.69336	-0.270272
81321935	rs74568444	2.67232e-07	-1.55958	-1.79556e-10	0.000108147	-1.54138	-1.79556e-10	0.000108479	-1.54121	-1.79556e-10
81322328	rs7937895	4.27237e-07	-1.09036	-1.79556e-10	0.000108782	-1.53553	-1.79556e-10	0.000109179	-1.53478	-1.79556e-10
81322444	rs113247387	7.25191e-07	-0.561265	-1.79556e-10	0.00023588	-0.761549	-1.79556e-10	0.000236522	-0.761721	-1.79556e-10
81322483	rs61891186	2.28879e-07	-1.50427	-0.210238	8.46546e-05	-1.55291	-0.233388	8.49528e-05	-1.55314	-0.232527
81322557	rs113385844	8.3902e-07	-0.415467	-1.79556e-10	0.000764146	0.413885	-1.79556e-10	0.000766183	0.413656	-1.79556e-10
81322832	rs7951813	8.46098e-08	-1.61415	-1.0955	3.53461e-05	-1.51033	-1.14936	3.54204e-05	-1.51106	-1.14942
81322864	rs11232749	8.27087e-08	-1.63426	-1.09812	3.43172e-05	-1.53814	-1.15108	3.4391e-05	-1.53883	-1.15114
81322879	rs11232750	8.36369e-08	-1.62444	-1.09678	3.48204e-05	-1.52446	-1.15021	3.48945e-05	-1.52517	-1.15026
81322906	rs11232751	1.70581e-07	-1.73233	-0.276159	7.29194e-05	-1.69483	-0.240693	7.31839e-05	-1.69503	-0.239759
81322983	rs4944313	8.20476e-08	-1.64362	-1.09678	3.38962e-05	-1.55136	-1.15021	3.39699e-05	-1.55203	-1.15026
81323339	rs61891219	2.88691e-07	-1.48235	-1.79556e-10	9.48625e-05	-1.67245	-1.79556e-10	9.51839e-05	-1.67195	-1.79556e-10
81323458	rs2097172	2.58758e-07	-1.44266	-0.149154	0.000150814	-1.10738	-0.10144	0.000151492	-1.10678	-0.100452
81323471	rs2097171	1.73252e-07	-1.73233	-0.260618	7.40834e-05	-1.69483	-0.224855	7.43528e-05	-1.69503	-0.223914
81323584	rs2105801	7.4696e-08	-1.6515	-1.18277	3.92017e-05	-1.39552	-1.16063	3.93425e-05	-1.39485	-1.1606
81324003	rs7482828	9.55666e-08	-1.52986	-1.05802	3.99951e-05	-1.41254	-1.12357	4.00717e-05	-1.41345	-1.12365
81324173	rs11232752	4.03178e-06	1.15426	-1.79556e-10	0.000686671	0.306982	-1.79556e-10	0.00068851	0.306765	-1.79556e-10
81324185	rs1945667	8.45054e-08	-1.6294	-1.08148	3.49377e-05	-1.53136	-1.13995	3.50121e-05	-1.53206	-1.14001
81324582	rs75244962	3.56759e-06	1.03195	-1.79556e-10	0.000571756	0.123838	-1.79556e-10	0.000573215	0.123497	-1.79556e-10
81324820	rs61891220	2.14691e-07	-1.58879	-0.189711	7.98646e-05	-1.63385	-0.210691	8.01524e-05	-1.63403	-0.209804
81324875	rs71478357	1.66886e-07	-0.876445	-1.15395	0.000213064	0.284468	-1.14775	0.00021359	0.284053	-1.14776
81325191	rs7934744	3.74349e-06	1.08007	-1.79556e-10	0.000662042	0.270455	-1.79556e-10	0.000663855	0.270299	-1.79556e-10
81325329	rs1945666	5.20342e-07	-0.320457	-0.572757	0.000107613	-1.00778	-0.53856	0.000108096	-1.00695	-0.537795
81325487	rs61891221	2.44924e-07	-1.48873	-0.158023	9.06e-05	-1.53909	-0.179334	9.0922e-05	-1.53933	-0.178434
81325683	rs10792580	6.19075e-07	-0.719475	-1.79556e-10	0.000137634	-1.30028	-1.79556e-10	0.000138182	-1.29919	-1.79556e-10
81325823	rs11232753	8.17022e-08	-1.62381	-1.12081	3.45199e-05	-1.51745	-1.16588	3.45941e-05	-1.51816	-1.16592
81325846	rs1945665	1.82029e-07	-1.70155	-0.241984	8.09336e-05	-1.62613	-0.205112	8.12156e-05	-1.62648	-0.204175
81326508	rs72940238	3.94543e-07	-1.16997	-1.79556e-10	0.000208182	-0.886462	-1.79556e-10	0.000208629	-0.887205	-1.79556e-10
81326629	rs61891222	2.2167e-07	-1.54392	-0.202597	8.30533e-05	-1.58197	-0.223424	8.33474e-05	-1.58219	-0.222557
81326640	rs11232754	3.61071e-06	1.04396	-1.79556e-10	0.000642179	0.239994	-1.79556e-10	0.000643939	0.239839	-1.79556e-10
81326644	rs1945664	9.04991e-08	-1.54909	-1.09327	3.83555e-05	-1.42947	-1.14851	3.84314e-05	-1.43033	-1.14855
81326765	rs1945663	9.68774e-08	-1.48498	-1.08928	4.16994e-05	-1.34852	-1.14586	4.17774e-05	-1.3495	-1.14591
81327035	rs10897849	1.79394e-07	-1.70155	-0.256565	7.98277e-05	-1.62613	-0.218871	8.01049e-05	-1.62648	-0.217945
81327396	rs75057880	8.1697e-07	-1.21388e-10	-0.442099	0.000313236	-1.21388e-10	-0.477916	0.000314261	-1.21388e-10	-0.477542
81327523	rs7943058	9.03281e-08	-1.48947	-1.15478	3.911e-05	-1.37455	-1.18394	3.91845e-05	-1.37552	-1.18396
81327744	rs75390831	2.28177e-07	-1.71758	-1.79556e-10	0.000109463	-1.52928	-1.79556e-10	0.000109779	-1.5293	-1.79556e-10
81327905	rs1945662	1.97843e-07	-1.68926	-0.170961	8.83929e-05	-1.61149	-0.131595	8.87023e-05	-1.61185	-0.130628
81327991	rs1945661	8.95466e-08	-1.4946	-1.15834	3.90378e-05	-1.37489	-1.18545	3.91128e-05	-1.37584	-1.18547
81328181	rs7946763	1.95439e-07	-1.70969	-0.162764	8.59911e-05	-1.64739	-0.123242	8.62974e-05	-1.64769	-0.122271
81328330	rs7947193	1.22582e-07	-1.53122	-0.807703	4.6277e-05	-1.43478	-0.955453	4.63634e-05	-1.4357	-0.955555
81328840	rs1945660	1.22906e-07	-1.53873	-0.797551	4.62229e-05	-1.44392	-0.947481	4.63098e-05	-1.44483	-0.947585
81328971	rs77173484	3.86886e-07	-1.21388e-10	-1.18957	0.000153707	-1.21388e-10	-1.18982	0.000154149	-1.21388e-10	-1.18984
81329186	rs1945659	3.04682e-07	-1.35399	-0.0744385	0.000195033	-0.927458	-0.0242457	0.000195926	-0.926763	-0.0232644
81329197	rs75366446	4.04699e-07	-1.14456	-1.79556e-10	0.000204327	-0.905154	-1.79556e-10	0.000205035	-0.904584	-1.79556e-10
81329419	rs115971459	5.70974e-07	-0.800358	-1.79556e-10	0.000305079	-0.504302	-1.79556e-10	0.000306175	-0.503608	-1.79556e-10
81329532	rs141749162	7.31401e-07	-1.21388e-10	-0.55274	0.000281654	-1.21388e-10	-0.584194	0.000282535	-1.21388e-10	-0.583962
81329581	rs12804321	1.82998e-07	-0.748059	-1.19017	0.000262455	0.534064	-1.18886	0.000263085	0.533573	-1.18886
81330013	rs7103355	1.48247e-07	-1.02151	-1.12731	0.000160509	-0.0241127	-1.12241	0.000160893	-0.0246305	-1.12239
81330071	rs17159763	2.56195e-07	-1.5281	-0.0736628	9.54268e-05	-1.56852	-0.097991	9.5766e-05	-1.56876	-0.0970986
81330140	rs80261056	6.8563e-07	-1.21388e-10	-0.617364	0.000284857	-1.21388e-10	-0.572885	0.000285731	-1.21388e-10	-0.572712
81330225	rs77161244	4.86116e-07	-1.21388e-10	-0.961253	0.000194744	-1.21388e-10	-0.95319	0.000195366	-1.21388e-10	-0.952888
81331198	rs10897851	8.81134e-08	-1.55252	-1.11656	3.81738e-05	-1.41941	-1.16332	3.82505e-05	-1.42026	-1.16335
81331393	rs10897852	3.06918e-07	-1.39665	-0.024472	0.000181715	-1.04926	0.0268194	0.00018254	-1.04862	0.027822
81332333	rs35026199	1.79596e-07	-0.77636	-1.18063	0.000246464	0.459008	-1.17667	0.000247077	0.458606	-1.17667
81332353	rs12573924	8.97852e-08	-1.60531	-1.04497	3.43558e-05	-1.69032	-0.997784	3.44588e-05	-1.69038	-0.997616
81332561	rs141450762	8.21642e-07	-0.436396	-1.79556e-10	0.000398375	-0.237479	-1.79556e-10	0.000398902	-0.239047	-1.79556e-10
81333590	rs7932823	8.66632e-08	-1.49478	-1.19089	4.35867e-05	-1.2673	-1.18282	4.37572e-05	-1.2663	-1.18281
81333658	rs12793880	1.86165e-07	-0.740202	-1.18086	0.000260211	0.513556	-1.17694	0.000260857	0.513149	-1.17694
81333962	rs61891223	1.05377e-07	-1.68435	-0.805802	4.27865e-05	-1.52848	-0.940171	4.28675e-05	-1.52939	-0.940266
81333989	rs111989210	5.93342e-07	-0.761931	-1.79556e-10	0.000375571	-0.296427	-1.79556e-10	0.000377025	-0.295454	-1.79556e-10
81334250	rs10897853	1.00416e-07	-1.34747	-1.19091	5.15953e-05	-1.09829	-1.18315	5.18064e-05	-1.09712	-1.18313
81334658	rs74600844	2.2538e-07	-1.72991	-1.79556e-10	9.05659e-05	-1.7188	-1.79556e-10	9.08232e-05	-1.71885	-1.79556e-10
81334729	rs1945690	7.62645e-08	-1.63236	-1.18114	3.912e-05	-1.40123	-1.15701	3.92682e-05	-1.40035	-1.157
81335232	rs17391741	3.27897e-07	-1.355	-1.79556e-10	0.000111087	-1.51456	-1.79556e-10	0.000111409	-1.51456	-1.79556e-10
81335751	rs2226923	1.31493e-07	-1.09442	-1.17432	0.000151472	-0.0343798	-1.17009	0.000151845	-0.0348033	-1.1701
81336478	rs75946598	4.92443e-07	-0.948323	-1.79556e-10	0.000277714	-0.598281	-1.79556e-10	0.00027871	-0.597592	-1.79556e-10
81337817	rs79796034	3.22677e-07	-1.37105	-1.79556e-10	0.000168641	-1.0971	-1.79556e-10	0.00016919	-1.09674	-1.79556e-10
81337974	rs78605836	3.22677e-07	-1.37105	-1.79556e-10	0.000168641	-1.0971	-1.79556e-10	0.00016919	-1.09674	-1.79556e-10
81338017	rs139332656	2.32212e-07	-1.70005	-1.79556e-10	9.63011e-05	-1.65739	-1.79556e-10	9.65971e-05	-1.65722	-1.79556e-10
81338315	rs144942160	3.25476e-07	-1.36241	-1.79556e-10	0.000110465	-1.52017	-1.79556e-10	0.000110764	-1.52036	-1.79556e-10
81338370	rs10501521	2.46574e-07	-1.64004	-1.79556e-10	0.000108287	-1.54008	-1.79556e-10	0.000108631	-1.53981	-1.79556e-10
81338823	rs10501522	3.1948e-07	-1.47844	0.0974334	0.000118151	-1.5299	0.0769911	0.000118582	-1.53015	0.0779889
81339041	rs10501523	1.69004e-07	-0.882396	-1.13538	0.000199112	0.199786	-1.13079	0.000199591	0.199283	-1.13078
81339411	rs151012676	7.59387e-07	-1.21388e-10	-0.51519	0.000297109	-1.21388e-10	-0.530776	0.000298016	-1.21388e-10	-0.530618
81339721	rs1945693	1.13983e-07	-1.51643	-0.895219	4.57387e-05	-1.39075	-1.01118	4.58226e-05	-1.39172	-1.01126
81340361	rs34229630	1.79731e-07	-0.792852	-1.16339	0.000244293	0.430597	-1.1571	0.00024489	0.430157	-1.15711
81340536	rs141943468	4.47178e-07	-1.21388e-10	-1.04474	0.000177745	-1.21388e-10	-1.04453	0.000178266	-1.21388e-10	-1.04448
81340688	rs7945872	1.22159e-07	-1.22057	-1.12181	0.000119661	-0.323512	-1.1167	0.00011995	-0.324002	-1.11669
81341388	rs17142715	6.51555e-07	-0.66834	-1.79556e-10	0.00035476	-0.353431	-1.79556e-10	0.000356049	-0.352696	-1.79556e-10
81342517	rs145090059	5.11854e-07	-0.909662	-1.79556e-10	0.000268976	-0.630251	-1.79556e-10	0.000269932	-0.629593	-1.79556e-10
81343825	rs34097730	1.58029e-07	-0.962679	-1.12224	0.000177142	0.0702447	-1.11817	0.000177565	0.0697286	-1.11815
81343944	rs118011102	4.14002e-07	-1.21388e-10	-1.12183	0.000161888	-1.21388e-10	-1.13797	0.000162357	-1.21388e-10	-1.13797
81344521	rs61891224	2.82864e-07	-1.50917	0.00643654	0.000104784	-1.55726	-0.0157138	0.000105163	-1.55749	-0.0147647
81344618	rs4944314	1.39651e-07	-1.12091	-1.08765	0.000144557	-0.168535	-1.08267	0.000144909	-0.169008	-1.08265
81344679	rs60629019	3.36515e-07	-1.32906	-1.79556e-10	0.000173497	-1.06872	-1.79556e-10	0.000174091	-1.06819	-1.79556e-10
81344715	rs4944315	1.41733e-07	-1.07803	-1.11573	0.000150737	-0.0978712	-1.11147	0.000151108	-0.0983191	-1.11145
81345673	rs11232758	3.28471e-06	0.949332	-1.79556e-10	0.000538407	0.0637417	-1.79556e-10	0.000539814	0.0634607	-1.79556e-10
81345714	rs117017557	8.8258e-08	-1.49736	-1.17008	2.88181e-05	-1.68761	-1.17626	2.89022e-05	-1.6876	-1.17625
81345764	rs147850328	2.44836e-07	-1.64711	-1.79556e-10	0.0001036	-1.58434	-1.79556e-10	0.000103925	-1.58409	-1.79556e-10
81345837	rs12791973	1.97084e-07	-0.673649	-1.19042	0.000325163	0.746688	-1.18723	0.000325929	0.746152	-1.18724
81345929	rs141289533	2.26194e-07	-1.72631	-1.79556e-10	8.93882e-05	-1.73189	-1.79556e-10	8.96484e-05	-1.73187	-1.79556e-10
81346266	rs11232759	4.75202e-07	-0.983962	-1.79556e-10	0.000100653	-1.6132	-1.79556e-10	0.000100965	-1.61299	-1.79556e-10
81346344	rs12799371	1.57929e-07	-0.920379	-1.16518	0.000206263	0.2609	-1.15662	0.000206734	0.26028	-1.15661
81347186	rs7952128	1.87107e-07	-0.797619	-1.1184	0.000260007	0.440295	-1.10446	0.000260598	0.439658	-1.10444
81347337	rs79761166	2.2802e-07	-1.71827	-1.79556e-10	8.98151e-05	-1.72712	-1.79556e-10	9.00779e-05	-1.72709	-1.79556e-10
81347585	rs4944316	3.5435e-07	-1.27742	-1.79556e-10	0.000100157	-1.61814	-1.79556e-10	0.000100504	-1.61756	-1.79556e-10
81347937	rs76754177	4.18561e-06	1.19171	-1.79556e-10	0.000657174	0.263075	-1.79556e-10	0.000658881	0.262779	-1.79556e-10
81347971	rs7927690	1.91525e-07	-0.751197	-1.14148	0.000273061	0.513635	-1.12881	0.000273689	0.513029	-1.1288
81347994	rs7927890	1.95166e-07	-0.725933	-1.14792	0.000281627	0.551761	-1.13605	0.000282273	0.55115	-1.13604
81348236	rs7927943	1.1662e-07	-1.58214	-0.806643	4.48715e-05	-1.48022	-0.94085	4.49611e-05	-1.48102	-0.940944
81348350	rs7928048	1.96227e-07	-0.725933	-1.1425	0.000282961	0.551761	-1.13133	0.00028361	0.55115	-1.13131
81349574	rs10897854	8.65805e-08	-1.50746	-1.17916	5.02131e-05	-1.11786	-1.19074	5.0402e-05	-1.11699	-1.19074
81349836	rs118177056	8.13041e-07	-1.21388e-10	-0.44692	0.00034621	-1.21388e-10	-0.377829	0.000347331	-1.21388e-10	-0.377485
81350246	rs12577689	4.03789e-07	-1.21388e-10	-1.14681	0.000159319	-1.21388e-10	-1.15397	0.000159778	-1.21388e-10	-1.15398
81350670	rs12801521	2.44884e-07	-0.456002	-1.19092	0.000429673	1.02757	-1.18942	0.000430671	1.02701	-1.18943
81351565	rs4944317	6.37637e-07	-0.689932	-1.79556e-10	0.000261005	-0.660336	-1.79556e-10	0.000261611	-0.660905	-1.79556e-10
81351569	rs4943842	3.75086e-07	-1.70727	0.486725	0.000217638	-1.31962	0.477584	0.00021844	-1.32006	0.478805
81351775	rs1945697	2.53386e-07	-1.61279	-1.79556e-10	8.9708e-05	-1.72831	-1.79556e-10	8.99709e-05	-1.72828	-1.79556e-10
81352713	rs11826249	1.9792e-07	-1.33943	-0.520403	0.000113444	-1.05227	-0.441293	0.000113866	-1.05233	-0.440411
81352751	rs11232761	4.32711e-07	-1.21388e-10	-1.07763	0.000173573	-1.21388e-10	-1.06828	0.000174077	-1.21388e-10	-1.06826
81353676	rs1945698	1.67304e-07	-1.64289	-0.384993	6.46115e-05	-1.44916	-0.607317	6.47205e-05	-1.45021	-0.607479
81354364	rs1540174	1.40532e-07	-1.05935	-1.14292	0.000169193	0.0376238	-1.13146	0.000169579	0.0370033	-1.13145
81354464	rs1540175	1.4168e-07	-1.0251	-1.16903	0.000174366	0.0980199	-1.16174	0.000174761	0.0973858	-1.16173
81354588	rs7108669	6.1669e-07	-0.723335	-1.79556e-10	0.000320199	-0.455931	-1.79556e-10	0.000321282	-0.455445	-1.79556e-10
81354835	rs1540176	5.05761e-07	-0.96884	0.0472021	0.00023692	-0.868998	0.111849	0.000238021	-0.868335	0.11293
81355170	rs117440397	2.42761e-07	-1.65563	-1.79556e-10	9.20055e-05	-1.70303	-1.79556e-10	9.22585e-05	-1.70317	-1.79556e-10
81355435	rs11232763	2.86537e-06	0.812752	-1.79556e-10	0.000493612	-0.0231236	-1.79556e-10	0.00049501	-0.0231856	-1.79556e-10
81355517	rs1945702	6.3714e-07	-0.444558	-0.246154	0.000152283	-1.00592	-0.193209	0.000152962	-1.00529	-0.192282
81355654	rs10751059	1.45703e-06	0.485185	-0.348729	0.000325178	-0.130439	-0.310061	0.000326703	-0.129523	-0.30919
81355791	rs72940294	2.79907e-07	-1.51324	-1.79556e-10	0.000113386	-1.49407	-1.79556e-10	0.000113701	-1.49419	-1.79556e-10
81355792	rs1945703	2.63874e-07	-1.20448	-0.367747	0.000174058	-0.72755	-0.337932	0.000174747	-0.727327	-0.337098
81356656	rs7117338	5.55873e-07	-1.62528	0.798119	0.000207259	-1.69079	0.799886	0.000208082	-1.69092	0.801089
81356871	rs17142718	1.51563e-07	-1.6248	-0.501902	5.97636e-05	-1.71459	-0.419887	5.99315e-05	-1.71469	-0.419872
81357207	rs4944318	9.55523e-07	-1.57864	1.2932	0.000360737	-1.71631	1.37958	0.000362487	-1.71638	1.3816
81357363	rs1945704	1.59024e-06	-1.65817	1.88211	0.00071073	-1.67593	2.01735	0.000714585	-1.67605	2.01999
81357525	rs1945705	1.57894e-07	-1.63628	-0.449495	6.28748e-05	-1.71922	-0.364505	6.30523e-05	-1.71931	-0.36449
81357942	rs112995680	1.60826e-07	-1.61788	-0.449495	6.33543e-05	-1.71163	-0.364505	6.35319e-05	-1.71173	-0.36449
81358153	rs1071921	6.62056e-07	-0.930409	0.278059	0.000664727	0.00546207	0.269041	0.000666895	0.00481579	0.270053
81358726	rs72940300	3.01561e-07	-1.43873	-1.79556e-10	0.000126812	-1.38217	-1.79556e-10	0.000127149	-1.3824	-1.79556e-10
81358739	rs113521033	2.30159e-07	-1.70893	-1.79556e-10	9.69757e-05	-1.65041	-1.79556e-10	9.72739e-05	-1.65023	-1.79556e-10
81358888	rs7934221	4.39551e-07	-1.59718	0.535234	0.000155165	-1.70584	0.525457	0.000155768	-1.70595	0.526555
81359141	rs12801811	7.33987e-08	-1.66195	-1.18985	2.85117e-05	-1.68368	-1.19088	2.85911e-05	-1.68378	-1.19088
81359416	rs10897856	2.83458e-07	-1.73051	0.229879	0.000176638	-1.47529	0.424521	0.000177539	-1.47471	0.426136
81359423	rs11821424	7.26693e-08	-1.67097	-1.19081	2.8462e-05	-1.68621	-1.1901	2.85412e-05	-1.68632	-1.1901
81360127	rs17142733	1.82014e-06	0.0335299	0.32544	0.000448616	-0.408726	0.290021	0.000450793	-0.407806	0.29105
81360306	rs1945668	7.23548e-08	-1.67521	-1.19091	2.86767e-05	-1.67976	-1.18903	2.87563e-05	-1.67988	-1.18903
81360397	rs1945669	1.65013e-06	-0.471399	0.732309	0.000562992	-0.655672	0.764064	0.000565824	-0.655225	0.765744
81360874	rs75095166	1.01246e-05	2.07502	-1.79556e-10	0.00171371	1.22154	-1.79556e-10	0.00171968	1.22213	-1.79556e-10
81361244	rs77976695	2.48964e-07	-1.63039	-1.79556e-10	0.000102791	-1.59218	-1.79556e-10	0.000103212	-1.59098	-1.79556e-10
81361447	rs143428203	6.90877e-07	-1.21388e-10	-0.609739	0.000277556	-1.21388e-10	-0.59885	0.00027831	-1.21388e-10	-0.599028
81361682	rs17142739	2.44022e-06	0.263387	0.388755	0.000582472	-0.211912	0.35432	0.000585351	-0.21094	0.355387
81361756	rs17142744	2.17015e-06	0.165183	0.369669	0.000526317	-0.294413	0.335444	0.000528908	-0.293454	0.336504
81361899	rs61888560	2.46025e-06	0.252025	0.408293	0.000580007	-0.221828	0.359995	0.000582869	-0.22086	0.361058
81362191	rs6591983	2.46701e-06	-0.506357	1.16942	0.000856711	-0.707064	1.23529	0.000861458	-0.706602	1.23746
81362237	rs76979227	5.6961e-07	-1.21388e-10	-0.802749	0.000224276	-1.21388e-10	-0.811995	0.000224949	-1.21388e-10	-0.811892
81362511	rs61888561	2.18894e-06	0.203166	0.340308	0.000528457	-0.26132	0.306408	0.000531058	-0.26035	0.307458
81362599	rs76478260	2.25593e-07	-1.72897	-1.79556e-10	8.92818e-05	-1.73308	-1.79556e-10	8.95411e-05	-1.73307	-1.79556e-10
81362652	rs10792582	2.09955e-06	-0.658431	1.16021	0.00072835	-0.860044	1.22595	0.000732373	-0.859596	1.22812
81363113	rs11232764	1.6105e-07	-0.888272	-1.17771	0.000185604	0.164541	-1.1658	0.000186135	0.164501	-1.16579
81363128	rs11232765	7.13306e-08	-1.71277	-1.16761	2.86374e-05	-1.71944	-1.15072	2.87195e-05	-1.71949	-1.15069
81363197	rs61888562	2.22516e-06	0.258923	0.300959	0.000533639	-0.212655	0.2675	0.000536267	-0.211669	0.268537
81363573	rs76832154	1.40037e-05	2.39938	-1.79556e-10	0.00228225	1.50804	-1.79556e-10	0.00229027	1.50866	-1.79556e-10
81363875	rs6591984	7.1168e-08	-1.71395	-1.16871	2.85266e-05	-1.72186	-1.15218	2.86086e-05	-1.72191	-1.15215
81363935	rs1945670	2.0919e-06	-0.658431	1.15656	0.000725662	-0.860044	1.22225	0.000729669	-0.859596	1.22442
81364006	rs35540251	2.43625e-07	-1.65207	-1.79556e-10	0.000110367	-1.52106	-1.79556e-10	0.000110739	-1.52059	-1.79556e-10
81364629	rs1894144	7.04499e-08	-1.70201	-1.19079	2.77783e-05	-1.71229	-1.18833	2.78568e-05	-1.71236	-1.18833
81364765	rs1894145	2.54506e-06	-0.524319	1.21853	0.000885776	-0.723486	1.28508	0.000890701	-0.723029	1.28727
81364863	rs61888564	2.48714e-06	0.321438	0.349749	0.000589594	-0.161184	0.315745	0.000592509	-0.160197	0.316799
81364932	rs2187538	2.54534e-06	-0.541935	1.23625	0.000872831	-0.756175	1.30304	0.000877696	-0.755711	1.30525
81364953	rs61888565	2.55311e-07	-1.71279	0.107572	9.8815e-05	-1.70799	0.0763693	9.91859e-05	-1.7081	0.0773358
81365460	rs4397876	2.66276e-06	-0.506141	1.24556	0.00091016	-0.723732	1.31248	0.000915244	-0.723261	1.31469
81365730	rs4550244	1.96988e-06	-0.802607	1.24063	0.000706738	-0.971699	1.30748	0.000710662	-0.971258	1.30969
81365735	rs4370959	2.26152e-06	0.246137	0.329954	0.000541357	-0.226965	0.29617	0.000544018	-0.225998	0.297217
81366325	rs7106568	6.86444e-08	-1.72922	-1.18954	2.73953e-05	-1.7294	-1.1851	2.74738e-05	-1.72943	-1.1851
81366365	rs76323555	3.20713e-07	-1.37716	-1.79556e-10	0.000150857	-1.20854	-1.79556e-10	0.000150786	-1.21191	-1.79556e-10
81366960	rs57179700	2.05496e-06	0.208078	0.272234	0.000494641	-0.260143	0.239101	0.000497057	-0.259188	0.240128
81367112	rs113513251	1.58643e-07	-1.63399	-0.447057	6.30933e-05	-1.71833	-0.361931	6.32713e-05	-1.71842	-0.361915
81367157	rs142442325	6.4485e-07	-1.21388e-10	-0.678683	0.000264342	-1.21388e-10	-0.647632	0.000265074	-1.21388e-10	-0.647756
81367180	rs147957748	2.91048e-07	-1.47421	-1.79556e-10	0.000225481	-0.806639	-1.79556e-10	0.000225996	-0.807246	-1.79556e-10
81367328	rs1945671	1.46265e-06	-0.734389	0.874695	0.000516804	-0.884192	0.906981	0.000519444	-0.883738	0.908732
81367523	rs1945672	6.8656e-08	-1.73077	-1.18782	2.74405e-05	-1.73092	-1.18194	2.75192e-05	-1.73094	-1.18194
81367648	rs1945673	6.8656e-08	-1.73077	-1.18782	2.74405e-05	-1.73092	-1.18194	2.75192e-05	-1.73094	-1.18194
81367693	rs141742170	2.24611e-07	-1.73333	-1.79556e-10	8.98101e-05	-1.72718	-1.79556e-10	9.00668e-05	-1.72721	-1.79556e-10
81367712	rs77245667	5.3402e-06	0.229846	1.20547	0.00329268	0.433503	1.44108	0.00331985	0.435718	1.44419
81367795	rs11232769	1.31406e-06	-0.809733	0.842909	0.000467602	-0.952203	0.874947	0.00046998	-0.951759	0.876685
81367941	rs10897857	6.86477e-08	-1.73012	-1.18859	2.73874e-05	-1.73151	-1.18328	2.74661e-05	-1.73153	-1.18329
81368061	rs10792583	3.33662e-06	-0.871498	1.83651	0.00119292	-1.02475	1.88404	0.0012	-1.02431	1.88662
81368219	rs74707715	1.40255e-05	0.685079	1.71585	0.0093367	0.910562	2.00627	0.00942185	0.913008	2.01002
81368643	rs34220422	6.31466e-07	-0.699657	-1.79556e-10	0.000253574	-0.689218	-1.79556e-10	0.00025493	-0.686773	-1.79556e-10
81368689	rs111748736	1.61699e-07	-1.63061	-0.431355	6.42341e-05	-1.71698	-0.34536	6.4415e-05	-1.71707	-0.345344
81368886	rs7924764	3.2515e-06	-0.889862	1.82903	0.00117438	-1.03362	1.87724	0.00118128	-1.03321	1.8798
81369096	rs1945674	2.18752e-06	-1.70989	2.25271	0.00107723	-1.61637	2.37365	0.00108332	-1.61657	2.37658
81369314	rs1945675	6.97122e-08	-1.73049	-1.17283	2.79298e-05	-1.73226	-1.16292	2.801e-05	-1.73227	-1.16293
81369748	rs7928579	2.70263e-07	-1.5483	-1.79556e-10	0.000113737	-1.49098	-1.79556e-10	0.000114241	-1.48945	-1.79556e-10
81369765	rs4503570	4.37405e-07	-0.387067	-0.679775	0.000135089	-0.554203	-0.764737	0.000135593	-0.553354	-0.764752
81370360	rs1945640	2.35628e-05	2.35247	0.567252	0.010097	2.22594	0.769182	0.0101612	2.22674	0.771836
81370565	rs10897858	7.38363e-08	-1.69373	-1.15212	2.9678e-05	-1.70347	-1.131	2.97627e-05	-1.70355	-1.13096
81371016	rs11232770	1.59938e-07	-0.888422	-1.18449	0.000185735	0.188617	-1.18917	0.000186269	0.188597	-1.18917
81371324	rs116919476	3.11654e-07	-0.414991	-0.990817	0.00015126	-0.247184	-0.958691	0.000152008	-0.24535	-0.958481
81371553	rs1945639	7.5298e-08	-1.70419	-1.12206	3.03046e-05	-1.71408	-1.0995	3.03916e-05	-1.71414	-1.09946
81371740	rs4944319	1.54602e-07	-0.9247	-1.18215	0.000171932	0.109758	-1.18754	0.000172423	0.109719	-1.18753
81371924	rs111951106	1.78433e-07	-1.65239	-0.311097	7.19686e-05	-1.725	-0.223645	7.21733e-05	-1.72507	-0.223628
81372090	rs80240928	3.08707e-07	-1.41531	-1.79556e-10	0.000143998	-1.25508	-1.79556e-10	0.000143952	-1.25828	-1.79556e-10
81372109	rs6591985	7.20079e-08	-1.69532	-1.1756	2.84606e-05	-1.70953	-1.16683	2.8541e-05	-1.70959	-1.16683
81372135	rs112745967	1.78433e-07	-1.65239	-0.311097	7.19686e-05	-1.725	-0.223645	7.21733e-05	-1.72507	-0.223628
81372666	rs113579156	1.80334e-07	-1.64651	-0.306379	7.24702e-05	-1.723	-0.218698	7.26758e-05	-1.72307	-0.21868
81373029	rs59064106	2.14692e-06	0.308493	0.215598	0.000510548	-0.172505	0.183116	0.000513046	-0.171521	0.184122
81373148	rs61888571	7.03661e-07	-0.239988	-0.351416	0.000207144	-0.491304	-0.400155	0.000208132	-0.490189	-0.399402
81373190	rs10897859	7.12149e-08	-1.69258	-1.18942	2.81106e-05	-1.70389	-1.18484	2.81898e-05	-1.70396	-1.18484
81373454	rs11232771	6.84764e-08	-1.73272	-1.18849	2.74008e-05	-1.7302	-1.1841	2.74806e-05	-1.73018	-1.18411
81373888	rs34732281	6.96334e-08	-1.73	-1.17446	2.78987e-05	-1.73089	-1.1654	2.79787e-05	-1.73092	-1.1654
81374260	rs116988922	1.7872e-07	-1.62034	-0.341539	7.05699e-05	-1.71269	-0.255577	7.0768e-05	-1.7128	-0.25556
81374340	rs114940839	1.75484e-07	-1.64028	-0.339873	7.01268e-05	-1.72074	-0.253828	7.03253e-05	-1.72082	-0.253811
81374426	rs1945721	6.97878e-08	-1.72976	-1.17248	2.79494e-05	-1.73153	-1.16295	2.80296e-05	-1.73155	-1.16295
81374558	rs61888572	1.02868e-06	0.759694	-0.971363	0.000242361	0.279529	-1.01398	0.000243449	0.281105	-1.01396
81374748	rs75094622	2.2583e-07	-1.72792	-1.79556e-10	8.92434e-05	-1.73351	-1.79556e-10	8.95024e-05	-1.7335	-1.79556e-10
81374851	rs80354590	1.77307e-07	-1.63239	-0.337431	7.05212e-05	-1.71769	-0.251266	7.07201e-05	-1.71778	-0.251249
81374948	rs117699655	2.32628e-07	-1.69826	-1.79556e-10	8.95119e-05	-1.7305	-1.79556e-10	8.9773e-05	-1.73048	-1.79556e-10
81375675	rs11232772	1.72283e-07	-0.832431	-1.16613	0.000199657	0.247769	-1.17604	0.000200228	0.247728	-1.17604
81376074	rs10792584	9.55047e-08	-1.40964	-1.17888	5.44952e-05	-1.05228	-1.17448	5.46487e-05	-1.05235	-1.17449
81376166	rs1945720	1.07282e-07	-1.34624	-1.126	5.79813e-05	-1.05209	-1.11266	5.81941e-05	-1.05135	-1.11263
81376174	rs11232773	1.645e-07	-0.88127	-1.16352	0.000185891	0.175026	-1.17474	0.000186423	0.174986	-1.17473
81376452	rs75195846	4.42827e-05	3.03808	0.512566	0.00939405	2.19143	0.73153	0.00946283	2.19301	0.734356
81376730	rs17142764	1.46886e-06	-0.00901865	0.153558	0.000340726	-0.513121	0.119327	0.000342076	-0.513002	0.120271
81377528	rs7131318	3.46514e-07	-0.598008	-0.701771	0.000278886	0.25631	-0.850381	0.000280507	0.259192	-0.850356
81378103	rs7927618	9.58862e-08	-1.72205	-0.862491	5.00154e-05	-1.46256	-0.849979	5.02256e-05	-1.46173	-0.849507
81378133	rs17142769	2.01779e-07	-1.72871	-0.111815	7.92588e-05	-1.71663	-0.13553	7.95546e-05	-1.71665	-0.134675
81378229	rs7928021	9.52194e-08	-1.72025	-0.871264	4.99881e-05	-1.45417	-0.858919	5.01985e-05	-1.45333	-0.858454
81378401	rs7942979	3.38976e-07	-0.630398	-0.691373	0.000269491	0.213359	-0.841696	0.00027105	0.216209	-0.841671
81378772	rs112078023	1.759e-07	-1.62145	-0.356334	6.94494e-05	-1.71317	-0.271106	6.96444e-05	-1.71327	-0.271089
81378835	rs187547847	4.5513e-07	-1.21388e-10	-1.02712	0.000179788	-1.21388e-10	-1.0331	0.000180299	-1.21388e-10	-1.03315
81379503	rs1945719	1.08081e-06	-0.083268	-0.0789627	0.000257809	-0.569618	-0.103038	0.0002588	-0.56954	-0.102171
81379720	rs12365411	3.78651e-07	-0.48508	-0.726006	0.00031711	0.404927	-0.870551	0.000318987	0.407914	-0.870527
81380925	rs75278346	2.92806e-07	-1.46819	-1.79556e-10	8.96745e-05	-1.72869	-1.79556e-10	8.99272e-05	-1.72876	-1.79556e-10
81381243	rs61888573	1.97675e-07	-1.72474	-0.136335	7.69443e-05	-1.72201	-0.159778	7.7227e-05	-1.72208	-0.158933
81381261	rs61888574	5.69301e-07	-0.318697	-0.484595	0.000181344	-0.497376	-0.527101	0.000182194	-0.496259	-0.526434
81381653	rs11232774	2.68885e-07	-1.55342	-1.79556e-10	9.98899e-05	-1.62081	-1.79556e-10	0.000100303	-1.61957	-1.79556e-10
81382386	rs142708098	1.59788e-07	-1.61531	-0.458542	6.28231e-05	-1.71049	-0.374058	6.2999e-05	-1.7106	-0.374042
81382737	rs72942152	2.761e-07	-1.52694	-1.79556e-10	0.000106656	-1.55526	-1.79556e-10	0.00010695	-1.5554	-1.79556e-10
81383805	rs112109163	1.55395e-07	-1.61357	-0.488166	6.09343e-05	-1.70972	-0.405361	6.11048e-05	-1.70983	-0.405346
81384034	rs61888575	1.16685e-06	-0.031835	-0.0538053	0.000275989	-0.52636	-0.0781528	0.000277053	-0.526279	-0.0772757
81384058	rs76315188	7.3491e-07	-0.547953	-1.79556e-10	0.000342511	-0.388571	-1.79556e-10	0.000344102	-0.386825	-1.79556e-10
81384407	rs61888576	1.94156e-07	-1.72703	-0.152009	7.59608e-05	-1.71938	-0.175276	7.62431e-05	-1.7194	-0.174438
81384695	rs7108573	9.90955e-08	-1.73346	-0.818157	4.67142e-05	-1.58036	-0.80047	4.6893e-05	-1.57992	-0.799973
81385059	rs1945718	9.49079e-08	-1.72499	-0.869804	4.9644e-05	-1.46763	-0.852368	4.98526e-05	-1.46679	-0.851899
81385430	rs7934760	2.42166e-07	-1.65808	-1.79556e-10	9.23458e-05	-1.69933	-1.79556e-10	9.26768e-05	-1.69865	-1.79556e-10
81385822	rs117830964	1.06676e-06	-1.21388e-10	-0.175321	0.00047992	-1.21388e-10	-0.0512544	0.000481864	-1.21388e-10	-0.0501025
81385897	rs7113464	3.34698e-07	-0.59659	-0.737882	0.000273558	0.267036	-0.880397	0.000275148	0.269917	-0.880373
81386227	rs12361803	3.1801e-07	-0.68785	-0.697767	0.000254912	0.163085	-0.847039	0.000256384	0.165927	-0.847014
81386366	rs61888577	1.95034e-07	-1.7279	-0.146628	7.65969e-05	-1.71803	-0.168285	7.68826e-05	-1.71805	-0.167433
81386818	rs12366135	1.4202e-07	-1.01823	-1.1735	0.000149975	-0.0329722	-1.18143	0.000150407	-0.0329845	-1.18143
81387065	rs77725472	2.93583e-07	-1.46554	-1.79556e-10	8.97079e-05	-1.72831	-1.79556e-10	8.99604e-05	-1.72839	-1.79556e-10
81387246	rs4551793	1.34458e-07	-1.07294	-1.1735	0.000137761	-0.11792	-1.18143	0.000138158	-0.117932	-1.18143
81387690	rs148292197	4.3296e-07	-1.07705	-1.79556e-10	0.000144147	-1.25404	-1.79556e-10	0.0001445	-1.25449	-1.79556e-10
81387749	rs78304373	6.41871e-06	1.61927	-1.79556e-10	0.00207602	1.41334	-1.79556e-10	0.00208171	1.41318	-1.79556e-10
81387764	rs4465386	3.2637e-07	-0.657809	-0.70186	0.000264512	0.203467	-0.850455	0.000266047	0.206339	-0.85043
81388412	rs6591987	1.00081e-07	-1.73349	-0.808229	4.66251e-05	-1.58503	-0.797701	4.68016e-05	-1.5846	-0.797243
81388486	rs7125658	5.60486e-07	-0.39953	-0.419367	0.000171951	-0.602944	-0.47472	0.000172741	-0.601876	-0.474094
81388943	rs6591988	1.01234e-07	-1.69965	-0.83062	4.15739e-05	-1.68565	-0.81175	4.17252e-05	-1.68542	-0.811242
81389035	rs77886668	1.58753e-07	-1.6339	-0.446452	6.32507e-05	-1.72327	-0.354497	6.34321e-05	-1.72335	-0.354441
81389062	rs141649937	1.58424e-07	-1.6339	-0.448523	6.3112e-05	-1.72327	-0.356692	6.32929e-05	-1.72335	-0.356637
81389141	rs7950716	1.00713e-07	-1.7048	-0.83062	4.19361e-05	-1.67698	-0.81175	4.20897e-05	-1.67672	-0.811242
81389191	rs140636045	1.57114e-07	-1.62734	-0.463393	6.26003e-05	-1.71565	-0.372459	6.27788e-05	-1.71574	-0.372405
81389554	rs11512901	1.03117e-07	-1.69938	-0.812462	4.21263e-05	-1.68401	-0.800188	4.22785e-05	-1.68377	-0.799714
81389689	rs61888578	2.38508e-07	-1.6285	-0.0447979	8.42922e-05	-1.71178	-0.078808	8.46187e-05	-1.71164	-0.0779695
81389704	rs66507910	1.39816e-07	-1.03658	-1.17079	0.000146774	-0.0565727	-1.17941	0.000147197	-0.0565884	-1.17941
81389727	rs112048110	2.83985e-07	-1.49878	-1.79556e-10	0.000102415	-1.59584	-1.79556e-10	0.000102686	-1.59609	-1.79556e-10
81389993	rs147815864	2.86715e-07	-1.48921	-1.79556e-10	0.000138181	-1.29631	-1.79556e-10	0.000138646	-1.29584	-1.79556e-10
81390034	rs6591989	2.56018e-07	-0.880441	-0.722012	0.000196024	-0.0794043	-0.867234	0.000197109	-0.0767991	-0.86721
81390278	rs78846722	5.13032e-07	-1.21388e-10	-0.907364	0.000213389	-1.21388e-10	-0.861756	0.000214049	-1.21388e-10	-0.861558
81390330	rs61888579	6.74494e-07	-0.217252	-0.416486	0.000204428	-0.434672	-0.469986	0.000205389	-0.433527	-0.469333
81390457	rs7103641	2.40983e-07	-0.973566	-0.689411	0.000176743	-0.210125	-0.840055	0.000177702	-0.207624	-0.84003
81390519	rs7119927	2.21208e-07	-1.06137	-0.687226	0.000156193	-0.335552	-0.838227	0.000157025	-0.333157	-0.838202
81390760	rs72942173	7.63946e-08	-1.62981	-1.18198	3.21381e-05	-1.57059	-1.18424	3.22352e-05	-1.57047	-1.18423
81390848	rs10897860	1.05722e-07	-1.64104	-0.84585	5.06583e-05	-1.46588	-0.833892	5.08465e-05	-1.46554	-0.833409
81391123	rs10792585	1.03925e-07	-1.6363	-0.867727	5.02697e-05	-1.45787	-0.849601	5.04582e-05	-1.45753	-0.84909
81391604	rs9888168	1.03337e-07	-1.66852	-0.841183	4.92215e-05	-1.4994	-0.829145	4.94039e-05	-1.49908	-0.828659
81392146	rs67030612	7.13737e-07	-0.174213	-0.402973	0.000209515	-0.423132	-0.456946	0.000210503	-0.42198	-0.456287
81392421	rs118144904	2.08902e-06	0.49675	-1.79556e-10	0.000617764	0.201233	-1.79556e-10	0.000620276	0.2024	-1.79556e-10
81392583	rs61888580	5.12374e-07	-0.430827	-0.47782	0.000146034	-0.711915	-0.529119	0.000146603	-0.711539	-0.528493
81392617	rs76176901	4.06716e-07	-1.21388e-10	-1.13959	0.000161702	-1.21388e-10	-1.13912	0.00016215	-1.21388e-10	-1.13924
81393198	rs11232775	2.4328e-07	-0.982495	-0.670993	0.000173284	-0.245318	-0.824623	0.000174223	-0.242834	-0.824597
81393231	rs75509424	1.06142e-06	0.775364	-0.955704	0.000330169	0.477574	-0.902844	0.000331464	0.478567	-0.902811
81393591	rs7124756	1.25479e-07	-1.43838	-0.877185	6.76987e-05	-1.14403	-0.865778	6.79853e-05	-1.14316	-0.865318
81393691	rs11232776	9.4389e-08	-1.72653	-0.873746	4.26648e-05	-1.61342	-0.858081	4.2832e-05	-1.61286	-0.857613
81393723	rs76360566	9.50001e-07	-0.291238	-1.79556e-10	0.000449848	-0.115965	-1.79556e-10	0.000452014	-0.114051	-1.79556e-10
81395174	rs12364666	1.28032e-07	-1.6725	-0.622918	4.82377e-05	-1.71702	-0.631709	4.83828e-05	-1.71688	-0.631741
81395362	rs11232777	9.63342e-08	-1.72531	-0.854564	4.29876e-05	-1.62098	-0.842987	4.3154e-05	-1.62045	-0.842539
81395716	rs12361874	1.4803e-07	-0.989305	-1.16098	0.00015512	-0.00809819	-1.17258	0.000155567	-0.00811006	-1.17258
81396255	rs143777752	1.43141e-07	-1.60458	-0.579292	5.59005e-05	-1.70561	-0.495693	5.60584e-05	-1.70573	-0.495643
81396956	rs141666012	7.34686e-07	0.281117	-0.829374	0.00036816	0.448124	-0.764481	0.000369416	0.448601	-0.764441
81396996	rs145894442	1.00819e-06	-0.231787	-1.79556e-10	0.000479064	-0.0530403	-1.79556e-10	0.000481388	-0.0510898	-1.79556e-10
81397016	rs11232778	2.10889e-07	-1.11298	-0.683392	0.000114956	-0.690155	-0.790165	0.000115333	-0.689708	-0.79023
81397115	rs12796195	2.24802e-07	-1.73248	-1.79556e-10	8.93811e-05	-1.73196	-1.79556e-10	8.96265e-05	-1.73211	-1.79556e-10
81397478	rs4943843	2.61755e-07	-0.903257	-0.677033	0.000192595	-0.134596	-0.82969	0.000193655	-0.132021	-0.829664
81397746	rs7111365	6.99737e-08	-1.73164	-1.16794	2.81562e-05	-1.72836	-1.15874	2.82436e-05	-1.72835	-1.15855
81398148	rs77912033	8.81916e-06	1.93698	-1.79556e-10	0.00272957	1.68702	-1.79556e-10	0.00273716	1.68691	-1.79556e-10
81398206	rs59176942	1.50887e-06	0.527696	-0.356278	0.000351903	0.0403199	-0.401839	0.000353582	0.0414459	-0.401095
81398279	rs7952288	2.24643e-07	-1.73319	-1.79556e-10	9.01618e-05	-1.72327	-1.79556e-10	9.039e-05	-1.72363	-1.79556e-10
81398585	rs7937530	1.00476e-07	-1.68845	-0.849326	4.03839e-05	-1.6955	-0.830946	4.05294e-05	-1.69529	-0.830451
81398681	rs6591990	1.27602e-07	-1.68455	-0.614233	4.91165e-05	-1.70972	-0.620955	4.92659e-05	-1.70955	-0.620984
81398763	rs7937672	2.41935e-07	-0.994653	-0.664378	0.000169779	-0.271309	-0.819067	0.000170699	-0.26882	-0.819041
81398908	rs10897861	2.45008e-07	-0.982034	-0.664378	0.000172816	-0.25358	-0.819067	0.000173755	-0.251076	-0.819041
81398956	rs10897862	9.73919e-08	-1.68845	-0.880505	3.91418e-05	-1.6955	-0.862184	3.92819e-05	-1.69529	-0.861713
81399426	rs56368247	1.86583e-07	-1.73162	-0.187198	7.2813e-05	-1.7293	-0.207681	7.30831e-05	-1.72934	-0.206826
81399784	rs143637562	1.35945e-07	-1.5953	-0.640151	5.2615e-05	-1.70119	-0.560683	5.27629e-05	-1.70132	-0.560636
81399972	rs11232779	1.41167e-07	-1.02863	-1.16913	0.000143343	-0.0808163	-1.17881	0.000143754	-0.0808438	-1.17881
81400350	rs12793981	2.26854e-07	-1.72339	-1.79556e-10	8.92642e-05	-1.73327	-1.79556e-10	8.95298e-05	-1.73319	-1.79556e-10
81400669	rs7124252	9.77279e-08	-1.68927	-0.876247	3.9165e-05	-1.69849	-0.858596	3.93049e-05	-1.69829	-0.858121
81400713	rs57357615	6.75211e-07	-0.145027	-0.487649	0.000206343	-0.365915	-0.529418	0.00020732	-0.364762	-0.528737
81401051	rs75713307	2.6079e-07	-1.58399	-1.79556e-10	0.00011425	-1.48648	-1.79556e-10	0.000114616	-1.48618	-1.79556e-10
81401278	rs117286210	2.41666e-07	-1.66015	-1.79556e-10	0.000110849	-1.5167	-1.79556e-10	0.000111247	-1.51601	-1.79556e-10
81401328	rs11232780	1.01909e-07	-1.66023	-0.863393	3.86837e-05	-1.71749	-0.851967	3.8818e-05	-1.71735	-0.851526
81401339	rs145321931	2.27289e-07	-1.72148	-1.79556e-10	9.07067e-05	-1.71724	-1.79556e-10	9.09663e-05	-1.71728	-1.79556e-10
81401356	rs79831846	8.81916e-06	1.93698	-1.79556e-10	0.00272957	1.68702	-1.79556e-10	0.00273716	1.68691	-1.79556e-10
81401390	rs12362886	2.2492e-07	-1.73195	-1.79556e-10	9.05347e-05	-1.71914	-1.79556e-10	9.0758e-05	-1.71957	-1.79556e-10
81401584	rs56146648	6.89782e-07	-0.145888	-0.465437	0.00020578	-0.382116	-0.51595	0.000206753	-0.380931	-0.515309
81403090	rs6591991	9.89108e-08	-1.68927	-0.864215	3.94319e-05	-1.69849	-0.851806	3.95716e-05	-1.69829	-0.851358
81403277	rs72942192	3.12598e-07	-1.40278	-1.79556e-10	9.94122e-05	-1.6256	-1.79556e-10	9.97144e-05	-1.62545	-1.79556e-10
81403396	rs7123455	9.66903e-08	-1.69454	-0.881645	3.9183e-05	-1.69348	-0.86315	3.93235e-05	-1.69327	-0.862671
81403724	rs35215766	1.52272e-07	-0.961268	-1.16076	0.000159145	0.0173474	-1.17241	0.000159607	0.0173558	-1.17241
81404191	rs77265351	1.1688e-06	0.858396	-0.942368	0.000357858	0.543366	-0.888105	0.000359285	0.544423	-0.888072
81404464	rs7127432	2.39612e-07	-1.01363	-0.655047	0.000166982	-0.295769	-0.811219	0.00016788	-0.293325	-0.811193
81405271	rs116971492	2.98891e-07	-1.44762	-1.79556e-10	0.000151763	-1.20255	-1.79556e-10	0.000152152	-1.20288	-1.79556e-10
81405367	rs12282188	1.55162e-07	-1.48388	-0.619346	7.57509e-05	-1.27165	-0.625774	7.60111e-05	-1.27113	-0.625755
81405708	rs7117981	1.00632e-07	-1.65891	-0.877317	3.83884e-05	-1.71842	-0.858695	3.85232e-05	-1.71829	-0.858213
81405725	rs117097646	2.99578e-06	0.857259	-1.79556e-10	0.000865072	0.537938	-1.79556e-10	0.000868673	0.539203	-1.79556e-10
81405953	rs74748984	1.17723e-06	0.870897	-0.947682	0.000351087	0.530132	-0.893973	0.000352475	0.531156	-0.89394
81406193	rs66528986	6.65437e-07	-0.113286	-0.533971	0.000200729	-0.349805	-0.573113	0.000201681	-0.348631	-0.572447
81406620	rs4304804	2.28763e-07	-1.08616	-0.628851	0.000153961	-0.399055	-0.789119	0.000154775	-0.3967	-0.789091
81406808	rs4556564	9.94035e-08	-1.65445	-0.894063	3.76228e-05	-1.72035	-0.876913	3.77539e-05	-1.72023	-0.87645
81407087	rs61888587	6.62111e-07	-0.113286	-0.538981	0.000199516	-0.349805	-0.579173	0.00020046	-0.348631	-0.578518
81407533	rs75200329	2.2588e-07	-1.7277	-1.79556e-10	0.000118377	-1.451	-1.79556e-10	0.000118673	-1.45139	-1.79556e-10
81407628	rs77148476	2.2068e-06	0.18844	0.363158	0.00128097	0.389992	0.540504	0.00129039	0.392184	0.542754
81407641	rs12795071	2.25722e-07	-1.7284	-1.79556e-10	8.92257e-05	-1.7337	-1.79556e-10	8.94868e-05	-1.73367	-1.79556e-10
81407874	rs4291696	1.28842e-07	-1.12474	-1.16437	0.000124802	-0.222935	-1.17521	0.000125163	-0.222939	-1.17521
81408382	rs4944320	9.99119e-08	-1.64514	-0.898275	3.73306e-05	-1.72382	-0.881245	3.74599e-05	-1.72371	-0.880786
81408524	rs117913056	2.55424e-07	-1.60477	-1.79556e-10	0.000112637	-1.50071	-1.79556e-10	0.000112998	-1.50039	-1.79556e-10
81408687	rs4944321	2.26992e-07	-1.07434	-0.648446	0.000154024	-0.382103	-0.805659	0.000154841	-0.379734	-0.805632
81409050	rs35836340	2.27302e-07	-1.72142	-1.79556e-10	8.93087e-05	-1.73278	-1.79556e-10	8.95774e-05	-1.73266	-1.79556e-10
81409069	rs35740532	1.31248e-07	-1.10349	-1.16713	0.000131632	-0.167551	-1.17731	0.000132015	-0.167537	-1.17731
81409103	rs12785237	1.04525e-07	-1.57899	-0.919293	3.61705e-05	-1.73375	-0.902877	3.62914e-05	-1.73375	-0.902434
81409149	rs76062647	7.51338e-06	1.77674	-1.79556e-10	0.00244709	1.57778	-1.79556e-10	0.00245388	1.57766	-1.79556e-10
81409277	rs12808392	9.87096e-08	-1.64029	-0.915233	3.66283e-05	-1.72536	-0.898696	3.67544e-05	-1.72526	-0.89825
81409351	rs12807970	1.03691e-07	-1.57896	-0.927324	3.58719e-05	-1.73377	-0.911149	3.59915e-05	-1.73377	-0.910712
81409643	rs11232782	1.03041e-07	-1.58525	-0.927324	3.58772e-05	-1.73362	-0.911149	3.59972e-05	-1.73361	-0.910712
81409649	rs11232783	1.0394e-07	-1.57259	-0.931295	3.5726e-05	-1.73375	-0.91524	3.58448e-05	-1.73376	-0.914807
81409702	rs34766377	2.2752e-07	-1.72046	-1.79556e-10	8.93342e-05	-1.73249	-1.79556e-10	8.96043e-05	-1.73236	-1.79556e-10
81409883	rs55750237	1.96956e-07	-1.62046	-0.244263	7.04979e-05	-1.70514	-0.264152	7.07722e-05	-1.70498	-0.263322
81409933	rs11232784	9.70513e-08	-1.64514	-0.927324	3.62307e-05	-1.72382	-0.911149	3.63554e-05	-1.72371	-0.910712
81409936	rs139233518	2.94408e-07	-1.46273	-1.79556e-10	0.000102975	-1.59038	-1.79556e-10	0.000103264	-1.59048	-1.79556e-10
81410175	rs11232785	9.71368e-08	-1.64029	-0.931295	3.60273e-05	-1.72536	-0.91524	3.61508e-05	-1.72526	-0.914807
81410451	rs11232786	2.55313e-07	-0.987351	-0.61786	0.000178812	-0.258724	-0.779817	0.000179778	-0.256249	-0.77979
81410493	rs11232787	1.01798e-07	-1.58525	-0.939452	3.54558e-05	-1.73362	-0.922965	3.5574e-05	-1.73361	-0.922539
81410927	rs11232788	9.63394e-08	-1.64029	-0.939538	3.57225e-05	-1.72536	-0.923736	3.58448e-05	-1.72526	-0.923309
81410931	rs74929748	2.25619e-07	-1.72885	-1.79556e-10	0.000108831	-1.53508	-1.79556e-10	0.000109112	-1.53538	-1.79556e-10
81410973	rs117198186	4.29239e-07	-1.08569	-1.79556e-10	0.000235066	-0.765007	-1.79556e-10	0.000235822	-0.764688	-1.79556e-10
81410983	rs61888589	6.63428e-07	-0.0624614	-0.587819	0.00019946	-0.302806	-0.626453	0.000200403	-0.301612	-0.625823
81411075	rs11232789	9.68205e-08	-1.63531	-0.939538	3.56722e-05	-1.72677	-0.923736	3.5794e-05	-1.72668	-0.923309
81411408	rs11232790	1.23735e-07	-1.16449	-1.16507	0.000117121	-0.285924	-1.17575	0.000117459	-0.285929	-1.17575
81411706	rs59372713	1.92479e-07	-1.62046	-0.267257	6.89122e-05	-1.70514	-0.286901	6.91796e-05	-1.70498	-0.286082
81411714	rs11232791	9.59665e-08	-1.64029	-0.943416	3.558e-05	-1.72536	-0.927735	3.57016e-05	-1.72526	-0.927312
81411826	rs61888591	6.80362e-07	-0.0224165	-0.60266	0.000204276	-0.265734	-0.639667	0.000205244	-0.264525	-0.639037
81412143	rs11232792	9.58956e-08	-1.64029	-0.944154	3.55846e-05	-1.72536	-0.927605	3.57064e-05	-1.72526	-0.927176
81412239	rs11232793	2.27102e-07	-1.09788	-0.624421	0.000151958	-0.415901	-0.785372	0.000152759	-0.413561	-0.785345
81412730	rs58055045	1.91777e-07	-1.62411	-0.267257	6.87868e-05	-1.70696	-0.286901	6.90533e-05	-1.7068	-0.286082
81412768	rs7109201	1.07051e-07	-1.64514	-0.829256	3.98763e-05	-1.72382	-0.815274	4.00161e-05	-1.72371	-0.814773
81412930	rs7125568	9.5502e-08	-1.64514	-0.943416	3.56348e-05	-1.72382	-0.927735	3.57569e-05	-1.72371	-0.927312
81413398	rs12799794	1.78569e-07	-1.69163	-0.271101	6.15957e-05	-1.72811	-0.376167	6.17859e-05	-1.72799	-0.376102
81413479	rs2199236	1.93199e-07	-1.62411	-0.25987	6.92914e-05	-1.70696	-0.279593	6.95601e-05	-1.7068	-0.27877
81413675	rs190613566	6.9593e-07	-1.21388e-10	-0.602452	0.000283443	-1.21388e-10	-0.577864	0.000284276	-1.21388e-10	-0.577817
81413679	rs140729208	2.25809e-07	-1.72801	-1.79556e-10	9.01526e-05	-1.72337	-1.79556e-10	9.04151e-05	-1.72335	-1.79556e-10
81413879	rs11232794	2.57112e-07	-1.59819	-1.79556e-10	0.000110078	-1.52368	-1.79556e-10	0.000110207	-1.5254	-1.79556e-10
81413981	rs61888593	6.81066e-07	-0.0350375	-0.589005	0.000200565	-0.296138	-0.627599	0.000201515	-0.294928	-0.626971
81414093	rs716101	9.95555e-08	-1.59139	-0.955595	3.48859e-05	-1.73336	-0.939428	3.50023e-05	-1.73334	-0.939008
81414225	rs4944322	9.54316e-08	-1.64514	-0.944154	3.56394e-05	-1.72382	-0.927605	3.57618e-05	-1.72371	-0.927176
81414246	rs4944323	9.50655e-08	-1.64514	-0.947998	3.54982e-05	-1.72382	-0.931576	3.56199e-05	-1.72371	-0.93115
81414376	rs4944324	9.50655e-08	-1.64514	-0.947998	3.54982e-05	-1.72382	-0.931576	3.56199e-05	-1.72371	-0.93115
81414567	rs4944325	9.50655e-08	-1.64514	-0.947998	3.54982e-05	-1.72382	-0.931576	3.56199e-05	-1.72371	-0.93115
81414612	rs75279996	8.88872e-06	0.632265	1.31257	0.00812743	1.2037	1.57443	0.00820105	1.20659	1.57767
81414755	rs1380539	9.51352e-08	-1.64514	-0.947265	3.54936e-05	-1.72382	-0.931705	3.56151e-05	-1.72371	-0.931285
81414816	rs117987256	1.38197e-06	0.0835672	-1.79556e-10	0.000421036	-0.182156	-1.79556e-10	0.000422696	-0.181111	-1.79556e-10
81415170	rs7929624	9.50655e-08	-1.64514	-0.947998	3.54982e-05	-1.72382	-0.931576	3.56199e-05	-1.72371	-0.93115
81415264	rs7942918	1.79284e-07	-1.70255	-0.256178	6.29942e-05	-1.71971	-0.362118	6.31935e-05	-1.71951	-0.362053
81415350	rs11232795	2.24881e-07	-1.73213	-1.79556e-10	8.9348e-05	-1.73234	-1.79556e-10	8.95948e-05	-1.73247	-1.79556e-10
81415514	rs61888615	1.87882e-07	-1.62046	-0.291429	6.73863e-05	-1.70514	-0.309292	6.76478e-05	-1.70498	-0.308474
81415579	rs1824427	6.63796e-07	-0.0411664	-0.608559	0.000199617	-0.283096	-0.645377	0.000200561	-0.281895	-0.644751
81415580	rs11232796	2.2758e-07	-1.09788	-0.622317	0.000152228	-0.415901	-0.783591	0.000153031	-0.413561	-0.783563
81415669	rs75192178	2.72053e-07	-1.5417	-1.79556e-10	9.09587e-05	-1.71447	-1.79556e-10	9.1219e-05	-1.7145	-1.79556e-10
81416373	rs12796388	9.46177e-08	-1.64986	-0.947998	3.55574e-05	-1.72215	-0.931576	3.56797e-05	-1.72203	-0.93115
81416463	rs61888616	1.88646e-07	-1.60913	-0.298692	6.72944e-05	-1.69931	-0.316483	6.75563e-05	-1.69913	-0.315668
81416748	rs190165374	5.26139e-07	-0.882136	-1.79556e-10	0.000142748	-1.26379	-1.79556e-10	0.000143179	-1.26367	-1.79556e-10
81416889	rs58637963	1.89294e-07	-1.61297	-0.291429	6.76445e-05	-1.70132	-0.309292	6.79076e-05	-1.70114	-0.308474
81417007	rs11232799	9.92044e-08	-1.59139	-0.959127	3.47463e-05	-1.73336	-0.943438	3.48621e-05	-1.73334	-0.943021
81417120	rs11232800	9.53189e-08	-1.63112	-0.959349	3.49021e-05	-1.72902	-0.943309	3.50205e-05	-1.72894	-0.942893
81417338	rs7937790	9.46177e-08	-1.64986	-0.947998	3.55574e-05	-1.72215	-0.931576	3.56797e-05	-1.72203	-0.93115
81417358	rs61888618	6.48927e-07	-0.0579514	-0.61443	0.000195426	-0.298632	-0.651059	0.000196349	-0.297437	-0.650435
81417643	rs7938175	2.22577e-07	-1.13353	-0.608891	0.000146234	-0.467453	-0.772215	0.000146998	-0.46516	-0.772188
81417652	rs61888619	6.60193e-07	-0.0419942	-0.613174	0.000202141	-0.265888	-0.650019	0.000203107	-0.264638	-0.649396
81417877	rs66721303	6.54578e-07	-0.0411664	-0.622544	0.000196976	-0.283096	-0.658697	0.000197908	-0.281895	-0.658067
81417946	rs67867628	1.83716e-07	-1.62046	-0.313853	6.59069e-05	-1.70514	-0.331491	6.61619e-05	-1.70498	-0.330683
81418147	rs7119875	2.25325e-07	-1.73016	-1.79556e-10	8.92538e-05	-1.73339	-1.79556e-10	8.95062e-05	-1.73346	-1.79556e-10
81418372	rs7927182	1.29893e-07	-1.11358	-1.16741	0.000126718	-0.205382	-1.17752	0.000127085	-0.205387	-1.17752
81418670	rs11232801	2.29456e-07	-1.71199	-1.79556e-10	8.96332e-05	-1.72915	-1.79556e-10	8.99145e-05	-1.7289	-1.79556e-10
81419023	rs961479	9.27067e-08	-1.65891	-0.959349	3.52738e-05	-1.71842	-0.943309	3.53954e-05	-1.71829	-0.942893
81419403	rs12793728	9.69707e-08	-1.59956	-0.973736	3.42279e-05	-1.7328	-0.959032	3.43418e-05	-1.73277	-0.958634
81419498	rs11232802	9.14552e-08	-1.66542	-0.966432	3.50973e-05	-1.71526	-0.951486	3.52183e-05	-1.71512	-0.951082
81419512	rs115583380	1.27342e-07	-1.60082	-0.700004	4.90609e-05	-1.70698	-0.624829	4.91989e-05	-1.70711	-0.624784
81419961	rs1459947	9.39693e-08	-1.64986	-0.954874	3.52749e-05	-1.72215	-0.939554	3.53958e-05	-1.72203	-0.939141
81420160	rs11232804	1.3785e-07	-1.05108	-1.17046	0.000142528	-0.0855364	-1.1798	0.000142942	-0.0855224	-1.1798
81420181	rs11232805	2.40965e-07	-1.09788	-0.565166	0.000159535	-0.415901	-0.736709	0.000160371	-0.413561	-0.736715
81420325	rs61888620	6.45884e-07	-0.0579514	-0.61913	0.000194321	-0.298632	-0.65673	0.000195236	-0.297437	-0.656118
81420433	rs1380540	6.34013e-07	-0.0765014	-0.61913	0.000191014	-0.315795	-0.65673	0.000191913	-0.314607	-0.656118
81420497	rs1380541	5.90863e-07	-0.146987	-0.61913	0.000181745	-0.365537	-0.65673	0.000182589	-0.364409	-0.656118
81420951	rs34685509	2.30436e-07	-1.70773	-1.79556e-10	8.98187e-05	-1.72708	-1.79556e-10	9.0105e-05	-1.72679	-1.79556e-10
81421030	rs12360971	2.34469e-07	-1.11065	-0.579727	0.000154956	-0.434309	-0.747426	0.00015577	-0.431986	-0.747397
81421032	rs12363835	9.34403e-08	-1.6555	-0.954874	3.52904e-05	-1.72171	-0.939554	3.54114e-05	-1.72159	-0.939141
81421162	rs67571596	5.79806e-07	-0.165878	-0.61913	0.000175874	-0.398375	-0.65673	0.000176695	-0.397222	-0.656118
81421478	rs4944326	2.26936e-07	-1.13353	-0.589497	0.000148662	-0.467453	-0.755742	0.000149439	-0.46516	-0.755714
81421677	rs78315076	4.33482e-06	1.22673	-1.79556e-10	0.00232882	1.52824	-1.79556e-10	0.00233318	1.52722	-1.79556e-10
81422622	rs17142789	6.21805e-07	0.230302	-0.945377	0.000301226	0.374414	-0.891427	0.000302245	0.374869	-0.891394
81422749	rs12365904	9.75601e-08	-1.60487	-0.962363	3.465e-05	-1.73229	-0.947285	3.47659e-05	-1.73225	-0.946878
81422838	rs12364359	1.01787e-07	-1.59353	-0.931295	3.57443e-05	-1.73324	-0.91524	3.58642e-05	-1.73322	-0.914807
81423518	rs1903245	2.83828e-07	-1.06241	-0.436922	0.000187759	-0.365047	-0.62467	0.000188758	-0.362663	-0.624637
81423528	rs17142801	7.20164e-07	-0.0224165	-0.545805	0.000215585	-0.265734	-0.585783	0.000216612	-0.264525	-0.585132
81423568	rs72944239	2.81078e-07	-1.50907	-1.79556e-10	0.000146697	-1.23651	-1.79556e-10	0.000147144	-1.23636	-1.79556e-10
81424069	rs1459945	9.66044e-08	-1.61065	-0.966432	3.45286e-05	-1.7316	-0.951486	3.46443e-05	-1.73155	-0.951082
81424508	rs7107133	2.25591e-07	-1.72898	-1.79556e-10	8.92682e-05	-1.73323	-1.79556e-10	8.95196e-05	-1.73331	-1.79556e-10
81424556	rs78540172	1.53453e-07	-1.57128	-0.543026	8.90961e-05	-1.25006	-0.485094	8.93758e-05	-1.24974	-0.485173
81424631	rs1903244	1.45538e-07	-1.38526	-0.782003	0.000120403	-0.692426	-0.7416	0.000120981	-0.691099	-0.741031
81425152	rs76439070	1.52292e-07	-1.54666	-0.575238	8.98102e-05	-1.22736	-0.499814	9.01057e-05	-1.22693	-0.499855
81425637	rs58587446	2.1376e-07	-1.57752	-0.205324	7.5098e-05	-1.67759	-0.228495	7.53946e-05	-1.67736	-0.22767
81426448	rs4944327	1.44137e-07	-1.00656	-1.17038	0.000152685	-0.0167543	-1.17974	0.000153129	-0.0167399	-1.17974
81426835	rs7938144	7.27095e-07	-0.0786815	-0.479962	0.000218606	-0.313161	-0.524444	0.000219649	-0.311956	-0.523777
81426995	rs17142805	2.14453e-07	-1.59802	-0.181595	7.59627e-05	-1.68959	-0.205045	7.62616e-05	-1.68939	-0.20421
81427445	rs11232807	2.26637e-07	-1.72435	-1.79556e-10	8.92218e-05	-1.73375	-1.79556e-10	8.94817e-05	-1.73373	-1.79556e-10
81427843	rs1459948	6.94373e-07	-0.0971143	-0.507577	0.000209495	-0.330234	-0.549942	0.000210492	-0.329037	-0.549279
81427850	rs1459949	1.04054e-07	-1.61691	-0.885879	3.75281e-05	-1.73075	-0.869032	3.76563e-05	-1.73069	-0.86857
81428208	rs12146451	1.03484e-07	-1.6224	-0.885879	3.75641e-05	-1.72979	-0.869032	3.76928e-05	-1.72972	-0.86857
81428809	rs12362536	1.0108e-07	-1.66372	-0.868068	3.87766e-05	-1.71631	-0.850742	3.89129e-05	-1.71617	-0.850267
81429155	rs10897863	1.30797e-07	-1.46053	-0.813524	5.86316e-05	-1.32284	-0.830762	5.88213e-05	-1.32239	-0.830875
81429239	rs12800400	2.24901e-07	-1.73204	-1.79556e-10	8.93491e-05	-1.73232	-1.79556e-10	8.9596e-05	-1.73245	-1.79556e-10
81429353	rs12800629	1.31428e-07	-1.68435	-0.584895	5.25532e-05	-1.7087	-0.554347	5.27267e-05	-1.70895	-0.553691
81429368	rs1580239	9.27422e-08	-1.70309	-0.914788	3.75772e-05	-1.69745	-0.901029	3.76855e-05	-1.69748	-0.901005
81429529	rs1599210	1.03569e-07	-1.6224	-0.885058	3.75588e-05	-1.72979	-0.869174	3.76872e-05	-1.72972	-0.868718
81429861	rs1599211	1.44367e-07	-1.00656	-1.16878	0.000152867	-0.0167543	-1.17855	0.000153311	-0.0167399	-1.17855
81430003	rs1119394	2.18779e-07	-1.60985	-0.149789	7.78703e-05	-1.69622	-0.173608	7.81765e-05	-1.69604	-0.17276
81430144	rs10897864	1.26595e-07	-1.40656	-0.90015	6.13371e-05	-1.19203	-0.916456	6.15451e-05	-1.19143	-0.91656
81430152	rs12806464	9.30736e-08	-1.6978	-0.916512	3.73544e-05	-1.70163	-0.902795	3.74621e-05	-1.70166	-0.902772
81430510	rs75785544	6.70069e-07	0.189078	-0.829399	0.000320706	0.310159	-0.764507	0.000321803	0.310644	-0.764468
81430543	rs1903239	1.32708e-07	-1.6929	-0.566652	5.32259e-05	-1.71468	-0.535653	5.34037e-05	-1.7149	-0.534987
81430550	rs12807569	4.28821e-07	-1.08666	-1.79556e-10	0.00014162	-1.27173	-1.79556e-10	0.000142002	-1.27192	-1.79556e-10
81430655	rs1599212	1.44475e-07	-1.00656	-1.16803	0.000152952	-0.0167543	-1.17799	0.000153397	-0.0167399	-1.17799
81432225	rs67620074	1.44676e-07	-1.00656	-1.16664	0.000153113	-0.0167543	-1.17694	0.000153558	-0.0167399	-1.17694
81432376	rs12362006	1.35587e-07	-1.67819	-0.559897	5.41565e-05	-1.70426	-0.528733	5.43347e-05	-1.70454	-0.528063
81432744	rs12785693	1.01614e-07	-1.66372	-0.862797	3.89472e-05	-1.71631	-0.846353	3.90839e-05	-1.71617	-0.845881
81433065	rs61888621	2.21357e-07	-1.60596	-0.141959	7.86444e-05	-1.69407	-0.165868	7.89543e-05	-1.69388	-0.165016
81433218	rs1585386	1.01614e-07	-1.66372	-0.862797	3.89472e-05	-1.71631	-0.846353	3.90839e-05	-1.71617	-0.845881
81433449	rs80181787	1.15689e-06	-1.21388e-10	-0.0942126	0.00042945	-1.21388e-10	-0.162368	0.000430844	-1.21388e-10	-0.162017
81433488	rs72944260	1.49867e-07	-0.97198	-1.16597	0.000161517	0.0361663	-1.17643	0.000161986	0.0361809	-1.17643
81434039	rs61159830	6.06396e-07	0.103123	-0.84329	0.000289101	0.221509	-0.779606	0.000290087	0.221983	-0.779567
81434115	rs9645698	1.03398e-07	-1.65496	-0.854159	3.91775e-05	-1.7203	-0.836469	3.93149e-05	-1.72018	-0.835984
81434181	rs61888622	2.31996e-07	-1.58983	-0.111153	8.19629e-05	-1.68486	-0.133745	8.22895e-05	-1.68465	-0.132869
81434293	rs1075167	6.91361e-07	0.232812	-0.84185	0.000330986	0.355242	-0.778039	0.00033212	0.355731	-0.778
81434317	rs1075166	6.05429e-07	0.103123	-0.844887	0.0002886	0.221509	-0.781343	0.000289583	0.221983	-0.781304
81434629	rs1961621	6.25513e-06	1.59346	-1.79556e-10	0.00198832	1.37017	-1.79556e-10	0.00199396	1.37011	-1.79556e-10
81434839	rs4944328	1.48593e-07	-0.984342	-1.16215	0.000158927	0.017298	-1.17373	0.000159389	0.0173125	-1.17373
81434993	rs74502631	4.54579e-07	-1.21388e-10	-1.02833	0.00018163	-1.21388e-10	-1.0229	0.000182197	-1.21388e-10	-1.02268
81435082	rs4944329	1.48593e-07	-0.984342	-1.16215	0.000158927	0.017298	-1.17373	0.000159389	0.0173125	-1.17373
81435367	rs9645699	2.24672e-07	-1.73306	-1.79556e-10	8.94588e-05	-1.7311	-1.79556e-10	8.97015e-05	-1.73128	-1.79556e-10
81435427	rs61888623	2.32871e-07	-1.59395	-0.103267	8.23186e-05	-1.68725	-0.127022	8.26462e-05	-1.68705	-0.126147
81435572	rs1841279	1.4885e-07	-0.983462	-1.1613	0.000162683	0.04	-1.17307	0.000163154	0.040004	-1.17307
81435823	rs72944264	2.8453e-07	-1.49686	-1.79556e-10	0.000116663	-1.46558	-1.79556e-10	0.000116959	-1.46594	-1.79556e-10
81436265	rs11232811	1.01963e-07	-1.65941	-0.863686	3.8911e-05	-1.71837	-0.845224	3.90475e-05	-1.71824	-0.844747
81436289	rs80260133	6.52916e-07	0.189078	-0.85533	0.000311787	0.310159	-0.792712	0.000312853	0.310644	-0.792673
81436481	rs75039132	7.80336e-07	0.379326	-0.867302	0.0003631	0.475567	-0.805763	0.000364361	0.476105	-0.805725
81436517	rs11232812	1.48886e-07	-0.984342	-1.16018	0.00015917	0.017298	-1.1722	0.000159633	0.0173125	-1.1722
81436646	rs10897865	1.72425e-07	-1.34042	-0.657319	8.60705e-05	-1.10781	-0.6619	8.63775e-05	-1.10716	-0.661872
81437126	rs72944265	3.1438e-07	-1.53719	0.140096	0.000246659	-1.03739	0.320523	0.000247922	-1.03684	0.322192
81438590	rs10897866	9.81953e-08	-1.67842	-0.882328	4.52715e-05	-1.54815	-0.864044	4.54376e-05	-1.54787	-0.863553
81438871	rs12802547	1.4741e-07	-0.995492	-1.15899	0.000156622	0.000230895	-1.17127	0.000157077	0.000245333	-1.17127
81439123	rs72944271	1.42487e-07	-1.63791	-0.550537	5.62798e-05	-1.67604	-0.518493	5.64592e-05	-1.67642	-0.517823
81439124	rs67003530	1.41331e-07	-1.64606	-0.550537	5.59273e-05	-1.68233	-0.518493	5.61067e-05	-1.68268	-0.517823
81439179	rs12807543	1.4728e-07	-0.995492	-1.15987	0.000156514	0.000230895	-1.17196	0.000156969	0.000245333	-1.17196
81439307	rs61032465	6.53508e-07	0.171642	-0.836988	0.000319177	0.313624	-0.772753	0.000320257	0.314072	-0.772714
81439358	rs11232813	1.37689e-07	-1.69645	-0.526257	5.52513e-05	-1.72083	-0.492152	5.54395e-05	-1.72101	-0.49146
81439448	rs7118791	1.47475e-07	-0.995492	-1.15855	0.000156677	0.000230895	-1.17092	0.000157132	0.000245333	-1.17092
81439506	rs11232814	1.358e-07	-1.66762	-0.568901	5.39873e-05	-1.69881	-0.537315	5.41632e-05	-1.69911	-0.536654
81439576	rs7104386	1.4739e-07	-0.995492	-1.15913	0.000156605	0.000230895	-1.17138	0.00015706	0.000245333	-1.17138
81439808	rs148461892	1.312e-07	-1.61348	-0.657496	5.14234e-05	-1.70553	-0.579247	5.15687e-05	-1.70565	-0.5792
81440704	rs12791613	1.49042e-07	-0.984342	-1.15913	0.000159301	0.017298	-1.17138	0.000159764	0.0173125	-1.17138
81440714	rs141390331	6.53222e-06	1.6368	-1.79556e-10	0.00213619	1.44191	-1.79556e-10	0.00214212	1.44179	-1.79556e-10
81441001	rs145788614	4.53012e-07	-1.21388e-10	-1.03178	0.00018123	-1.21388e-10	-1.02511	0.00018177	-1.21388e-10	-1.02502
81441089	rs35032353	2.01623e-07	-0.683634	-1.15767	0.000248784	0.46194	-1.17023	0.000249518	0.461999	-1.17023
81441331	rs12574915	1.75038e-07	-1.52766	-0.455041	0.000104614	-1.18034	-0.394255	0.000104956	-1.17995	-0.394282
81441351	rs11232816	3.46126e-07	-0.514898	-0.785999	0.000130629	-0.57815	-0.774366	0.000130906	-0.579449	-0.773832
81441402	rs11232817	3.44024e-07	-0.499378	-0.807612	0.000129005	-0.563037	-0.801983	0.000129274	-0.564344	-0.801488
81441449	rs80312143	6.77006e-07	0.217674	-0.847695	0.000323796	0.339639	-0.784399	0.000324904	0.340127	-0.78436
81441792	rs1114556	2.04741e-07	-0.669045	-1.15691	0.000254235	0.483012	-1.16963	0.000254985	0.483071	-1.16963
81441843	rs61888624	2.60354e-07	-1.58566	-1.79556e-10	8.93374e-05	-1.73245	-1.79556e-10	8.95938e-05	-1.73248	-1.79556e-10
81442048	rs1585387	1.02134e-07	-1.66791	-0.853504	3.94467e-05	-1.71413	-0.835797	3.95857e-05	-1.71398	-0.835319
81442066	rs1585388	1.01742e-07	-1.67196	-0.853296	3.93806e-05	-1.71498	-0.836618	3.95193e-05	-1.71483	-0.83614
81442172	rs11232818	1.51049e-07	-0.97198	-1.15812	0.000162464	0.0361663	-1.17058	0.000162936	0.0361809	-1.17059
81442332	rs76933520	6.70689e-07	0.261739	-0.901134	0.000319632	0.385052	-0.842756	0.000320727	0.385546	-0.84272
81442542	rs11494262	2.04684e-07	-0.666999	-1.15923	0.000250392	0.469612	-1.17146	0.000251133	0.46968	-1.17146
81443138	rs1114987	3.25644e-07	-0.549031	-0.812866	0.000122268	-0.611378	-0.807276	0.000122526	-0.612659	-0.806784
81443208	rs66923116	1.47158e-07	-0.995492	-1.1607	0.000156413	0.000230895	-1.1726	0.000156868	0.000245333	-1.17261
81443299	rs1114986	3.20192e-07	-0.565913	-0.812866	0.000120276	-0.627809	-0.807276	0.00012053	-0.62908	-0.806784
81443562	rs11518736	2.37417e-07	-0.51488	-1.163	0.000315336	0.703153	-1.17439	0.000316268	0.703215	-1.17439
81443631	rs11518706	1.48688e-07	-0.984342	-1.16151	0.000159006	0.017298	-1.17323	0.000159468	0.0173125	-1.17324
81443689	rs11518707	4.86659e-07	-0.960138	-1.79556e-10	0.000120483	-1.43336	-1.79556e-10	0.000120782	-1.43377	-1.79556e-10
81443864	rs35783657	3.11975e-07	-0.582451	-0.822328	0.000118689	-0.631563	-0.816807	0.000118935	-0.632864	-0.816322
81444032	rs71478360	2.25117e-07	-1.73108	-1.79556e-10	9.07451e-05	-1.71682	-1.79556e-10	9.09658e-05	-1.71728	-1.79556e-10
81444099	rs7938721	1.10323e-07	-1.57235	-0.871933	5.26857e-05	-1.40606	-0.854473	5.28829e-05	-1.4057	-0.85398
81444241	rs2085735	9.94375e-08	-1.66791	-0.880259	3.83782e-05	-1.71413	-0.863259	3.85127e-05	-1.71398	-0.862801
81444328	rs2100740	4.66227e-07	-1.00303	-1.79556e-10	0.000116308	-1.46863	-1.79556e-10	0.000116598	-1.46903	-1.79556e-10
81444551	rs7939438	2.24672e-07	-1.73306	-1.79556e-10	8.94588e-05	-1.7311	-1.79556e-10	8.97015e-05	-1.73128	-1.79556e-10
81444562	rs7117315	9.18142e-08	-1.72884	-0.899099	4.03474e-05	-1.64087	-0.886473	4.04627e-05	-1.64093	-0.886456
81444683	rs7117681	1.47914e-07	-0.995492	-1.15558	0.000157045	0.000230895	-1.16857	0.000157501	0.000245333	-1.16858
81444867	rs7118032	1.47518e-07	-0.995492	-1.15826	0.000156712	0.000230895	-1.17069	0.000157168	0.000245333	-1.17069
81445204	rs146332114	5.34817e-07	-1.21388e-10	-0.865777	0.000213811	-1.21388e-10	-0.85978	0.000214478	-1.21388e-10	-0.859558
81445335	rs11232820	1.25445e-07	-1.37674	-0.939092	6.10906e-05	-1.15751	-0.955001	6.12984e-05	-1.15691	-0.955099
81445388	rs1124201	2.29167e-07	-1.5701	-0.143146	8.06786e-05	-1.6682	-0.166204	8.10011e-05	-1.66794	-0.165358
81445567	rs7107329	2.24901e-07	-1.73204	-1.79556e-10	8.93491e-05	-1.73232	-1.79556e-10	8.9596e-05	-1.73245	-1.79556e-10
81445655	rs1380534	1.47498e-07	-0.995492	-1.1584	0.000156695	0.000230895	-1.1708	0.000157151	0.000245333	-1.1708
81445673	rs1380535	1.45563e-07	-1.00656	-1.16053	0.000153799	-0.0167543	-1.17247	0.000154246	-0.0167399	-1.17248
81445709	rs1380536	1.5564e-07	-1.54347	-0.556687	6.08137e-05	-1.59226	-0.524796	6.09952e-05	-1.59284	-0.524129
81446043	rs11232821	1.69227e-07	-0.865896	-1.15057	0.000191785	0.196055	-1.16455	0.000192343	0.19607	-1.16456
81446047	rs1459925	3.27359e-07	-0.549031	-0.807612	0.000122917	-0.611378	-0.801983	0.000123176	-0.612659	-0.801488
81446048	rs1459926	3.25644e-07	-0.549031	-0.812866	0.000122268	-0.611378	-0.807276	0.000122526	-0.612659	-0.806784
81446153	rs1459927	9.90126e-08	-1.66791	-0.884542	3.82097e-05	-1.71413	-0.867657	3.83436e-05	-1.71398	-0.867202
81446515	rs1459928	9.85403e-08	-1.66802	-0.889218	3.80709e-05	-1.71296	-0.872462	3.82041e-05	-1.71281	-0.87201
81446764	rs71478361	2.24513e-07	-1.73377	-1.79556e-10	8.99931e-05	-1.72514	-1.79556e-10	9.02245e-05	-1.72546	-1.79556e-10
81446806	rs1380537	1.50599e-07	-0.984342	-1.14874	0.000160629	0.017298	-1.16307	0.000161096	0.0173125	-1.16307
81446853	rs77108395	2.45616e-07	-1.64393	-1.79556e-10	0.000127194	-1.37916	-1.79556e-10	0.000127532	-1.3794	-1.79556e-10
81446885	rs1380538	1.48559e-07	-0.995492	-1.15123	0.000157594	0.000230895	-1.16508	0.000158052	0.000245333	-1.16509
81447244	rs12361500	9.93814e-08	-1.65952	-0.889218	3.79046e-05	-1.71734	-0.872462	3.80366e-05	-1.71721	-0.87201
81447621	rs1459930	1.02614e-07	-1.62315	-0.893578	4.79562e-05	-1.47787	-0.876713	4.8133e-05	-1.47756	-0.876236
81447667	rs111414011	2.26919e-07	-1.72311	-1.79556e-10	9.39888e-05	-1.6817	-1.79556e-10	9.42386e-05	-1.68193	-1.79556e-10
81448515	rs1459932	1.41575e-07	-1.04743	-1.14744	0.000147274	-0.0705617	-1.16202	0.000147703	-0.0705405	-1.16202
81448678	rs11232823	1.68702e-07	-0.861785	-1.15778	0.000193797	0.212256	-1.17032	0.000194362	0.212279	-1.17032
81448703	rs61888627	2.30619e-07	-1.57197	-0.134965	8.10836e-05	-1.66937	-0.160019	8.14079e-05	-1.66912	-0.159168
81448880	rs3921946	1.01024e-07	-1.66892	-0.863421	3.91691e-05	-1.71256	-0.844422	3.93074e-05	-1.71241	-0.843945
81449411	rs11232824	1.49132e-07	-0.988548	-1.15432	0.000158067	0.00571472	-1.16757	0.000158531	0.0057563	-1.16757
81449443	rs7124504	1.42262e-07	-1.65277	-0.537262	5.66468e-05	-1.68171	-0.506327	5.68291e-05	-1.68207	-0.505649
81449452	rs4944333	1.45276e-07	-1.01381	-1.15525	0.000154179	-0.0184494	-1.16831	0.000154628	-0.0184279	-1.16832
81449608	rs4943845	1.50264e-07	-0.980521	-1.15479	0.000162335	0.0327317	-1.16794	0.000162808	0.0327536	-1.16795
81449998	rs57840581	2.27305e-07	-1.56296	-0.158446	7.96791e-05	-1.66365	-0.183218	7.9998e-05	-1.66339	-0.182377
81450003	rs11232825	1.46931e-07	-1.0028	-1.15494	0.000156858	-0.00147096	-1.16806	0.000157315	-0.00144931	-1.16807
81450374	rs1841280	1.90796e-07	-0.744295	-1.1522	0.000231239	0.38445	-1.16587	0.000231923	0.384516	-1.16588
81450518	rs1459933	1.70535e-07	-0.849683	-1.15908	0.000197128	0.230314	-1.17134	0.000197702	0.230337	-1.17134
81451182	rs7945650	1.03697e-07	-1.57115	-0.935078	3.56254e-05	-1.73348	-0.918337	3.5743e-05	-1.7335	-0.917911
81451822	rs6591992	2.28619e-07	-1.71565	-1.79556e-10	9.33601e-05	-1.68841	-1.79556e-10	9.35596e-05	-1.68917	-1.79556e-10
81452386	rs12364316	1.52157e-07	-0.968128	-1.15466	0.000165457	0.0516828	-1.16784	0.00016594	0.0517048	-1.16785
81452535	rs34100581	1.52002e-07	-0.968128	-1.15568	0.000165323	0.0516828	-1.16865	0.000165805	0.0517048	-1.16866
81452558	rs57156360	2.06749e-07	-1.54425	-0.271947	7.25883e-05	-1.64476	-0.295309	7.2878e-05	-1.64446	-0.294516
81452638	rs141786022	2.2484e-07	-1.73231	-1.79556e-10	8.92331e-05	-1.73362	-1.79556e-10	8.9491e-05	-1.73363	-1.79556e-10
81453316	rs66529468	2.00377e-07	-0.701778	-1.14572	0.000247328	0.446452	-1.16061	0.000248059	0.446519	-1.16062
81453334	rs35645308	2.2491e-07	-1.732	-1.79556e-10	9.05504e-05	-1.71897	-1.79556e-10	9.07738e-05	-1.71939	-1.79556e-10
81453571	rs716281	9.53015e-08	-1.6643	-0.92636	3.64456e-05	-1.71748	-0.911574	3.65718e-05	-1.71734	-0.911149
81454324	rs17405783	1.74454e-07	-0.824002	-1.16204	0.00020433	0.268501	-1.17364	0.000204925	0.268525	-1.17364
81454657	rs17142817	1.86062e-07	-1.56161	-0.360011	6.55304e-05	-1.66183	-0.38053	6.57866e-05	-1.66157	-0.379778
81454873	rs144871905	2.30076e-07	-1.70929	-1.79556e-10	8.92256e-05	-1.73371	-1.79556e-10	8.94835e-05	-1.73371	-1.79556e-10
81454995	rs4944334	1.50827e-07	-0.968128	-1.16344	0.000164323	0.0516828	-1.17472	0.000164802	0.0517048	-1.17473
81455049	rs4944335	1.40075e-07	-1.44381	-0.761711	0.000110583	-0.798176	-0.720932	0.000111106	-0.796909	-0.720366
81455403	rs12796864	2.24513e-07	-1.73377	-1.79556e-10	8.97903e-05	-1.7274	-1.79556e-10	9.00252e-05	-1.72768	-1.79556e-10
81455439	rs72946223	3.18671e-07	-1.38354	-1.79556e-10	0.000198151	-0.935844	-1.79556e-10	0.000198756	-0.935684	-1.79556e-10
81455724	rs10897867	9.71832e-08	-1.57746	-0.993641	4.73584e-05	-1.38727	-0.97986	4.75311e-05	-1.38691	-0.979469
81455796	rs7934028	9.35769e-08	-1.65933	-0.94959	3.55797e-05	-1.71852	-0.93458	3.5702e-05	-1.71838	-0.934175
81455852	rs146769932	5.47273e-07	-1.21388e-10	-0.842754	0.000217779	-1.21388e-10	-0.841392	0.000218453	-1.21388e-10	-0.841195
81455874	rs1563811	9.07146e-08	-1.6719	-0.968083	3.51364e-05	-1.71199	-0.95365	3.52577e-05	-1.71182	-0.95326
81455884	rs11232827	1.46664e-07	-0.9917	-1.16786	0.000157968	0.0155894	-1.17807	0.000158429	0.0156112	-1.17807
81455938	rs1563812	1.78184e-07	-1.5732	-0.391683	6.30431e-05	-1.66925	-0.411804	6.32878e-05	-1.669	-0.411067
81455944	rs1563813	1.73382e-07	-1.60202	-0.390186	6.18419e-05	-1.69186	-0.408434	6.20775e-05	-1.69166	-0.407718
81456444	rs11232828	2.25501e-07	-1.72938	-1.79556e-10	8.98225e-05	-1.72704	-1.79556e-10	9.00594e-05	-1.72729	-1.79556e-10
81456801	rs117005564	2.25041e-07	-1.73142	-1.79556e-10	8.92202e-05	-1.73377	-1.79556e-10	8.94784e-05	-1.73377	-1.79556e-10
81456834	rs148948316	2.26632e-07	-1.72437	-1.79556e-10	9.19375e-05	-1.70376	-1.79556e-10	9.22163e-05	-1.70363	-1.79556e-10
81457044	rs11232829	2.56486e-07	-0.919175	-0.681451	0.000191394	-0.137338	-0.833204	0.00019245	-0.134743	-0.833186
81457070	rs11232830	2.6025e-07	-0.904608	-0.681451	0.000195332	-0.116972	-0.833204	0.000196413	-0.11436	-0.833186
81457102	rs58601709	8.77793e-08	-1.63047	-1.0424	3.81346e-05	-1.56865	-1.0151	3.82538e-05	-1.56851	-1.01501
81457488	rs11232831	2.41601e-07	-0.945333	-0.715081	0.000179386	-0.174043	-0.861291	0.00018037	-0.171478	-0.861274
81457551	rs34103823	2.24531e-07	-1.73369	-1.79556e-10	8.9665e-05	-1.72879	-1.79556e-10	8.99024e-05	-1.72904	-1.79556e-10
81457612	rs11232833	8.81649e-08	-1.68738	-0.981112	3.50188e-05	-1.70285	-0.966136	3.51399e-05	-1.70266	-0.965769
81457619	rs12788457	2.26645e-07	-1.72432	-1.79556e-10	8.92476e-05	-1.73346	-1.79556e-10	8.95118e-05	-1.73339	-1.79556e-10
81457983	rs11232834	2.24531e-07	-1.73369	-1.79556e-10	8.9665e-05	-1.72879	-1.79556e-10	8.99024e-05	-1.72904	-1.79556e-10
81458083	rs116349831	1.17362e-07	-1.59048	-0.791964	4.50186e-05	-1.69387	-0.723931	4.51446e-05	-1.694	-0.72389
81458187	rs7932114	9.03963e-08	-1.69077	-0.952724	3.61292e-05	-1.69996	-0.93781	3.62557e-05	-1.69976	-0.937407
81458322	rs7945480	1.52408e-07	-0.945341	-1.1758	0.000168592	0.0863931	-1.18379	0.000169083	0.0864153	-1.18379
81458355	rs7932275	1.7619e-07	-0.799207	-1.17693	0.000209667	0.305205	-1.18456	0.000210279	0.305228	-1.18456
81458366	rs74713264	7.03295e-08	-1.72887	-1.16564	3.04528e-05	-1.64458	-1.16411	3.05342e-05	-1.64484	-1.16407
81458413	rs1031703	4.38198e-07	-1.06503	-1.79556e-10	0.000112106	-1.50543	-1.79556e-10	0.000112388	-1.5058	-1.79556e-10
81458462	rs10897868	2.25036e-07	-1.73144	-1.79556e-10	8.94886e-05	-1.73076	-1.79556e-10	8.97312e-05	-1.73095	-1.79556e-10
81458739	rs77536978	5.7396e-07	0.12131	-0.916451	0.000286712	0.293628	-0.860022	0.000287699	0.294125	-0.859975
81458967	rs17471658	1.59198e-06	0.225033	-1.79556e-10	0.000282379	-0.581625	-1.79556e-10	0.000283311	-0.581218	-1.79556e-10
81459156	rs73504188	4.87852e-06	1.3449	-1.79556e-10	0.00160847	1.15817	-1.79556e-10	0.001613	1.15809	-1.79556e-10
81459211	rs112765177	7.85011e-08	-1.62235	-1.16223	2.92872e-05	-1.70574	-1.14198	2.93696e-05	-1.70585	-1.14195
81460037	rs116973424	3.44498e-07	-1.30561	-1.79556e-10	9.27638e-05	-1.69482	-1.79556e-10	9.30129e-05	-1.69503	-1.79556e-10
81460126	rs4145707	4.32699e-07	-0.0335349	-1.04412	0.00030711	0.567033	-1.0647	0.000307392	0.564904	-1.06454
81460202	rs10792586	1.42074e-07	-1.4007	-0.790657	4.77783e-05	-1.53533	-0.822973	4.79024e-05	-1.5359	-0.822695
81460746	rs1380542	4.51174e-07	-1.03585	-1.79556e-10	0.000116102	-1.4704	-1.79556e-10	0.00011639	-1.47082	-1.79556e-10
81461220	rs17159766	8.44018e-08	-1.6142	-1.09791	3.09478e-05	-1.72898	-1.0636	3.10373e-05	-1.72902	-1.06355
81461366	rs7936209	1.38272e-07	-1.43265	-0.785827	4.6839e-05	-1.55981	-0.818342	4.69625e-05	-1.56035	-0.818063
81461388	rs7936624	1.42046e-07	-1.4007	-0.790853	4.77693e-05	-1.53533	-0.823161	4.78934e-05	-1.5359	-0.822883
81461913	rs7131066	1.44441e-07	-1.40891	-0.765923	4.89804e-05	-1.53421	-0.799243	4.91083e-05	-1.53478	-0.798957
81462656	rs61888647	2.7218e-07	-1.54124	-1.79556e-10	9.17522e-05	-1.70578	-1.79556e-10	9.20243e-05	-1.70571	-1.79556e-10
81463169	rs78942056	9.14358e-08	-1.50405	-1.12801	3.0966e-05	-1.69267	-1.09932	3.10526e-05	-1.69281	-1.09928
81463451	rs6591995	1.19531e-07	-1.60339	-0.760742	4.26721e-05	-1.67706	-0.794268	4.27944e-05	-1.67738	-0.79398
81463561	rs17142832	8.61154e-08	-1.55905	-1.13296	3.01384e-05	-1.71376	-1.10531	3.02239e-05	-1.71386	-1.10527
81463575	rs146175235	2.07117e-06	0.488168	-1.79556e-10	0.000547688	0.0808315	-1.79556e-10	0.000546536	0.0758365	-1.79556e-10
81464226	rs17142835	8.61857e-08	-1.55436	-1.13684	3.00446e-05	-1.71216	-1.11003	3.01297e-05	-1.71226	-1.11
81465190	rs17142839	8.38768e-08	-1.60831	-1.11004	3.05472e-05	-1.72774	-1.07786	3.06354e-05	-1.72779	-1.07782
81465206	rs11232835	1.33672e-07	-1.16172	-1.0906	0.000146089	-0.117193	-1.12346	0.000146521	-0.11712	-1.12348
81465869	rs10751062	1.76302e-07	-1.13986	-0.835642	4.87482e-05	-1.45651	-0.881697	4.88612e-05	-1.45732	-0.881463
81465899	rs10897870	1.08643e-07	-1.36428	-1.09535	0.000101924	-0.473296	-1.12735	0.000102221	-0.473265	-1.12737
81466717	rs4944336	1.52614e-07	-1.38502	-0.73477	5.1427e-05	-1.5154	-0.769315	5.15605e-05	-1.51599	-0.769017
81467652	rs10751063	1.74545e-07	-1.11792	-0.867601	4.84879e-05	-1.4321	-0.911463	4.85974e-05	-1.43295	-0.91124
81467911	rs10897871	1.12387e-07	-1.37686	-1.04889	3.79401e-05	-1.52198	-1.06689	3.80348e-05	-1.52255	-1.06671
81467934	rs12577477	3.71799e-07	-0.0957872	-1.13356	0.000250284	0.443292	-1.14557	0.00025053	0.44128	-1.14547
81468545	rs17142851	7.81582e-08	-1.60411	-1.18486	2.77185e-05	-1.72679	-1.17598	2.77976e-05	-1.72685	-1.17597
81468558	rs10897874	1.94839e-07	-0.745294	-1.13024	0.000150824	-0.0683895	-1.14037	0.000151064	-0.0698128	-1.14025
81468618	rs10897875	8.39856e-08	-1.57919	-1.13786	3.01419e-05	-1.66813	-1.15083	3.02222e-05	-1.66846	-1.15073
81468816	rs11232839	4.27055e-07	-1.09079	-1.79556e-10	0.00017752	-1.04579	-1.79556e-10	0.000178071	-1.04558	-1.79556e-10
81469420	rs7926937	2.65214e-07	-0.415515	-1.15165	0.000160228	0.0122303	-1.16051	0.000160438	0.0105744	-1.16043
81469426	rs7940091	2.60266e-07	-0.434346	-1.15165	0.000156791	-0.00945245	-1.16051	0.000156998	-0.011098	-1.16043
81470414	rs4298928	2.49399e-07	-0.471597	-1.15705	0.000149301	-0.052405	-1.1665	0.0001495	-0.0540299	-1.16644
81470498	rs4944337	1.27538e-07	-1.10885	-1.19044	9.2559e-05	-0.506194	-1.19083	9.28137e-05	-0.506336	-1.19083
81470541	rs4944338	9.24024e-08	-1.46058	-1.16097	7.57727e-05	-0.762396	-1.13474	7.60078e-05	-0.762193	-1.13474
81470604	rs4245408	8.82405e-08	-1.51148	-1.15615	3.13046e-05	-1.61428	-1.16683	3.13835e-05	-1.61472	-1.16676
81470665	rs4245409	8.82405e-08	-1.51148	-1.15615	3.13046e-05	-1.61428	-1.16683	3.13835e-05	-1.61472	-1.16676
81470761	rs4515989	7.51417e-07	-1.71532	1.18958	0.000366087	-1.6747	1.3527	0.000367669	-1.67444	1.35386
81470836	rs4548642	3.04762e-07	-0.265574	-1.1626	0.00019172	0.20234	-1.17118	0.000191957	0.200627	-1.17112
81470901	rs5024903	3.0434e-07	-0.265574	-1.16398	0.000191516	0.20234	-1.17224	0.000191753	0.200627	-1.17219
81470979	rs5024900	3.03974e-07	-0.265574	-1.16518	0.000191309	0.20234	-1.17333	0.000191544	0.200627	-1.17327
81471098	rs5024899	2.56368e-07	-0.434657	-1.16643	0.000157774	0.0106454	-1.17435	0.000157984	0.00902911	-1.1743
81471228	rs145258857	2.42319e-07	-1.65745	-1.79556e-10	9.79196e-05	-1.64073	-1.79556e-10	9.82228e-05	-1.64053	-1.79556e-10
81471385	rs139288400	2.45752e-07	-1.64338	-1.79556e-10	9.94464e-05	-1.62525	-1.79556e-10	9.97559e-05	-1.62504	-1.79556e-10
81471619	rs12785912	1.31303e-07	-1.08649	-1.1837	9.59921e-05	-0.474936	-1.18567	9.62568e-05	-0.47508	-1.18566
81471736	rs11232842	9.20075e-08	-1.46273	-1.16311	3.24419e-05	-1.57287	-1.17255	3.25214e-05	-1.57337	-1.17249
81472068	rs72946248	2.79178e-07	-1.51585	-1.79556e-10	0.000124154	-1.40335	-1.79556e-10	0.000124531	-1.40321	-1.79556e-10
81472244	rs12791862	1.15205e-07	-1.21394	-1.18704	8.00656e-05	-0.653579	-1.18845	8.02878e-05	-0.653702	-1.18844
81472490	rs10897876	9.44092e-08	-1.43988	-1.16018	3.30952e-05	-1.55517	-1.17032	3.31755e-05	-1.55569	-1.17026
81472535	rs7480023	1.3089e-07	-1.08649	-1.18685	9.57408e-05	-0.474936	-1.18829	9.60046e-05	-0.47508	-1.18829
81472772	rs12793528	1.29448e-07	-1.09772	-1.1867	9.42779e-05	-0.490613	-1.18801	9.4538e-05	-0.490757	-1.18801
81473380	rs7934940	9.41373e-08	-1.44007	-1.16288	3.27625e-05	-1.56307	-1.17252	3.28426e-05	-1.56358	-1.17246
81473426	rs140763383	2.47841e-07	-1.63491	-1.79556e-10	8.99189e-05	-1.72597	-1.79556e-10	9.01811e-05	-1.72594	-1.79556e-10
81473458	rs7935161	9.34661e-08	-1.4476	-1.1625	3.28348e-05	-1.56117	-1.17221	3.29147e-05	-1.56169	-1.17215
81473475	rs12799414	1.32236e-07	-1.07517	-1.18794	9.71792e-05	-0.459162	-1.18916	9.74467e-05	-0.459307	-1.18915
81473583	rs12801225	1.32214e-07	-1.07517	-1.18811	9.71668e-05	-0.459162	-1.18928	9.74343e-05	-0.459307	-1.18928
81473679	rs10792587	3.08804e-07	-0.247552	-1.16744	0.000194917	0.223027	-1.17533	0.000195155	0.221305	-1.17528
81473694	rs12799852	1.03378e-07	-1.39255	-1.11677	9.08831e-05	-0.63746	-1.07784	9.11664e-05	-0.637244	-1.07783
81473735	rs10792588	9.40661e-08	-1.43988	-1.16382	3.29974e-05	-1.55517	-1.17328	3.30773e-05	-1.55569	-1.17322
81474088	rs10751064	2.30693e-07	-1.70661	-1.79556e-10	8.95404e-05	-1.73018	-1.79556e-10	8.97976e-05	-1.73021	-1.79556e-10
81474349	rs11232843	9.40322e-08	-1.43988	-1.16418	3.29878e-05	-1.55517	-1.17357	3.30677e-05	-1.55569	-1.17351
81474375	rs12805855	1.31987e-07	-1.07517	-1.18983	9.70483e-05	-0.459162	-1.1905	9.73152e-05	-0.459307	-1.1905
81474464	rs12807434	1.32e-07	-1.07517	-1.18973	9.70546e-05	-0.459162	-1.19044	9.73216e-05	-0.459307	-1.19044
81474471	rs11232844	9.37963e-08	-1.43988	-1.16669	3.29215e-05	-1.55517	-1.17558	3.30011e-05	-1.55569	-1.17553
81474640	rs11232845	9.26203e-08	-1.44905	-1.17014	3.28331e-05	-1.55527	-1.17817	3.29121e-05	-1.5558	-1.17812
81475109	rs11232846	1.33466e-07	-1.06375	-1.19011	9.85847e-05	-0.443291	-1.19067	9.88557e-05	-0.443437	-1.19067
81475169	rs10792589	9.19231e-08	-1.45521	-1.17153	3.24124e-05	-1.56707	-1.17926	3.24912e-05	-1.56758	-1.17921
81475182	rs10792590	9.19231e-08	-1.45521	-1.17153	3.24124e-05	-1.56707	-1.17926	3.24912e-05	-1.56758	-1.17921
81475185	rs11606590	1.39504e-07	-1.37951	-0.830091	4.93618e-05	-1.48396	-0.841739	4.9517e-05	-1.48411	-0.841343
81475521	rs4944339	9.18239e-08	-1.45521	-1.17261	3.23854e-05	-1.56707	-1.18009	3.2464e-05	-1.56758	-1.18005
81475540	rs4944340	9.18239e-08	-1.45521	-1.17261	3.23854e-05	-1.56707	-1.18009	3.2464e-05	-1.56758	-1.18005
81475559	rs139690949	3.88242e-07	-1.21388e-10	-1.18607	0.000154855	-1.21388e-10	-1.18238	0.000155307	-1.21388e-10	-1.18236
81475760	rs10792591	9.17277e-08	-1.45521	-1.17366	3.23594e-05	-1.56707	-1.18089	3.24379e-05	-1.56758	-1.18085
81475779	rs4944341	9.25258e-08	-1.4476	-1.17261	3.25771e-05	-1.56117	-1.18009	3.26559e-05	-1.56169	-1.18005
81475794	rs10897877	9.53859e-08	-1.41611	-1.17366	3.3363e-05	-1.53653	-1.18089	3.34425e-05	-1.53709	-1.18085
81475932	rs4944342	9.17277e-08	-1.45521	-1.17366	3.23594e-05	-1.56707	-1.18089	3.24379e-05	-1.56758	-1.18085
81476002	rs7946460	3.01152e-07	-0.265574	-1.17451	0.000189873	0.20234	-1.18086	0.000190105	0.200627	-1.18082
81476023	rs140700684	8.13277e-08	-1.56047	-1.18874	2.77395e-05	-1.71938	-1.18263	2.78177e-05	-1.71947	-1.18262
81476078	rs4944344	1.31909e-07	-1.07517	-1.19042	9.70169e-05	-0.459162	-1.19083	9.72837e-05	-0.459307	-1.19083
81476098	rs184482437	5.64945e-07	-1.21388e-10	-0.810973	0.000234125	-1.21388e-10	-0.769017	0.000234848	-1.21388e-10	-0.768826
81476106	rs4943846	9.10413e-08	-1.46273	-1.17366	3.21723e-05	-1.57287	-1.18089	3.22507e-05	-1.57337	-1.18085
81476143	rs61888649	6.9588e-08	-1.73361	-1.1715	2.79434e-05	-1.71546	-1.17923	2.80224e-05	-1.71557	-1.17919
81476170	rs4944345	1.31909e-07	-1.07517	-1.19042	9.70169e-05	-0.459162	-1.19083	9.72837e-05	-0.459307	-1.19083
81476198	rs4944346	9.17277e-08	-1.45521	-1.17366	3.23594e-05	-1.56707	-1.18089	3.24379e-05	-1.56758	-1.18085
81476224	rs12794982	9.16344e-08	-1.45521	-1.17468	3.23344e-05	-1.56707	-1.18167	3.24128e-05	-1.56758	-1.18163
81476310	rs12795373	1.33399e-07	-1.06375	-1.19061	9.85619e-05	-0.443291	-1.1909	9.88328e-05	-0.443437	-1.1909
81476361	rs7125866	9.16095e-08	-1.45521	-1.17495	3.23339e-05	-1.56707	-1.18168	3.24123e-05	-1.56758	-1.18164
81476373	rs118079049	8.30539e-08	-1.53903	-1.18918	2.78992e-05	-1.71276	-1.18352	2.79772e-05	-1.71287	-1.1835
81476623	rs7125917	1.33407e-07	-1.06375	-1.19055	9.85637e-05	-0.443291	-1.19088	9.88346e-05	-0.443437	-1.19088
81477111	rs2045608	1.31892e-07	-1.07517	-1.19055	9.70118e-05	-0.459162	-1.19088	9.72785e-05	-0.459307	-1.19088
81477207	rs2045607	1.11228e-07	-1.32831	-1.10781	0.000102459	-0.526854	-1.06856	0.000102779	-0.52664	-1.06854
81477318	rs2045606	9.14616e-08	-1.45663	-1.17515	3.24202e-05	-1.56403	-1.18207	3.24982e-05	-1.56455	-1.18203
81477325	rs10792592	3.0596e-07	-0.249273	-1.17497	0.000195614	0.232539	-1.18127	0.000195843	0.230779	-1.18123
81477371	rs10792593	9.1544e-08	-1.45521	-1.17567	3.23105e-05	-1.56707	-1.18241	3.23888e-05	-1.56758	-1.18237
81477546	rs10792594	9.0859e-08	-1.46273	-1.17567	3.21237e-05	-1.57287	-1.18241	3.22018e-05	-1.57337	-1.18237
81477650	rs7130202	9.0859e-08	-1.46273	-1.17567	3.21237e-05	-1.57287	-1.18241	3.22018e-05	-1.57337	-1.18237
81477725	rs55788543	8.27242e-07	-0.429603	-1.79556e-10	0.000218712	-0.837117	-1.79556e-10	0.000219225	-0.837666	-1.79556e-10
81477742	rs4944347	9.1544e-08	-1.45521	-1.17567	3.23105e-05	-1.56707	-1.18241	3.23888e-05	-1.56758	-1.18237
81477782	rs56173162	7.52871e-08	-1.656	-1.17039	2.78334e-05	-1.72026	-1.17837	2.79179e-05	-1.72017	-1.17833
81477783	rs2045605	9.09565e-08	-1.46165	-1.17567	3.21519e-05	-1.57199	-1.18241	3.22302e-05	-1.57249	-1.18237
81477830	rs2045604	8.83233e-08	-1.49103	-1.17567	3.14363e-05	-1.5945	-1.18241	3.15139e-05	-1.59497	-1.18237
81477943	rs2045603	9.07722e-08	-1.46273	-1.17662	3.21009e-05	-1.57287	-1.18312	3.21789e-05	-1.57337	-1.18308
81478320	rs4944348	9.01232e-08	-1.47013	-1.17639	3.1926e-05	-1.57857	-1.18289	3.20038e-05	-1.57906	-1.18285
81478340	rs4944349	9.14778e-08	-1.45521	-1.17639	3.2295e-05	-1.56707	-1.18289	3.23732e-05	-1.56758	-1.18285
81478377	rs4944350	9.00297e-08	-1.47054	-1.17702	3.20132e-05	-1.5753	-1.18342	3.20912e-05	-1.5758	-1.18339
81478475	rs17142872	1.36638e-07	-1.03944	-1.19092	0.000101942	-0.409648	-1.19083	0.000102221	-0.409796	-1.19083
81478509	rs7941868	3.18444e-07	-0.207104	-1.17715	0.000202641	0.269399	-1.18284	0.000202881	0.267656	-1.1828
81478676	rs10792595	3.24724e-07	-0.186673	-1.17805	0.000207294	0.292792	-1.18353	0.000207537	0.291039	-1.18349
81478705	rs11232847	1.12329e-07	-1.31967	-1.10659	0.000104327	-0.511987	-1.06535	0.000104653	-0.511771	-1.06535
81478733	rs76747493	3.86498e-07	-1.21388e-10	-1.19057	0.000153584	-1.21388e-10	-1.19063	0.000154028	-1.21388e-10	-1.19063
81478822	rs10751065	9.07933e-08	-1.46273	-1.17639	3.21083e-05	-1.57287	-1.18289	3.21863e-05	-1.57337	-1.18285
81478869	rs11232848	1.34903e-07	-1.05223	-1.19092	0.000100156	-0.427324	-1.19083	0.000100431	-0.427471	-1.19083
81478912	rs976930	3.18372e-07	-0.207104	-1.17738	0.000202593	0.269399	-1.18307	0.000202833	0.267656	-1.18304
81478947	rs976929	3.18372e-07	-0.207104	-1.17738	0.000202593	0.269399	-1.18307	0.000202833	0.267656	-1.18304
81479043	rs976928	3.00856e-07	-0.265574	-1.1755	0.000189727	0.20234	-1.18163	0.000189958	0.200627	-1.18159
81479087	rs976927	8.88683e-08	-1.48392	-1.17662	3.1584e-05	-1.58911	-1.18312	3.16616e-05	-1.58958	-1.18308
81479309	rs77307760	3.05187e-07	-1.42678	-1.79556e-10	0.000134663	-1.3221	-1.79556e-10	0.000134735	-1.32446	-1.79556e-10
81479451	rs1459957	9.1544e-08	-1.45521	-1.17567	3.23105e-05	-1.56707	-1.18241	3.23888e-05	-1.56758	-1.18237
81479589	rs1459956	3.1319e-07	-0.227397	-1.17349	0.000198534	0.246144	-1.18006	0.000198772	0.244411	-1.18001
81479624	rs9783381	1.35123e-07	-1.05084	-1.19068	0.000101525	-0.414443	-1.19012	0.000101807	-0.414562	-1.19012
81479846	rs9783293	9.12378e-08	-1.45521	-1.17902	3.22349e-05	-1.56707	-1.18475	3.23127e-05	-1.56758	-1.18472
81479876	rs9783320	9.12378e-08	-1.45521	-1.17902	3.22349e-05	-1.56707	-1.18475	3.23127e-05	-1.56758	-1.18472
81479898	rs9783387	9.23547e-08	-1.4476	-1.17446	3.25377e-05	-1.56117	-1.1813	3.26162e-05	-1.56169	-1.18126
81479956	rs17142879	7.52342e-08	-1.66135	-1.16575	2.78852e-05	-1.72235	-1.17443	2.79698e-05	-1.72226	-1.17438
81479993	rs11232849	3.32922e-07	-0.281486	-1.05831	0.000159289	-0.118783	-1.03537	0.000159967	-0.117543	-1.03526
81480322	rs2125819	9.17619e-08	-1.45526	-1.17324	3.25877e-05	-1.56028	-1.18066	3.26666e-05	-1.56079	-1.18062
81480886	rs10897878	3.08552e-07	-0.246454	-1.16936	0.000198783	0.243849	-1.17651	0.000199028	0.242139	-1.17646
81481040	rs10792596	3.13579e-07	-0.227397	-1.17225	0.00019871	0.246144	-1.17917	0.000198949	0.244411	-1.17913
81481091	rs7945507	8.41253e-08	-1.53794	-1.17746	3.04782e-05	-1.624	-1.18386	3.0555e-05	-1.62441	-1.18383
81481342	rs7945683	1.63442e-07	-0.863904	-1.18734	0.000130086	-0.170998	-1.18568	0.000130441	-0.171159	-1.18569
81481356	rs7945957	1.72159e-07	-0.810937	-1.18835	0.000139448	-0.100269	-1.18692	0.000139827	-0.100433	-1.18692
81481440	rs7932553	8.15641e-08	-1.56773	-1.17858	2.97994e-05	-1.646	-1.18438	2.98758e-05	-1.64637	-1.18435
81481553	rs77519857	2.66177e-07	-1.56354	-1.79556e-10	0.00015152	-1.20416	-1.79556e-10	0.000151474	-1.20735	-1.79556e-10
81481643	rs7124977	1.65163e-07	-0.850807	-1.18996	0.000131946	-0.15346	-1.18902	0.000132306	-0.153621	-1.18903
81481654	rs6591996	8.3408e-08	-1.54422	-1.17974	3.02823e-05	-1.62869	-1.18562	3.03587e-05	-1.62909	-1.18559
81481968	rs12221862	8.22883e-08	-1.55647	-1.181	2.9992e-05	-1.63776	-1.18618	3.00681e-05	-1.63814	-1.18615
81482366	rs17142888	8.48162e-08	-1.51736	-1.18985	2.79055e-05	-1.70526	-1.19079	2.79827e-05	-1.70539	-1.19079
81482449	rs11232850	1.02852e-05	3.07899	-0.988231	0.00517259	3.28744	-0.961185	0.00519546	3.28885	-0.961071
81482463	rs10897879	7.89982e-08	-1.62587	-1.1524	2.85879e-05	-1.70735	-1.16453	2.86766e-05	-1.70721	-1.16447
81482992	rs10897880	8.01372e-08	-1.62587	-1.13809	2.88911e-05	-1.70735	-1.15399	2.89811e-05	-1.70721	-1.15391
81483087	rs11232851	1.14825e-07	-1.27622	-1.12808	0.000112122	-0.413369	-1.09192	0.000112471	-0.413159	-1.09191
81483819	rs7119331	2.34518e-07	-0.716225	-0.973943	0.00012513	-0.399201	-0.99632	0.00012562	-0.398311	-0.996195
81483822	rs76954827	2.02222e-07	-0.79639	-1.04194	8.90965e-05	-0.681264	-1.05389	8.94202e-05	-0.680762	-1.05366
81484019	rs7106258	1.21198e-07	-1.22077	-1.12951	5.24354e-05	-1.15489	-1.11041	5.25957e-05	-1.15474	-1.11039
81484075	rs6591997	1.2138e-07	-1.22077	-1.12801	5.25254e-05	-1.15489	-1.10869	5.2686e-05	-1.15474	-1.10867
81484358	rs7929658	1.35727e-07	-1.13146	-1.1056	5.91866e-05	-1.06024	-1.08394	5.93684e-05	-1.06008	-1.08392
81484635	rs7930047	1.3147e-07	-1.16508	-1.10384	5.72302e-05	-1.09582	-1.08197	5.74057e-05	-1.09567	-1.08195
81484645	rs7929726	1.22895e-07	-1.22903	-1.10734	5.32668e-05	-1.16366	-1.0859	5.34297e-05	-1.16352	-1.08587
81484996	rs12273073	1.22683e-07	-1.22903	-1.10907	5.31637e-05	-1.16366	-1.08783	5.33263e-05	-1.16352	-1.08781
81485067	rs17142900	8.82668e-08	-1.67534	-0.992001	3.45671e-05	-1.65639	-1.02559	3.46798e-05	-1.65615	-1.02546
81485107	rs12273132	1.22895e-07	-1.22903	-1.10734	5.32668e-05	-1.16366	-1.0859	5.34297e-05	-1.16352	-1.08587
81485344	rs11232852	1.22832e-07	-1.22903	-1.10785	5.32003e-05	-1.16366	-1.08714	5.33629e-05	-1.16352	-1.08712
81485373	rs11232853	9.19873e-08	-1.48995	-1.1361	4.24604e-05	-1.35349	-1.12282	4.25935e-05	-1.35325	-1.12281
81485506	rs11827862	1.29917e-07	-1.17645	-1.10435	5.64732e-05	-1.10787	-1.08324	5.66462e-05	-1.10772	-1.08322
81485582	rs11232854	1.21433e-07	-1.23877	-1.10957	5.25511e-05	-1.17402	-1.08907	5.27116e-05	-1.17388	-1.08905
81485591	rs11232855	1.21642e-07	-1.23877	-1.10785	5.26524e-05	-1.17402	-1.08714	5.28132e-05	-1.17388	-1.08712
81485688	rs11232856	1.0146e-07	-1.3589	-1.16913	8.74029e-05	-0.610024	-1.14432	8.7649e-05	-0.610124	-1.1443
81485797	rs79002337	2.11693e-06	0.510019	-1.79556e-10	0.000829008	0.495356	-1.79556e-10	0.000831274	0.495195	-1.79556e-10
81485988	rs17473496	1.24971e-07	-1.17145	-1.14817	5.43434e-05	-1.097	-1.13255	5.45096e-05	-1.09684	-1.13254
81486065	rs17142905	8.24172e-08	-1.56266	-1.17325	2.85386e-05	-1.70574	-1.16788	2.86189e-05	-1.70585	-1.16785
81486279	rs12281253	8.84228e-08	-1.4985	-1.16707	4.10678e-05	-1.35189	-1.15776	4.11963e-05	-1.35165	-1.15776
81486301	rs73506202	1.27472e-07	-1.1529	-1.14691	5.60883e-05	-1.06687	-1.13108	5.62598e-05	-1.06671	-1.13107
81486448	rs56112222	1.26308e-07	-1.16334	-1.14563	5.49766e-05	-1.08837	-1.12959	5.51449e-05	-1.08822	-1.12958
81486450	rs2169115	1.24878e-07	-1.17473	-1.14563	5.43146e-05	-1.10049	-1.12959	5.44807e-05	-1.10033	-1.12958
81486464	rs56088638	1.2591e-07	-1.16793	-1.14421	5.53654e-05	-1.08298	-1.12793	5.55346e-05	-1.08283	-1.12793
81486588	rs10219423	2.72648e-07	-1.53952	-1.79556e-10	8.99863e-05	-1.72522	-1.79556e-10	9.02495e-05	-1.72519	-1.79556e-10
81486655	rs1031702	8.62106e-08	-1.52483	-1.16608	3.9448e-05	-1.3933	-1.15659	3.95711e-05	-1.39307	-1.15659
81486744	rs12294805	9.36145e-08	-1.4203	-1.18822	3.00715e-05	-1.63539	-1.1859	3.0153e-05	-1.63559	-1.18589
81486770	rs77142581	4.097e-07	-1.13228	-1.79556e-10	0.000113548	-1.49265	-1.79556e-10	0.000113834	-1.49302	-1.79556e-10
81486831	rs17142912	1.03644e-07	-1.33468	-1.17206	3.22395e-05	-1.58516	-1.16652	3.23259e-05	-1.5854	-1.1665
81486958	rs1031701	1.29555e-07	-1.17145	-1.11214	5.6595e-05	-1.097	-1.09195	5.67689e-05	-1.09684	-1.09193
81487280	rs73508007	8.64788e-08	-1.52483	-1.16297	3.95917e-05	-1.3933	-1.15295	3.97152e-05	-1.39307	-1.15296
81487338	rs11232857	1.27898e-07	-1.71946	-0.577015	5.91036e-05	-1.57407	-0.571509	5.93219e-05	-1.57359	-0.571197
81487481	rs75798291	9.62974e-08	-1.4082	-1.17206	3.087e-05	-1.62857	-1.16652	3.09538e-05	-1.62877	-1.1665
81487802	rs74906468	9.64309e-08	-1.4082	-1.17067	3.09185e-05	-1.62857	-1.16495	3.10026e-05	-1.62877	-1.16493
81487841	rs77482368	2.29578e-07	-1.71146	-1.79556e-10	9.18616e-05	-1.70459	-1.79556e-10	9.21243e-05	-1.70463	-1.79556e-10
81487894	rs7120656	1.27558e-07	-1.16451	-1.13462	5.61871e-05	-1.07932	-1.11687	5.63589e-05	-1.07916	-1.11686
81487933	rs79487503	1.00638e-07	-1.36586	-1.17031	3.17024e-05	-1.60394	-1.16454	3.17879e-05	-1.60416	-1.16451
81488199	rs79518160	9.70642e-08	-1.40062	-1.17171	3.10162e-05	-1.62424	-1.16613	3.11004e-05	-1.62444	-1.1661
81488517	rs11232858	2.32662e-07	-1.69811	-1.79556e-10	9.21966e-05	-1.70095	-1.79556e-10	9.24659e-05	-1.70092	-1.79556e-10
81488689	rs12272172	9.65241e-08	-1.40585	-1.17206	3.09113e-05	-1.62723	-1.16652	3.09953e-05	-1.62743	-1.1665
81489029	rs7935680	1.2803e-07	-1.17145	-1.12398	5.58757e-05	-1.097	-1.10474	5.60467e-05	-1.09684	-1.10473
81489699	rs17142927	2.71503e-06	0.758857	-1.79556e-10	0.00106239	0.743401	-1.79556e-10	0.00106528	0.743232	-1.79556e-10
81489764	rs2085737	9.70385e-08	-1.40088	-1.17171	3.10115e-05	-1.62439	-1.16613	3.10957e-05	-1.6246	-1.1661
81489841	rs2085736	9.59297e-08	-1.41341	-1.17067	3.08274e-05	-1.63152	-1.16495	3.09113e-05	-1.63172	-1.16493
81490148	rs12275443	9.65579e-08	-1.40585	-1.17171	3.09236e-05	-1.62723	-1.16613	3.10076e-05	-1.62743	-1.1661
81490154	rs12275445	9.65579e-08	-1.40585	-1.17171	3.09236e-05	-1.62723	-1.16613	3.10076e-05	-1.62743	-1.1661
81490264	rs17142932	9.40836e-08	-1.72592	-0.877595	3.69467e-05	-1.69547	-0.919931	3.70449e-05	-1.69582	-0.919811
81490761	rs2219543	9.65269e-08	-1.40349	-1.17439	3.08707e-05	-1.62588	-1.16919	3.09545e-05	-1.62608	-1.16916
81490915	rs12576011	7.44313e-08	-1.69106	-1.14676	2.93773e-05	-1.71084	-1.13381	2.94611e-05	-1.71088	-1.13381
81490999	rs11232859	2.97102e-07	-1.45362	-1.79556e-10	9.87096e-05	-1.63269	-1.79556e-10	9.89839e-05	-1.63281	-1.79556e-10
81491014	rs12293828	9.96108e-08	-1.37108	-1.17536	3.14233e-05	-1.60703	-1.17029	3.1508e-05	-1.60725	-1.17027
81491394	rs17474049	1.29475e-07	-1.17601	-1.10821	5.70193e-05	-1.09165	-1.08984	5.7194e-05	-1.0915	-1.08982
81491562	rs12294018	9.64034e-08	-1.40349	-1.17567	3.08253e-05	-1.62588	-1.17066	3.09089e-05	-1.62608	-1.17063
81491694	rs17142941	9.64338e-08	-1.40349	-1.17536	3.08365e-05	-1.62588	-1.17029	3.09202e-05	-1.62608	-1.17027
81491768	rs6591998	1.28929e-07	-1.18738	-1.10105	5.69434e-05	-1.10386	-1.07895	5.71175e-05	-1.10371	-1.07894
81491994	rs113127000	2.37336e-06	0.624361	-1.79556e-10	0.000929087	0.609328	-1.79556e-10	0.000931623	0.609164	-1.79556e-10
81492293	rs7118489	1.31399e-07	-1.17601	-1.09346	5.81329e-05	-1.09165	-1.07049	5.83107e-05	-1.0915	-1.07048
81492541	rs6591999	8.93398e-08	-1.53441	-1.12084	4.13221e-05	-1.39805	-1.10542	4.14507e-05	-1.39783	-1.10543
81492649	rs7104475	8.30218e-08	-1.55404	-1.17456	3.86484e-05	-1.40877	-1.1616	3.87739e-05	-1.40842	-1.1616
81493085	rs11232861	1.28949e-07	-1.19864	-1.08964	5.69779e-05	-1.11595	-1.06626	5.7152e-05	-1.11581	-1.06624
81493264	rs73508018	8.99623e-08	-1.52747	-1.12084	4.16954e-05	-1.38906	-1.10542	4.18253e-05	-1.38883	-1.10543
81493547	rs7944730	1.31901e-07	-1.17601	-1.08964	5.83798e-05	-1.09165	-1.06626	5.85583e-05	-1.0915	-1.06624
81493903	rs7944887	1.31901e-07	-1.17601	-1.08964	5.83798e-05	-1.09165	-1.06626	5.85583e-05	-1.0915	-1.06624
81493976	rs7947949	1.33601e-07	-1.16514	-1.08771	6.02388e-05	-1.06245	-1.06411	6.04221e-05	-1.06231	-1.0641
81494020	rs7934539	1.27443e-07	-1.21039	-1.08964	5.72212e-05	-1.11169	-1.06626	5.73949e-05	-1.11156	-1.06624
81494030	rs7947860	1.30329e-07	-1.188	-1.08964	5.86338e-05	-1.08731	-1.06626	5.8812e-05	-1.08717	-1.06624
81494061	rs142412424	6.87432e-07	-1.21388e-10	-0.614737	0.000264358	-1.21388e-10	-0.647568	0.000265034	-1.21388e-10	-0.647904
81494066	rs4373963	9.11225e-08	-1.45821	-1.17729	3.01842e-05	-1.64503	-1.17253	3.02669e-05	-1.6452	-1.17251
81494072	rs7948066	1.2887e-07	-1.19925	-1.08964	5.79197e-05	-1.09956	-1.06626	5.80957e-05	-1.09943	-1.06624
81494099	rs4334038	8.79586e-08	-1.54831	-1.12252	4.09983e-05	-1.40406	-1.10728	4.11253e-05	-1.40385	-1.10729
81494136	rs117244578	3.09274e-07	-1.41347	-1.79556e-10	9.00118e-05	-1.72493	-1.79556e-10	9.02698e-05	-1.72496	-1.79556e-10
81494140	rs2888680	1.30409e-07	-1.18738	-1.08964	5.76712e-05	-1.10386	-1.06626	5.78475e-05	-1.10371	-1.06624
81494213	rs4329712	1.30661e-07	-1.18738	-1.08771	5.77951e-05	-1.10386	-1.06411	5.79718e-05	-1.10371	-1.0641
81494333	rs2888681	1.32415e-07	-1.17601	-1.08575	5.8632e-05	-1.09165	-1.06195	5.88113e-05	-1.0915	-1.06193
81494492	rs1870542	1.05763e-07	-1.38182	-1.10469	9.43997e-05	-0.614095	-1.06324	9.46723e-05	-0.614144	-1.0632
81494513	rs4606498	9.09106e-08	-1.5204	-1.11742	4.22362e-05	-1.37995	-1.10165	4.2368e-05	-1.37972	-1.10165
81494621	rs12420190	2.14311e-07	-1.23822	-0.542051	0.000115806	-0.929056	-0.5439	0.000116285	-0.928094	-0.543628
81494748	rs7948710	9.09106e-08	-1.5204	-1.11742	4.22362e-05	-1.37995	-1.10165	4.2368e-05	-1.37972	-1.10165
81494920	rs11232862	1.29707e-07	-1.19864	-1.08378	5.7349e-05	-1.11595	-1.05976	5.75243e-05	-1.11581	-1.05975
81494943	rs7948962	9.12599e-08	-1.52025	-1.11374	4.20309e-05	-1.38887	-1.0976	4.21616e-05	-1.38865	-1.0976
81495008	rs73508031	2.84195e-06	0.804545	-1.79556e-10	0.0011119	0.788948	-1.79556e-10	0.00111492	0.788777	-1.79556e-10
81496259	rs7927911	7.91714e-08	-1.65402	-1.12206	3.10825e-05	-1.68532	-1.10291	3.11704e-05	-1.68538	-1.10291
81496407	rs7928108	7.85919e-08	-1.66137	-1.12206	3.09062e-05	-1.69101	-1.10291	3.09938e-05	-1.69107	-1.10291
81496626	rs4500509	1.35049e-07	-1.16451	-1.07756	5.98998e-05	-1.07932	-1.05288	6.00831e-05	-1.07916	-1.05287
81496943	rs4409862	1.33778e-07	-1.17601	-1.07551	5.92994e-05	-1.09165	-1.05063	5.94808e-05	-1.0915	-1.05062
81497217	rs56379697	7.67079e-08	-1.68722	-1.12048	3.03726e-05	-1.71022	-1.10111	3.04591e-05	-1.71026	-1.10112
81497237	rs4350378	8.13052e-08	-1.65214	-1.09735	4.21732e-05	-1.41557	-1.06752	4.22837e-05	-1.41584	-1.06752
81497540	rs11602824	9.31834e-08	-1.50576	-1.10737	4.31096e-05	-1.37052	-1.09061	4.32439e-05	-1.37029	-1.09061
81497763	rs11607005	9.38778e-08	-1.49833	-1.10737	4.35148e-05	-1.36116	-1.09061	4.36505e-05	-1.36094	-1.09061
81498152	rs7950775	1.37764e-07	-1.1529	-1.06926	6.12067e-05	-1.06687	-1.04375	6.13941e-05	-1.06671	-1.04374
81498261	rs7935776	1.39819e-07	-1.14234	-1.06501	6.21927e-05	-1.05556	-1.03907	6.23833e-05	-1.05541	-1.03906
81498361	rs12287612	9.39194e-08	-1.43194	-1.17332	3.04183e-05	-1.64187	-1.16796	3.05013e-05	-1.64206	-1.16794
81498525	rs2045611	9.41214e-08	-1.4985	-1.10462	4.40529e-05	-1.35189	-1.08759	4.41907e-05	-1.35165	-1.0876
81498558	rs2045610	9.86653e-08	-1.38359	-1.17238	3.12995e-05	-1.61438	-1.16689	3.13842e-05	-1.6146	-1.16687
81498692	rs2045609	9.38281e-08	-1.4342	-1.17204	3.0425e-05	-1.64311	-1.1665	3.05081e-05	-1.6433	-1.16647
81498875	rs7936801	9.67642e-08	-1.47612	-1.0993	4.50941e-05	-1.33335	-1.08277	4.5235e-05	-1.33312	-1.08278
81499235	rs7926594	9.56169e-08	-1.49155	-1.0958	4.44457e-05	-1.35264	-1.07797	4.45843e-05	-1.35241	-1.07797
81499473	rs149798537	9.13754e-08	-1.46053	-1.1722	3.03214e-05	-1.64634	-1.16668	3.04046e-05	-1.64651	-1.16666
81499623	rs115051448	9.13996e-08	-1.46053	-1.17193	3.03305e-05	-1.64634	-1.16638	3.04137e-05	-1.64651	-1.16636
81499628	rs73508043	1.44536e-07	-1.1305	-1.04367	6.4474e-05	-1.04289	-1.01572	6.46717e-05	-1.04273	-1.01571
81499908	rs140147920	3.86406e-07	-1.21388e-10	-1.19081	0.00015359	-1.21388e-10	-1.19059	0.000154035	-1.21388e-10	-1.19058
81500319	rs150326397	9.09789e-08	-1.46472	-1.17236	3.02443e-05	-1.6487	-1.16686	3.03274e-05	-1.64887	-1.16684
81501218	rs7935137	7.23411e-08	-1.72544	-1.14087	2.97401e-05	-1.71361	-1.11877	2.98264e-05	-1.7136	-1.11877
81503925	rs7944055	8.05421e-08	-1.73076	-1.02816	3.80781e-05	-1.5968	-0.988433	3.81915e-05	-1.59672	-0.988428
81503992	rs7947005	8.09871e-08	-1.72941	-1.024	3.92029e-05	-1.57283	-0.983294	3.93201e-05	-1.57274	-0.98329
81504027	rs12272673	2.63426e-06	-1.21388e-10	0.728657	0.00103115	-1.21388e-10	0.713558	0.00103403	-1.21388e-10	0.713452
81504725	rs2199235	1.48621e-07	-0.998169	-1.14813	5.0876e-05	-1.16513	-1.13035	5.10312e-05	-1.16498	-1.13035
81505150	rs141903193	2.32553e-07	-1.69858	-1.79556e-10	9.24182e-05	-1.69855	-1.79556e-10	9.26919e-05	-1.69848	-1.79556e-10
81505171	rs11821463	7.21076e-08	-1.69391	-1.17563	2.76586e-05	-1.73375	-1.17119	2.77393e-05	-1.73374	-1.17117
81505463	rs11232869	8.34506e-08	-1.72935	-0.994098	3.18639e-05	-1.73015	-1.03325	3.19616e-05	-1.73011	-1.03312
81506225	rs139348036	2.33928e-07	-1.69269	-1.79556e-10	9.29649e-05	-1.69265	-1.79556e-10	9.32407e-05	-1.69258	-1.79556e-10
81506256	rs117745474	4.52816e-07	-1.21388e-10	-1.03222	0.000177455	-1.21388e-10	-1.04616	0.000177984	-1.21388e-10	-1.04607
81507217	rs17142966	1.57521e-07	-1.04963	-1.03851	4.97063e-05	-1.31242	-1.00633	4.98533e-05	-1.31236	-1.00632
81508556	rs72948303	7.87131e-08	-1.59289	-1.189	3.51642e-05	-1.47459	-1.19025	3.5268e-05	-1.47454	-1.19025
81509363	rs148069072	7.87218e-07	-1.21388e-10	-0.479196	0.000325972	-1.21388e-10	-0.438061	0.000326979	-1.21388e-10	-0.437869
81509575	rs1542465	1.59554e-07	-0.948024	-1.12729	0.00014347	-0.175728	-1.08302	0.000143872	-0.175854	-1.08298
81509887	rs146104563	2.3824e-07	-1.67442	-1.79556e-10	9.46793e-05	-1.67438	-1.79556e-10	9.49616e-05	-1.67429	-1.79556e-10
81510286	rs1903241	7.47116e-08	-1.73311	-1.10096	3.5603e-05	-1.58995	-1.06249	3.57027e-05	-1.59006	-1.06248
81510643	rs7943274	2.20587e-06	0.551178	-1.79556e-10	0.000987099	0.669897	-1.79556e-10	0.000989962	0.669903	-1.79556e-10
81510915	rs6592001	3.05563e-07	-0.240797	-1.18475	0.000174646	0.120175	-1.18229	0.000175229	0.120619	-1.18229
81511877	rs7103876	1.75378e-07	-0.84357	-1.13719	5.95203e-05	-1.0211	-1.11745	5.97042e-05	-1.02091	-1.11745
81512267	rs6592002	2.21303e-07	-1.7292	-0.0189726	9.04944e-05	-1.68213	-0.0374545	9.08089e-05	-1.68188	-0.0371222
81513438	rs112501984	3.95845e-07	-1.16668	-1.79556e-10	0.000104888	-1.57198	-1.79556e-10	0.000105224	-1.57167	-1.79556e-10
81513714	rs11232875	1.94521e-07	-1.44868	-0.428484	9.94229e-05	-1.19889	-0.426606	9.98038e-05	-1.19825	-0.426312
81513989	rs192817481	2.84912e-07	-1.49552	-1.79556e-10	0.000121136	-1.42796	-1.79556e-10	0.00012153	-1.4276	-1.79556e-10
81514273	rs11232876	1.56896e-07	-0.952438	-1.13968	0.00015422	-0.0871387	-1.09935	0.000154633	-0.0873896	-1.09932
81514996	rs7105466	7.44239e-08	-1.7241	-1.11382	3.02534e-05	-1.72946	-1.08581	3.03413e-05	-1.72945	-1.0858
81515167	rs6592003	1.51216e-07	-0.977391	-1.1516	0.000148	-0.112106	-1.11556	0.0001484	-0.112325	-1.11553
81515171	rs117662725	3.05656e-07	-1.42524	-1.79556e-10	0.000170964	-1.08342	-1.79556e-10	0.00017164	-1.08237	-1.79556e-10
81515696	rs4944353	7.40241e-08	-1.7262	-1.11711	3.01861e-05	-1.72784	-1.08965	3.02739e-05	-1.72783	-1.08965
81515950	rs4944354	1.62427e-07	-0.913354	-1.14412	0.000164123	-0.018944	-1.10532	0.000164565	-0.0191691	-1.10529
81516733	rs11232877	2.90688e-07	-0.292058	-1.18339	0.000165203	0.063001	-1.1807	0.000165754	0.0634381	-1.1807
81517158	rs10792597	2.84776e-07	-1.496	-1.79556e-10	9.73596e-05	-1.64646	-1.79556e-10	9.76245e-05	-1.64664	-1.79556e-10
81517261	rs12293984	3.02101e-07	-0.254028	-1.18291	0.000172459	0.105427	-1.18014	0.000173035	0.10587	-1.18014
81517556	rs139383927	3.87008e-07	-1.21388e-10	-1.18926	0.000153556	-1.21388e-10	-1.19081	0.000154	-1.21388e-10	-1.19081
81517938	rs150422807	5.0975e-07	-1.21388e-10	-0.913781	0.000204003	-1.21388e-10	-0.906737	0.000204647	-1.21388e-10	-0.90648
81518079	rs189969229	6.34231e-07	-0.695287	-1.79556e-10	0.000202306	-0.915092	-1.79556e-10	0.000202883	-0.915136	-1.79556e-10
81518218	rs118155796	1.67294e-07	-1.0187	-1.00925	7.14932e-05	-0.950043	-1.00523	7.17959e-05	-0.948861	-1.00508
81518830	rs35404463	1.42384e-07	-1.05164	-1.13753	0.000133715	-0.23267	-1.09649	0.000134074	-0.23291	-1.09646
81519410	rs117925791	3.69036e-07	-1.23681	-1.79556e-10	0.000246745	-0.716517	-1.79556e-10	0.000246348	-0.72102	-1.79556e-10
81519901	rs60983346	3.89462e-07	-1.21388e-10	-1.18293	0.000154487	-1.21388e-10	-1.18476	0.000154936	-1.21388e-10	-1.18475
81520026	rs11518738	1.79796e-07	-0.793729	-1.16215	5.83806e-05	-1.01366	-1.14423	5.85215e-05	-1.01413	-1.14424
81520864	rs190039944	1.23149e-06	-1.21388e-10	-0.0317195	0.000517934	-1.21388e-10	0.024974	0.000519615	-1.21388e-10	0.0253244
81521413	rs61570059	1.08702e-07	-1.56088	-0.898208	4.08901e-05	-1.66375	-0.850237	4.10045e-05	-1.66386	-0.850225
81521496	rs55758837	1.55286e-07	-1.2745	-0.82793	8.07802e-05	-1.05914	-0.773997	8.10396e-05	-1.05888	-0.773951
81521539	rs57811470	1.47477e-07	-1.30439	-0.849643	7.61052e-05	-1.09547	-0.79729	7.63489e-05	-1.09521	-0.797246
81521962	rs192546848	1.03568e-07	-1.33029	-1.17718	3.28234e-05	-1.56718	-1.16656	3.29112e-05	-1.56742	-1.16653
81522138	rs9888230	1.37409e-07	-1.15292	-1.07182	4.12312e-05	-1.44294	-1.06273	4.13364e-05	-1.44336	-1.06266
81522164	rs9888279	2.67937e-07	-1.55695	-1.79556e-10	9.67319e-05	-1.65293	-1.79556e-10	9.69967e-05	-1.65309	-1.79556e-10
81522986	rs182840847	1.31239e-06	0.0319073	-1.79556e-10	0.000647354	0.24802	-1.79556e-10	0.000648827	0.247402	-1.79556e-10
81523242	rs12804874	9.21539e-08	-1.67138	-0.952859	5.25593e-05	-1.28204	-0.980895	5.27699e-05	-1.28107	-0.980755
81523367	rs12805253	1.40357e-07	-1.12521	-1.0783	4.17697e-05	-1.42325	-1.06946	4.18757e-05	-1.42367	-1.06939
81523527	rs145264008	3.04325e-07	-1.4296	-1.79556e-10	9.03529e-05	-1.72115	-1.79556e-10	9.06032e-05	-1.72127	-1.79556e-10
81523569	rs11232880	2.71584e-07	-1.54343	-1.79556e-10	9.69511e-05	-1.65067	-1.79556e-10	9.72157e-05	-1.65083	-1.79556e-10
81523642	rs35671543	1.53313e-07	-1.27617	-0.839047	7.83941e-05	-1.07721	-0.785916	7.86444e-05	-1.07696	-0.785871
81523710	rs9888169	1.46281e-07	-1.31605	-0.846128	7.41585e-05	-1.12515	-0.793517	7.43945e-05	-1.12491	-0.793472
81523872	rs9888301	1.48745e-07	-1.29583	-0.849643	7.57008e-05	-1.1008	-0.79729	7.5942e-05	-1.10055	-0.797246
81524008	rs9888255	1.50128e-07	-1.28657	-0.849643	7.65471e-05	-1.08968	-0.79729	7.67913e-05	-1.08943	-0.797246
81524119	rs9888140	1.49851e-07	-1.28492	-0.853139	7.76369e-05	-1.07178	-0.801046	7.78859e-05	-1.07152	-0.801002
81524228	rs151334280	1.10607e-06	-1.21388e-10	-0.139132	0.000466782	-1.21388e-10	-0.0790119	0.0004687	-1.21388e-10	-0.0778017
81524661	rs4944357	1.57153e-07	-1.28492	-0.805557	8.16994e-05	-1.07178	-0.750043	8.19616e-05	-1.07152	-0.749995
81524682	rs4944358	1.61138e-07	-1.26396	-0.801472	8.4168e-05	-1.04638	-0.745675	8.44386e-05	-1.04611	-0.745627
81524718	rs4944359	1.59449e-07	-1.2745	-0.801472	8.31008e-05	-1.05914	-0.745675	8.33677e-05	-1.05888	-0.745627
81524879	rs1459934	2.69096e-07	-1.55263	-1.79556e-10	9.70154e-05	-1.65	-1.79556e-10	9.72807e-05	-1.65016	-1.79556e-10
81524999	rs11232881	2.62152e-07	-1.52197	-0.0568081	0.000129131	-1.30276	-0.0612909	0.000129641	-1.30207	-0.0609226
81525036	rs7109633	1.47477e-07	-1.30439	-0.849643	7.61052e-05	-1.09547	-0.79729	7.63489e-05	-1.09521	-0.797246
81525089	rs7109761	1.47996e-07	-1.30439	-0.846128	7.63929e-05	-1.09547	-0.793517	7.66376e-05	-1.09521	-0.793472
81525184	rs7110083	1.47996e-07	-1.30439	-0.846128	7.63929e-05	-1.09547	-0.793517	7.66376e-05	-1.09521	-0.793472
81525280	rs7126109	1.46514e-07	-1.31445	-0.846128	7.54598e-05	-1.10776	-0.793517	7.57013e-05	-1.1075	-0.793472
81525332	rs57311715	4.20972e-06	1.19745	-1.79556e-10	0.00164511	1.18069	-1.79556e-10	0.00164957	1.1805	-1.79556e-10
81525368	rs7932418	7.95626e-08	-1.73269	-1.03847	3.63889e-05	-1.62302	-1.00759	3.65052e-05	-1.62272	-1.00759
81525512	rs58895739	1.46165e-07	-1.31445	-0.848508	7.53151e-05	-1.10776	-0.795437	7.55573e-05	-1.1075	-0.795376
81525653	rs1459935	1.46249e-07	-1.31445	-0.847935	7.52438e-05	-1.10776	-0.796384	7.54858e-05	-1.1075	-0.796322
81525656	rs1459936	1.46165e-07	-1.31445	-0.848508	7.53151e-05	-1.10776	-0.795437	7.55573e-05	-1.1075	-0.795376
81525713	rs1459937	1.46494e-07	-1.31221	-0.848508	7.61306e-05	-1.09699	-0.795437	7.6376e-05	-1.09672	-0.795376
81525803	rs5002117	1.46312e-07	-1.31345	-0.848508	7.42362e-05	-1.12218	-0.795437	7.44729e-05	-1.12195	-0.795376
81525811	rs1459938	1.46828e-07	-1.31345	-0.844988	7.45176e-05	-1.12218	-0.791654	7.47551e-05	-1.12195	-0.791593
81526028	rs34669599	1.41898e-07	-1.34266	-0.849929	7.20602e-05	-1.14916	-0.798209	7.22906e-05	-1.14892	-0.798149
81526051	rs11607517	1.41409e-07	-1.33189	-0.864148	7.23896e-05	-1.12933	-0.81348	7.26226e-05	-1.12907	-0.813421
81526071	rs11603398	1.42659e-07	-1.32309	-0.864148	7.26825e-05	-1.12529	-0.81348	7.29151e-05	-1.12505	-0.813421
81526109	rs11603402	1.44319e-07	-1.3244	-0.851274	7.41386e-05	-1.11993	-0.799013	7.43767e-05	-1.11967	-0.798953
81526145	rs11601416	1.42824e-07	-1.3244	-0.861687	7.33211e-05	-1.11993	-0.8101	7.35568e-05	-1.11967	-0.810038
81526237	rs11607556	1.46418e-07	-1.32334	-0.837894	7.58712e-05	-1.1118	-0.784036	7.61167e-05	-1.11152	-0.783974
81526345	rs11607620	1.47725e-07	-1.31445	-0.837894	7.61786e-05	-1.10776	-0.784036	7.64237e-05	-1.1075	-0.783974
81526561	rs56044427	1.46263e-07	-1.3244	-0.837894	7.52572e-05	-1.11993	-0.784036	7.54991e-05	-1.11967	-0.783974
81526573	rs11232882	1.25553e-07	-1.29601	-1.01897	3.88066e-05	-1.54124	-1.02504	3.89087e-05	-1.54158	-1.02497
81526968	rs151180007	1.01889e-07	-1.34309	-1.18072	3.23997e-05	-1.57536	-1.17136	3.24865e-05	-1.5756	-1.17134
81527090	rs10897887	1.4447e-07	-1.33318	-0.84145	7.4671e-05	-1.12393	-0.787854	7.49124e-05	-1.12365	-0.787792
81527113	rs10897888	1.4447e-07	-1.33318	-0.84145	7.4671e-05	-1.12393	-0.787854	7.49124e-05	-1.12365	-0.787792
81527324	rs13377597	1.46263e-07	-1.3244	-0.837894	7.52572e-05	-1.11993	-0.784036	7.54991e-05	-1.11967	-0.783974
81527785	rs73515937	1.47957e-07	-1.32402	-0.82676	7.60354e-05	-1.12158	-0.77209	7.6283e-05	-1.12129	-0.772027
81527798	rs79179826	1.46509e-07	-1.33385	-0.82676	7.51261e-05	-1.13362	-0.77209	7.53705e-05	-1.13332	-0.772027
81527801	rs77842364	1.4562e-07	-1.34357	-0.823132	7.45259e-05	-1.14553	-0.7682	7.47682e-05	-1.14524	-0.768136
81527902	rs73515940	1.43072e-07	-1.3429	-0.84145	7.37798e-05	-1.13594	-0.787854	7.4018e-05	-1.13566	-0.787792
81527949	rs73515942	9.89021e-08	-1.62675	-0.92682	4.89283e-05	-1.43885	-0.895665	4.90851e-05	-1.43857	-0.895643
81528077	rs74893386	1.32312e-07	-1.45922	-0.803322	5.86437e-05	-1.3248	-0.828593	5.86791e-05	-1.32704	-0.828641
81528135	rs10501524	1.49123e-07	-1.3057	-0.837228	7.7052e-05	-1.09707	-0.783322	7.73001e-05	-1.09681	-0.78326
81528147	rs10501525	1.48483e-07	-1.31	-0.837228	7.89978e-05	-1.07213	-0.783322	7.92518e-05	-1.07187	-0.78326
81528162	rs58285639	1.18406e-07	-1.5038	-0.869782	4.38128e-05	-1.62594	-0.819005	4.3935e-05	-1.62608	-0.818976
81528192	rs10501526	2.63013e-07	-1.5755	-1.79556e-10	9.55424e-05	-1.6653	-1.79556e-10	9.58051e-05	-1.66545	-1.79556e-10
81528206	rs10501527	1.25702e-07	-1.24725	-1.06654	3.88281e-05	-1.50847	-1.05726	3.89292e-05	-1.50884	-1.05718
81528388	rs73515946	4.57148e-06	1.27989	-1.79556e-10	0.00178606	1.26289	-1.79556e-10	0.0017909	1.26271	-1.79556e-10
81529028	rs118169895	1.46348e-06	-1.21388e-10	0.140874	0.000645353	-1.21388e-10	0.244924	0.000647458	-1.21388e-10	0.24529
81529509	rs1459940	8.28356e-08	-1.73269	-0.998155	3.80249e-05	-1.62302	-0.963617	3.81465e-05	-1.62272	-0.963606
81529710	rs1459941	9.31717e-08	-1.62271	-0.990543	4.57736e-05	-1.38429	-1.01688	4.59416e-05	-1.38363	-1.01677
81530530	rs112035007	4.20972e-06	1.19745	-1.79556e-10	0.00164511	1.18069	-1.79556e-10	0.00164957	1.1805	-1.79556e-10
81530942	rs79565130	4.64368e-07	-1.21388e-10	-1.00702	0.000191338	-1.21388e-10	-0.970831	0.000191918	-1.21388e-10	-0.970695
81530997	rs17142978	1.40384e-07	-1.33372	-0.869598	7.2945e-05	-1.11704	-0.818128	7.31823e-05	-1.11674	-0.818068
81531018	rs79049511	1.16511e-07	-1.49214	-0.89758	4.25702e-05	-1.62475	-0.848968	4.26881e-05	-1.6249	-0.84894
81531566	rs11232883	1.27258e-07	-1.46453	-0.836959	5.55688e-05	-1.34616	-0.86109	5.56069e-05	-1.34832	-0.861136
81531609	rs76781533	8.65189e-08	-1.50697	-1.18037	2.9738e-05	-1.66157	-1.17088	2.98208e-05	-1.6617	-1.17086
81531868	rs73515947	4.07589e-06	1.16514	-1.79556e-10	0.00159296	1.14847	-1.79556e-10	0.00159728	1.14829	-1.79556e-10
81531959	rs1573583	1.04956e-07	-1.56408	-0.930083	5.35707e-05	-1.34476	-0.899116	5.37439e-05	-1.34444	-0.899094
81532550	rs10897889	1.05911e-07	-1.40474	-1.08036	4.03733e-05	-1.42075	-1.10595	4.05123e-05	-1.4203	-1.10586
81532788	rs898366	1.12376e-07	-1.50539	-0.920454	4.11646e-05	-1.63359	-0.873701	4.12788e-05	-1.63374	-0.873674
81533172	rs898367	1.38608e-07	-1.25313	-0.962926	4.31509e-05	-1.52567	-0.934506	4.32631e-05	-1.52596	-0.93451
81533241	rs2373907	1.38608e-07	-1.25313	-0.962926	4.31509e-05	-1.52567	-0.934506	4.32631e-05	-1.52596	-0.93451
81533348	rs1031705	1.07771e-07	-1.62526	-0.842435	4.57337e-05	-1.61242	-0.789617	4.58668e-05	-1.61244	-0.789587
81533659	rs17142987	3.75955e-06	1.08435	-1.79556e-10	0.00146967	1.06792	-1.79556e-10	0.00147366	1.06774	-1.79556e-10
81533789	rs17142991	1.11564e-07	-1.51188	-0.92122	4.09539e-05	-1.63788	-0.874549	4.1068e-05	-1.63802	-0.874516
81534319	rs1563814	2.69096e-07	-1.55263	-1.79556e-10	9.70154e-05	-1.65	-1.79556e-10	9.72807e-05	-1.65016	-1.79556e-10
81534503	rs1013273	1.10985e-07	-1.52388	-0.914426	4.10486e-05	-1.64282	-0.867301	4.11623e-05	-1.64295	-0.867295
81534695	rs35131816	1.11046e-07	-1.52388	-0.913877	4.10782e-05	-1.64282	-0.866581	4.11928e-05	-1.64295	-0.866554
81534821	rs12574367	1.11046e-07	-1.52388	-0.913877	4.10782e-05	-1.64282	-0.866581	4.11928e-05	-1.64295	-0.866554
81534988	rs12574595	1.12506e-07	-1.52388	-0.900812	4.16625e-05	-1.64282	-0.852458	4.17787e-05	-1.64295	-0.85243
81535053	rs17142994	9.86934e-08	-1.37257	-1.18311	3.16968e-05	-1.59393	-1.17473	3.17822e-05	-1.59415	-1.17471
81535065	rs10501528	1.11752e-07	-1.52388	-0.90754	4.13606e-05	-1.64282	-0.859728	4.1476e-05	-1.64295	-0.859701
81535780	rs73515954	4.42408e-06	1.24712	-1.79556e-10	0.00172863	1.23021	-1.79556e-10	0.00173332	1.23003	-1.79556e-10
81535837	rs76015024	3.50884e-07	-1.28725	-1.79556e-10	0.000229434	-0.789259	-1.79556e-10	0.000229102	-0.793598	-1.79556e-10
81536105	rs74868969	2.41268e-07	-1.66179	-1.79556e-10	0.000154629	-1.18384	-1.79556e-10	0.000155001	-1.18433	-1.79556e-10
81536172	rs17476199	1.82663e-07	-1.19517	-0.744887	7.53319e-05	-1.21838	-0.684586	7.55551e-05	-1.21839	-0.684517
81536221	rs12577037	1.12235e-07	-1.62526	-0.801848	4.77657e-05	-1.61242	-0.746145	4.79048e-05	-1.61244	-0.746113
81536503	rs77456686	2.76203e-07	-1.51062	-0.0159448	0.000138826	-1.27035	-0.0212979	0.00013939	-1.26961	-0.0208804
81536762	rs12577082	1.14366e-07	-1.62565	-0.782641	4.90823e-05	-1.60575	-0.725625	4.9225e-05	-1.60577	-0.725593
81536768	rs12289792	2.2888e-07	-1.7145	-1.79556e-10	9.47356e-05	-1.67378	-1.79556e-10	9.50256e-05	-1.67362	-1.79556e-10
81536997	rs1459942	1.22093e-07	-1.24014	-1.10278	3.747e-05	-1.5064	-1.09494	3.75674e-05	-1.50675	-1.09488
81537016	rs59033068	4.34875e-06	1.22994	-1.79556e-10	0.00169928	1.21309	-1.79556e-10	0.00170388	1.2129	-1.79556e-10
81537048	rs17476318	1.96526e-07	-1.18096	-0.685945	7.97765e-05	-1.22374	-0.621905	8.00131e-05	-1.22374	-0.621832
81537104	rs80318640	1.17965e-07	-1.63484	-0.742472	5.07192e-05	-1.61576	-0.682806	5.08668e-05	-1.61578	-0.682772
81537155	rs117306082	2.30836e-07	-1.70599	-1.79556e-10	9.61118e-05	-1.65936	-1.79556e-10	9.64078e-05	-1.65918	-1.79556e-10
81537192	rs17476339	1.19884e-07	-1.63928	-0.7219	5.15903e-05	-1.62062	-0.660923	5.17404e-05	-1.62064	-0.660889
81537232	rs79700930	6.2242e-07	-1.21388e-10	-0.714085	0.000237496	-1.21388e-10	-0.754724	0.000238228	-1.21388e-10	-0.754538
81537273	rs73515957	4.34875e-06	1.22994	-1.79556e-10	0.00169928	1.21309	-1.79556e-10	0.00170388	1.2129	-1.79556e-10
81537404	rs187238976	2.5754e-07	-1.59653	-1.79556e-10	0.00013132	-1.34724	-1.79556e-10	0.000131737	-1.34696	-1.79556e-10
81537674	rs7931309	2.09395e-07	-1.18096	-0.622518	8.53228e-05	-1.22374	-0.554693	8.55762e-05	-1.22374	-0.554615
81537802	rs575743598	3.32572e-07	-1.34084	-1.79556e-10	0.000107219	-1.55	-1.79556e-10	0.000107534	-1.54996	-1.79556e-10
81537874	rs7931827	1.25161e-07	-1.63928	-0.678824	5.40043e-05	-1.62062	-0.615192	5.41616e-05	-1.62064	-0.615157
81537938	rs7946695	1.63599e-07	-1.34112	-0.709163	6.71964e-05	-1.36987	-0.647389	6.73894e-05	-1.36992	-0.647354
81538059	rs139375445	1.13761e-06	-1.21388e-10	-0.111012	0.000480472	-1.21388e-10	-0.0501052	0.000482454	-1.21388e-10	-0.0488794
81538168	rs7934819	1.5234e-07	-1.42329	-0.698302	6.63644e-05	-1.37364	-0.65607	6.6565e-05	-1.37355	-0.65604
81538224	rs73515960	4.34875e-06	1.22994	-1.79556e-10	0.00169928	1.21309	-1.79556e-10	0.00170388	1.2129	-1.79556e-10
81538276	rs7949959	1.22918e-07	-1.6482	-0.687982	5.29475e-05	-1.62705	-0.628527	5.31013e-05	-1.62706	-0.628507
81538570	rs17143002	3.10871e-07	-1.52654	0.118218	0.000154878	-1.29343	0.111188	0.000155503	-1.2927	0.111601
81538663	rs56777700	1.20995e-07	-1.65996	-0.691997	5.20572e-05	-1.64337	-0.629166	5.22088e-05	-1.64338	-0.62913
81538731	rs57746581	1.20149e-07	-1.56085	-0.798117	4.57044e-05	-1.66052	-0.742157	4.58326e-05	-1.66064	-0.742125
81538826	rs111683335	8.28849e-08	-1.5472	-1.18305	2.87469e-05	-1.6917	-1.17464	2.88276e-05	-1.69181	-1.17462
81538983	rs10897890	1.05961e-07	-1.36008	-1.12455	4.01387e-05	-1.38741	-1.14512	4.02762e-05	-1.38694	-1.14507
81539026	rs12575801	1.21471e-07	-1.65603	-0.691997	5.22839e-05	-1.63902	-0.629166	5.24362e-05	-1.63904	-0.62913
81539067	rs192828876	1.37775e-06	0.0805076	-1.79556e-10	0.000275721	-0.605483	-1.79556e-10	0.000276724	-0.604744	-1.79556e-10
81539154	rs12577924	1.21471e-07	-1.65603	-0.691997	5.22839e-05	-1.63902	-0.629166	5.24362e-05	-1.63904	-0.62913
81539230	rs78710052	2.83293e-07	-1.50122	-1.79556e-10	9.83281e-05	-1.63656	-1.79556e-10	9.86081e-05	-1.63661	-1.79556e-10
81539617	rs76727837	1.21449e-07	-1.65199	-0.696211	5.22827e-05	-1.63457	-0.633637	5.2435e-05	-1.63459	-0.633602
81539763	rs11824176	1.21449e-07	-1.65199	-0.696211	5.22827e-05	-1.63457	-0.633637	5.2435e-05	-1.63459	-0.633602
81540109	rs7121014	1.19517e-07	-1.593	-0.771242	5.99295e-05	-1.40518	-0.726528	6.01227e-05	-1.40488	-0.7265
81540318	rs12270648	1.46686e-07	-1.17529	-0.98411	6.15808e-05	-1.07987	-1.02465	6.1664e-05	-1.08151	-1.02455
81540649	rs7121602	1.37295e-07	-1.50486	-0.720711	5.89003e-05	-1.4696	-0.67943	5.90771e-05	-1.46952	-0.679401
81540690	rs74837543	2.41176e-07	-1.67515	0.0129793	0.000100142	-1.72206	0.10378	0.00010043	-1.72207	0.103774
81540963	rs12574059	1.57744e-07	-1.21104	-0.875685	4.99641e-05	-1.47115	-0.842414	5.00927e-05	-1.47147	-0.842418
81541007	rs73515963	4.43695e-06	1.25002	-1.79556e-10	0.00180842	1.27533	-1.79556e-10	0.0018134	1.2752	-1.79556e-10
81541275	rs75458216	8.81602e-07	-0.36596	-1.79556e-10	0.000194896	-0.952406	-1.79556e-10	0.000195422	-0.952601	-1.79556e-10
81541324	rs75857109	1.19578e-07	-1.18566	-1.17808	3.6864e-05	-1.44988	-1.16776	3.69618e-05	-1.45015	-1.16773
81541413	rs116980875	4.62263e-07	-1.01157	-1.79556e-10	0.000196821	-0.942577	-1.79556e-10	0.000197626	-0.941389	-1.79556e-10
81541693	rs59528376	4.16145e-06	1.18592	-1.79556e-10	0.00169567	1.21096	-1.79556e-10	0.00170034	1.21082	-1.79556e-10
81541820	rs76570057	1.28651e-07	-1.5252	-0.765396	5.60725e-05	-1.40633	-0.791895	5.61194e-05	-1.40834	-0.791945
81541907	rs4143319	1.20946e-07	-1.5468	-0.805561	4.59527e-05	-1.64715	-0.750115	4.60813e-05	-1.64727	-0.750084
81541908	rs4143318	1.14303e-07	-1.58773	-0.821117	5.67423e-05	-1.40194	-0.784409	5.69245e-05	-1.40166	-0.784383
81542701	rs1993660	1.09023e-07	-1.34856	-1.10759	4.11551e-05	-1.37632	-1.13121	4.12967e-05	-1.37584	-1.13114
81542805	rs4944361	1.65849e-07	-1.29174	-0.744887	8.52858e-05	-1.09428	-0.684586	8.55643e-05	-1.09398	-0.684517
81542978	rs35059016	1.15452e-07	-1.69797	-0.700877	4.94099e-05	-1.68613	-0.638591	4.95539e-05	-1.68615	-0.638556
81543173	rs139055212	5.98443e-07	-0.75337	-1.79556e-10	0.000201115	-0.920999	-1.79556e-10	0.000201645	-0.921256	-1.79556e-10
81543239	rs1121859	1.15199e-07	-1.70166	-0.699379	4.90201e-05	-1.69423	-0.638419	4.91629e-05	-1.69424	-0.638383
81543624	rs60420611	2.72992e-06	0.764327	-1.79556e-10	0.00102789	0.710388	-1.79556e-10	0.00103061	0.710144	-1.79556e-10
81543852	rs4943848	1.15539e-07	-1.70139	-0.696703	4.92955e-05	-1.69288	-0.634159	4.94391e-05	-1.6929	-0.634124
81543939	rs11232885	1.34163e-07	-1.49716	-0.751478	5.7512e-05	-1.46134	-0.711541	5.76846e-05	-1.46126	-0.711513
81544010	rs12803159	1.86676e-07	-0.756313	-1.16201	0.000164772	0.06089	-1.1812	0.000165143	0.0602501	-1.1812
81544464	rs1599216	2.69096e-07	-1.55263	-1.79556e-10	9.70154e-05	-1.65	-1.79556e-10	9.72807e-05	-1.65016	-1.79556e-10
81544465	rs56154532	1.14227e-07	-1.6958	-0.713709	4.8509e-05	-1.69091	-0.652219	4.86504e-05	-1.69092	-0.652184
81544489	rs56070066	1.14227e-07	-1.6958	-0.713709	4.8509e-05	-1.69091	-0.652219	4.86504e-05	-1.69092	-0.652184
81544595	rs146731946	2.84957e-07	-1.49536	-1.79556e-10	9.70544e-05	-1.6496	-1.79556e-10	9.73379e-05	-1.64958	-1.79556e-10
81544644	rs55803135	1.14605e-07	-1.70117	-0.705035	4.86789e-05	-1.69662	-0.643005	4.88208e-05	-1.69664	-0.64297
81544784	rs11232886	2.80189e-07	-1.55638	0.0441423	0.000135999	-1.34954	0.0373143	0.000136535	-1.3489	0.0377152
81544829	rs75105197	1.14227e-07	-1.6958	-0.713709	4.8509e-05	-1.69091	-0.652219	4.86504e-05	-1.69092	-0.652184
81545552	rs78250368	2.3283e-06	0.605192	-1.79556e-10	0.000600671	0.173173	-1.79556e-10	0.000603004	0.17416	-1.79556e-10
81545651	rs61709921	1.10409e-07	-1.27159	-1.17192	3.43442e-05	-1.52875	-1.15969	3.44353e-05	-1.52902	-1.15967
81545726	rs7120547	3.88592e-06	1.11741	-1.79556e-10	0.00151892	1.10088	-1.79556e-10	0.00152304	1.1007	-1.79556e-10
81545805	rs55968080	1.26742e-07	-1.58774	-0.717813	5.45495e-05	-1.56918	-0.65658	5.47086e-05	-1.5692	-0.656545
81545940	rs12363526	1.57551e-07	-0.925861	-1.16209	0.000129006	-0.18377	-1.18125	0.0001293	-0.184379	-1.18125
81546127	rs11232887	1.55487e-07	-1.28598	-0.815152	6.03326e-05	-1.3461	-0.778903	6.04994e-05	-1.34622	-0.778908
81546605	rs12272115	1.21468e-07	-1.17947	-1.16858	3.74871e-05	-1.44543	-1.15545	3.75867e-05	-1.44569	-1.15542
81546626	rs12272123	1.06572e-07	-1.31144	-1.16743	3.42179e-05	-1.53811	-1.15401	3.43104e-05	-1.53834	-1.15398
81546942	rs7125173	1.26406e-07	-1.58224	-0.725969	5.43953e-05	-1.56335	-0.66525	5.45538e-05	-1.56336	-0.665215
81546965	rs7125392	1.26406e-07	-1.58224	-0.725969	5.43953e-05	-1.56335	-0.66525	5.45538e-05	-1.56336	-0.665215
81547060	rs7128472	1.39811e-07	-1.45265	-0.754755	5.95325e-05	-1.44246	-0.695887	5.97018e-05	-1.44255	-0.695854
81547109	rs144520537	1.01712e-07	-1.36048	-1.16507	3.27022e-05	-1.58637	-1.15106	3.27904e-05	-1.58659	-1.15103
81547300	rs7128525	1.28157e-07	-1.57663	-0.717813	5.51958e-05	-1.55741	-0.65658	5.53567e-05	-1.55742	-0.656545
81547456	rs7114561	1.27965e-07	-1.58224	-0.713709	5.51087e-05	-1.56335	-0.652219	5.52694e-05	-1.56336	-0.652184
81547478	rs11825976	1.28372e-07	-1.58774	-0.705035	5.52951e-05	-1.56918	-0.643005	5.54563e-05	-1.5692	-0.64297
81547521	rs79770365	1.03463e-07	-1.72901	-0.779476	4.73521e-05	-1.66446	-0.702802	4.74962e-05	-1.66433	-0.702785
81547717	rs7129145	1.30008e-07	-1.57093	-0.709175	5.60422e-05	-1.55137	-0.647402	5.62055e-05	-1.55138	-0.647367
81548180	rs7102304	1.18917e-07	-1.24503	-1.12424	3.10859e-05	-1.65538	-1.13274	3.11698e-05	-1.65559	-1.13273
81548267	rs7102250	1.27634e-07	-1.57663	-0.7219	5.49566e-05	-1.55741	-0.660923	5.51167e-05	-1.55742	-0.660889
81548403	rs7102796	1.05566e-07	-1.65543	-0.832935	5.07905e-05	-1.50036	-0.796805	5.09512e-05	-1.50012	-0.796779
81548505	rs73515974	4.07962e-06	1.16606	-1.79556e-10	0.00159441	1.14938	-1.79556e-10	0.00159873	1.1492	-1.79556e-10
81548571	rs12289167	1.05132e-07	-1.3248	-1.16768	3.38874e-05	-1.54717	-1.15466	3.39792e-05	-1.54739	-1.15463
81548593	rs12807842	1.50003e-07	-0.946752	-1.19029	0.000141733	-0.089329	-1.1816	0.000142103	-0.0896121	-1.1816
81548758	rs996446	3.30753e-07	-1.73207	0.385737	0.000133491	-1.68869	0.357854	0.000133973	-1.68845	0.358322
81548806	rs996447	1.39338e-07	-1.43227	-0.778525	5.05974e-05	-1.57974	-0.721232	5.07365e-05	-1.57992	-0.7212
81549176	rs996448	1.48862e-07	-1.43227	-0.712412	5.43318e-05	-1.57974	-0.650023	5.44833e-05	-1.57992	-0.649951
81549672	rs7930175	1.19662e-07	-1.65385	-0.709175	5.10798e-05	-1.64408	-0.647402	5.12286e-05	-1.6441	-0.647367
81550153	rs139241879	1.03837e-07	-1.3404	-1.16447	3.30801e-05	-1.57365	-1.15229	3.31685e-05	-1.57389	-1.15228
81550775	rs34715916	1.14916e-07	-1.66664	-0.736865	4.87419e-05	-1.6564	-0.681931	4.88842e-05	-1.6564	-0.681908
81551005	rs116938368	1.8288e-06	0.363714	-1.79556e-10	0.000862638	0.535122	-1.79556e-10	0.000864116	0.533943	-1.79556e-10
81551421	rs73517994	2.53586e-06	0.690587	-1.79556e-10	0.000997673	0.680552	-1.79556e-10	0.00100023	0.680216	-1.79556e-10
81551643	rs12284866	1.1915e-07	-1.19448	-1.17284	3.5717e-05	-1.48837	-1.16087	3.58105e-05	-1.48868	-1.16085
81552217	rs7127224	3.60484e-07	-0.88022	-0.380033	0.000164683	-0.806297	-0.314556	0.000164837	-0.808311	-0.314495
81552428	rs79556635	1.05033e-07	-1.49956	-0.993866	4.64662e-05	-1.37439	-1.01176	4.65014e-05	-1.37648	-1.0118
81553155	rs6592004	3.30141e-07	-0.939771	-0.408412	0.000150263	-0.868418	-0.344069	0.000150414	-0.870364	-0.344009
81553746	rs139294115	9.87054e-08	-1.3847	-1.17086	3.21521e-05	-1.59606	-1.15834	3.22398e-05	-1.59625	-1.15831
81554305	rs2125815	1.93036e-07	-1.33933	-0.545494	9.25673e-05	-1.18733	-0.509608	9.27085e-05	-1.18871	-0.509599
81554421	rs75743117	1.03371e-06	-0.206793	-1.79556e-10	0.000502631	-0.0050167	-1.79556e-10	0.000503723	-0.00573667	-1.79556e-10
81554428	rs2125817	3.26599e-07	-0.939771	-0.419196	0.000148586	-0.868418	-0.355289	0.000148736	-0.870364	-0.35523
81554597	rs2125818	3.26599e-07	-0.939771	-0.419196	0.000148586	-0.868418	-0.355289	0.000148736	-0.870364	-0.35523
81554815	rs12365074	1.65211e-07	-0.881304	-1.15917	0.000141551	-0.0926873	-1.17953	0.000141867	-0.093348	-1.17953
81554965	rs10751066	3.46559e-07	-1.71481	0.415165	0.000130674	-1.71966	0.367494	0.000131124	-1.71952	0.367896
81555236	rs73518000	3.15301e-07	-0.967685	-0.42649	0.000144098	-0.88906	-0.365322	0.000144247	-0.890955	-0.365285
81555577	rs11232895	9.90211e-08	-1.38205	-1.17032	3.17793e-05	-1.6084	-1.15766	3.18653e-05	-1.60862	-1.15763
81555852	rs77292936	9.6355e-08	-1.40685	-1.17282	3.11655e-05	-1.62302	-1.16254	3.12497e-05	-1.62323	-1.16253
81556004	rs66674736	1.13507e-07	-1.36525	-1.05058	4.24643e-05	-1.39239	-1.08382	4.26105e-05	-1.39192	-1.08374
81556039	rs17143008	9.59384e-08	-1.41153	-1.17246	3.10945e-05	-1.62574	-1.1621	3.11787e-05	-1.62595	-1.16208
81556529	rs71478367	2.49787e-07	-1.62709	-1.79556e-10	0.000108878	-1.53465	-1.79556e-10	0.00010917	-1.53486	-1.79556e-10
81556584	rs4579948	1.10558e-07	-1.66885	-0.773311	4.68196e-05	-1.65448	-0.724087	4.69555e-05	-1.65448	-0.724081
81556771	rs1380532	1.03368e-07	-1.41844	-1.09097	6.64077e-05	-0.919118	-1.10994	6.65459e-05	-0.920011	-1.10986
81557129	rs117320186	5.4049e-06	-1.21388e-10	1.44736	0.0020775	-1.21388e-10	1.41405	0.0020844	-1.21388e-10	1.41447
81557136	rs1380533	2.67131e-07	-1.55996	-1.79556e-10	9.63468e-05	-1.65692	-1.79556e-10	9.66096e-05	-1.65709	-1.79556e-10
81557603	rs1813660	3.29329e-07	-1.72564	0.374992	0.000127331	-1.70849	0.330405	0.000127785	-1.7083	0.330881
81557646	rs1960816	1.1169e-07	-1.66251	-0.769467	4.71526e-05	-1.65146	-0.720022	4.72892e-05	-1.65147	-0.720016
81557681	rs2373908	3.34904e-07	-1.63096	0.297105	0.000118191	-1.73367	0.281091	0.000118592	-1.73365	0.281573
81558091	rs12791915	8.69494e-07	-0.37979	-1.79556e-10	0.000192871	-0.96285	-1.79556e-10	0.000193392	-0.963043	-1.79556e-10
81558550	rs12271406	1.00765e-07	-1.35491	-1.18001	3.18769e-05	-1.59199	-1.171	3.19622e-05	-1.59223	-1.17099
81558649	rs11232896	1.01866e-07	-1.50827	-1.01577	4.50175e-05	-1.3852	-1.03262	4.50531e-05	-1.38727	-1.03265
81558745	rs4943852	1.92993e-07	-1.30278	-0.582266	9.37729e-05	-1.13809	-0.545911	9.39105e-05	-1.13952	-0.545906
81558790	rs4944363	1.11019e-07	-1.66392	-0.774075	4.70595e-05	-1.65158	-0.721877	4.71957e-05	-1.65159	-0.721875
81558791	rs12271662	1.0312e-07	-1.34744	-1.16437	3.2632e-05	-1.58741	-1.15217	3.27193e-05	-1.58765	-1.15215
81559064	rs4943853	1.79736e-07	-1.38338	-0.572828	8.60647e-05	-1.23358	-0.536196	8.62013e-05	-1.23489	-0.536191
81559065	rs116541637	9.68874e-08	-1.4046	-1.16955	3.1333e-05	-1.62172	-1.15848	3.14177e-05	-1.62192	-1.15847
81559650	rs17143012	1.01515e-07	-1.36176	-1.16573	3.2294e-05	-1.59617	-1.15382	3.23806e-05	-1.5964	-1.1538
81559674	rs74548770	2.03128e-07	-0.950457	-0.883407	6.65843e-05	-1.18615	-0.840257	6.67533e-05	-1.18651	-0.840249
81559688	rs1947656	6.93109e-08	-1.73362	-1.17548	3.03488e-05	-1.62443	-1.18769	3.04299e-05	-1.62464	-1.1877
81559737	rs1947657	2.95238e-07	-1.00975	-0.450165	0.000133636	-0.94155	-0.388203	0.000133778	-0.943411	-0.388171
81559782	rs1947658	3.52043e-06	1.01864	-1.79556e-10	0.00140363	1.02194	-1.79556e-10	0.00140725	1.02163	-1.79556e-10
81559942	rs58630987	3.63365e-06	1.05029	-1.79556e-10	0.0014488	1.05362	-1.79556e-10	0.00145254	1.0533	-1.79556e-10
81560208	rs7952225	2.61426e-07	-1.58155	-1.79556e-10	9.49963e-05	-1.67104	-1.79556e-10	9.5257e-05	-1.67119	-1.79556e-10
81560368	rs11603767	3.21765e-07	-0.947517	-0.426361	0.000145678	-0.878736	-0.364738	0.00014579	-0.880907	-0.364692
81561077	rs1945906	9.55979e-08	-1.45561	-1.13194	6.02373e-05	-0.980052	-1.14653	6.03493e-05	-0.981148	-1.14647
81561492	rs7935158	1.6613e-07	-1.25877	-0.776162	6.70824e-05	-1.2963	-0.722652	6.72631e-05	-1.29655	-0.722607
81561580	rs17143016	1.02356e-07	-1.35745	-1.16179	3.25331e-05	-1.59355	-1.14907	3.26203e-05	-1.59378	-1.14905
81561599	rs7935562	2.41895e-06	0.643387	-1.79556e-10	0.000951483	0.633148	-1.79556e-10	0.000953951	0.632848	-1.79556e-10
81561604	rs7935567	2.41895e-06	0.643387	-1.79556e-10	0.000951483	0.633148	-1.79556e-10	0.000953951	0.632848	-1.79556e-10
81561677	rs17143020	9.94681e-08	-1.38823	-1.15963	3.20182e-05	-1.61208	-1.14649	3.21045e-05	-1.6123	-1.14647
81561748	rs7935509	1.80366e-07	-1.34996	-0.602753	8.6789e-05	-1.19511	-0.566286	8.69073e-05	-1.19665	-0.56627
81562005	rs79211597	8.03987e-07	-0.383062	-0.0750558	0.000369166	-0.289293	-0.0243352	0.000371256	-0.287688	-0.0231852
81562454	rs7939401	1.66286e-07	-1.24223	-0.791758	6.73953e-05	-1.27507	-0.739234	6.75768e-05	-1.27531	-0.739189
81562827	rs11828850	1.70057e-07	-1.21981	-0.791758	6.88716e-05	-1.2534	-0.739234	6.90568e-05	-1.25365	-0.739189
81563054	rs17143025	3.82109e-06	1.10059	-1.79556e-10	0.00150159	1.08941	-1.79556e-10	0.00150544	1.08908	-1.79556e-10
81563127	rs73519919	2.56766e-06	0.703049	-1.79556e-10	0.00100985	0.692681	-1.79556e-10	0.00101246	0.692377	-1.79556e-10
81563136	rs73519920	1.66212e-07	-1.23108	-0.803357	6.72895e-05	-1.26429	-0.751577	6.74705e-05	-1.26454	-0.751533
81563258	rs17417943	1.0752e-07	-1.63241	-0.83762	4.55766e-05	-1.61667	-0.788813	4.57134e-05	-1.61657	-0.788803
81563287	rs79163790	1.72873e-07	-1.19996	-0.795181	7.00854e-05	-1.24106	-0.734103	7.02752e-05	-1.24128	-0.734068
81563364	rs73519924	3.73558e-06	1.07796	-1.79556e-10	0.00156434	1.13035	-1.79556e-10	0.00156847	1.13009	-1.79556e-10
81563655	rs1459944	3.14321e-07	-1.58064	0.183358	0.000106486	-1.73107	0.174208	0.000106843	-1.73114	0.174737
81563834	rs12362287	1.06254e-07	-1.51257	-0.9693	4.68064e-05	-1.39055	-0.988305	4.6844e-05	-1.3926	-0.988341
81563966	rs10897892	1.04972e-07	-1.39855	-1.09546	6.6974e-05	-0.906743	-1.11383	6.70977e-05	-0.907872	-1.11374
81564678	rs922135	3.3291e-07	-0.904086	-0.435743	0.000149494	-0.844425	-0.373193	0.000149604	-0.846611	-0.373161
81564778	rs12272910	2.26438e-07	-1.72523	-1.79556e-10	9.20762e-05	-1.70226	-1.79556e-10	9.23521e-05	-1.70216	-1.79556e-10
81565106	rs9787770	3.067e-07	-0.948799	-0.473033	0.000138823	-0.873881	-0.417795	0.00013893	-0.876044	-0.417752
81565284	rs9787825	1.23111e-07	-1.44305	-0.891563	5.26557e-05	-1.41735	-0.843748	5.28077e-05	-1.41736	-0.843745
81565488	rs11232899	1.37767e-07	-1.10177	-1.12036	0.000106803	-0.400685	-1.15321	0.000107014	-0.4016	-1.15321
81565754	rs1599215	3.64234e-07	-1.24991	-1.79556e-10	0.000117579	-1.45776	-1.79556e-10	0.00011791	-1.45784	-1.79556e-10
81565939	rs80083266	9.77733e-08	-1.40882	-1.15623	3.17616e-05	-1.62417	-1.14244	3.18476e-05	-1.62438	-1.14243
81565982	rs73519930	3.836e-06	1.10448	-1.79556e-10	0.00156977	1.13381	-1.79556e-10	0.00157387	1.13353	-1.79556e-10
81566596	rs59546348	1.08804e-07	-1.51408	-0.944069	4.58362e-05	-1.49167	-0.908131	4.59725e-05	-1.49168	-0.908042
81566608	rs77226659	3.48452e-07	-0.928241	-0.36596	0.000155449	-0.855469	-0.32309	0.000156147	-0.854217	-0.32275
81566738	rs143033039	6.36814e-07	-1.21388e-10	-0.691223	0.00025853	-1.21388e-10	-0.669862	0.000259325	-1.21388e-10	-0.669682
81567116	rs11232900	3.26181e-07	-1.25176	-0.108491	0.000155597	-1.04796	-0.12964	0.000155984	-1.049	-0.129011
81567361	rs11232901	1.96616e-07	-1.72509	-0.141362	9.18193e-05	-1.59212	-0.112928	9.21741e-05	-1.59182	-0.11226
81567633	rs10897893	2.98804e-07	-1.34222	-0.105694	0.000142877	-1.14777	-0.115124	0.00014325	-1.1487	-0.114474
81567640	rs10897894	2.98804e-07	-1.34222	-0.105694	0.000142877	-1.14777	-0.115124	0.00014325	-1.1487	-0.114474
81567953	rs10897895	1.91886e-07	-1.72834	-0.162457	8.84865e-05	-1.60643	-0.135591	8.8826e-05	-1.60615	-0.134937
81568064	rs1903243	2.15294e-07	-0.94173	-0.833967	8.75843e-05	-0.94585	-0.806421	8.75932e-05	-0.948526	-0.806535
81568415	rs75260221	2.30675e-07	-1.54789	-0.158797	0.000112199	-1.355	-0.149602	0.000112641	-1.35466	-0.148905
81568418	rs1459943	9.73278e-08	-1.71209	-0.857526	4.48135e-05	-1.59598	-0.826382	4.49236e-05	-1.59652	-0.826282
81568850	rs7113242	1.41679e-07	-1.1155	-1.07864	0.000107775	-0.423421	-1.1214	0.000107986	-0.424358	-1.1214
81568926	rs7113357	2.66959e-07	-1.53856	-0.0220466	0.000129986	-1.30202	-0.0554341	0.00013036	-1.30271	-0.054756
81569926	rs10082665	3.71897e-07	-1.1666	-0.0624888	0.000218433	-0.744669	-0.0937251	0.000218958	-0.745616	-0.0932671
81570123	rs76593364	2.49059e-07	-1.72568	0.0956674	0.0001003	-1.71652	0.0998123	0.000100646	-1.71646	0.10031
81570167	rs117303255	2.67993e-07	-1.71672	0.159978	0.000106013	-1.72554	0.164225	0.000106378	-1.7255	0.164735
81570545	rs138110922	1.0805e-07	-1.27973	-1.18538	3.38732e-05	-1.52162	-1.18063	3.39625e-05	-1.52189	-1.18061
81571248	rs191191118	5.38221e-07	-1.21388e-10	-0.859432	0.000221396	-1.21388e-10	-0.824923	0.000222065	-1.21388e-10	-0.824795
81571473	rs61314607	1.18966e-06	-1.71406	1.64778	0.000479081	-1.72544	1.67243	0.000480689	-1.72539	1.67285
81572245	rs117545910	1.22778e-05	2.26785	-1.79556e-10	0.00301832	1.78758	-1.79556e-10	0.00300786	1.78122	-1.79556e-10
81572903	rs1945899	7.16444e-08	-1.7281	-1.14788	2.82406e-05	-1.73299	-1.15112	2.83236e-05	-1.73294	-1.15113
81572979	rs11232902	9.75791e-07	-1.73166	1.46721	0.000415384	-1.66394	1.46827	0.00041677	-1.66375	1.46852
81573763	rs117976924	3.1869e-07	-1.38348	-1.79556e-10	9.0233e-05	-1.72248	-1.79556e-10	9.0498e-05	-1.72244	-1.79556e-10
81573803	rs117788447	8.25204e-07	-1.21388e-10	-0.43207	0.000342185	-1.21388e-10	-0.389523	0.000343205	-1.21388e-10	-0.389438
81574078	rs4944364	7.70296e-08	-1.61387	-1.18964	3.94239e-05	-1.35973	-1.19077	3.95185e-05	-1.36023	-1.19076
81574167	rs4944365	1.36961e-07	-1.04159	-1.18641	7.85141e-05	-0.672601	-1.18899	7.86436e-05	-0.673853	-1.18898
81574883	rs74695879	4.18377e-07	-1.21388e-10	-1.11132	0.000163474	-1.21388e-10	-1.12822	0.000163955	-1.21388e-10	-1.12817
81575873	rs6592005	1.28609e-07	-1.10525	-1.18568	7.19677e-05	-0.76021	-1.18845	7.20891e-05	-0.761426	-1.18844
81575931	rs6592006	7.52195e-08	-1.63934	-1.18795	3.17691e-05	-1.58056	-1.18582	3.18757e-05	-1.58008	-1.18584
81575959	rs78452194	2.61297e-07	-1.58204	-1.79556e-10	9.04076e-05	-1.72055	-1.79556e-10	9.06716e-05	-1.72052	-1.79556e-10
81576034	rs6592007	7.50539e-08	-1.63934	-1.19015	3.16705e-05	-1.58056	-1.18893	3.17769e-05	-1.58008	-1.18894
81576342	rs7124494	1.45627e-07	-0.979938	-1.18671	8.18141e-05	-0.631269	-1.18915	8.1946e-05	-0.632559	-1.18915
81576719	rs75189546	4.16341e-07	-1.21388e-10	-1.1162	0.000165468	-1.21388e-10	-1.1161	0.000165921	-1.21388e-10	-1.11625
81576771	rs1945898	3.87582e-07	-1.28504	0.0972673	0.0003271	-0.662798	0.228191	0.000327746	-0.663581	0.228055
81576954	rs141918486	2.25468e-07	-1.72952	-1.79556e-10	9.34843e-05	-1.68708	-1.79556e-10	9.37467e-05	-1.68717	-1.79556e-10
81577369	rs4944366	4.00893e-07	-1.26378	0.109775	0.000342911	-0.630087	0.242684	0.00034359	-0.630882	0.242567
81577945	rs7937021	8.03737e-08	-1.59712	-1.1639	4.12852e-05	-1.32689	-1.17748	4.13824e-05	-1.32739	-1.17752
81578047	rs10501529	3.05101e-07	-1.60305	0.175988	0.000154248	-1.47674	0.290423	0.000154658	-1.47676	0.290213
81578391	rs11232905	7.36937e-07	-0.545198	-1.79556e-10	0.00030973	-0.489174	-1.79556e-10	0.000310782	-0.488672	-1.79556e-10
81578584	rs4943855	1.459e-07	-0.982172	-1.18261	8.02628e-05	-0.653181	-1.18639	8.0395e-05	-0.654439	-1.18637
81578858	rs118124518	4.33015e-07	-1.21388e-10	-1.07693	0.000172795	-1.21388e-10	-1.07277	0.000173291	-1.21388e-10	-1.07279
81578888	rs4943856	7.62166e-08	-1.6243	-1.18982	3.20189e-05	-1.57023	-1.18831	3.21271e-05	-1.56974	-1.18832
81578896	rs71478369	4.08539e-07	-1.13511	-1.79556e-10	0.000111323	-1.51244	-1.79556e-10	0.000111631	-1.51257	-1.79556e-10
81578897	rs12420785	5.25056e-07	-1.71402	0.829819	0.000235956	-1.69937	0.938144	0.000236728	-1.69924	0.93839
81579068	rs12789039	1.35887e-07	-1.05635	-1.17953	7.61083e-05	-0.708633	-1.18408	7.6236e-05	-0.709865	-1.18406
81579864	rs6592008	5.38967e-07	-1.7077	0.849655	0.000238411	-1.70934	0.958459	0.000239183	-1.70923	0.958693
81581001	rs1459950	8.31234e-08	-1.55523	-1.17215	4.34518e-05	-1.27014	-1.18308	4.35518e-05	-1.27071	-1.18311
81581176	rs6592009	1.46218e-07	-0.979987	-1.18262	8.34099e-05	-0.615165	-1.18594	8.35452e-05	-0.616452	-1.18592
81581364	rs6592010	3.74406e-07	-1.22236	-1.79556e-10	0.00022198	-0.822285	-1.79556e-10	0.000222693	-0.821971	-1.79556e-10
81581908	rs6592011	1.46281e-07	-0.979987	-1.18218	8.34137e-05	-0.615165	-1.1859	8.35489e-05	-0.616452	-1.18588
81582086	rs6592012	1.48338e-07	-0.967084	-1.18112	8.48295e-05	-0.599459	-1.18477	8.49665e-05	-0.600755	-1.18475
81582139	rs57889937	5.31678e-07	-1.70148	0.829819	0.000232366	-1.71471	0.938144	0.000233118	-1.71461	0.93839
81582279	rs6592013	1.50092e-07	-0.955798	-1.18065	8.87235e-05	-0.554628	-1.18472	8.88931e-05	-0.555627	-1.1847
81582575	rs1459951	2.22419e-07	-0.556142	-1.187	9.66904e-05	-0.464293	-1.18907	9.70176e-05	-0.463807	-1.18906
81582739	rs1459952	7.90412e-07	0.681898	-1.15704	0.000577575	1.2988	-1.16484	0.000577784	1.29627	-1.16483
81583196	rs11607964	1.9853e-07	-0.799988	-1.05677	5.27159e-05	-1.21772	-1.04224	5.28427e-05	-1.21818	-1.04227
81583255	rs17418246	5.82756e-07	-1.51513	0.735196	0.00026027	-1.46596	0.80281	0.00026089	-1.46659	0.80292
81583316	rs11232906	1.5414e-07	-0.929478	-1.18036	9.16792e-05	-0.522275	-1.1843	9.18532e-05	-0.523288	-1.18428
81583507	rs60569113	5.63043e-07	-1.66403	0.849683	0.000233345	-1.73089	0.958532	0.000234087	-1.73085	0.958779
81583942	rs116762537	2.38831e-07	-0.554489	-1.11746	8.08926e-05	-0.714392	-1.11736	8.10404e-05	-0.715305	-1.11751
81583984	rs114567119	6.33363e-07	-0.696658	-1.79556e-10	0.000215532	-0.851765	-1.79556e-10	0.00021597	-0.852624	-1.79556e-10
81584254	rs7943024	1.72155e-07	-0.815452	-1.18385	0.000107507	-0.360571	-1.18674	0.000107701	-0.361678	-1.18673
81584347	rs1459953	1.69842e-07	-0.827723	-1.18511	0.000102328	-0.408994	-1.1877	0.000102479	-0.410423	-1.18768
81584660	rs1459954	1.6943e-07	-0.829565	-1.18569	0.00010552	-0.377841	-1.18813	0.000105711	-0.37894	-1.18811
81584879	rs1380543	1.51911e-07	-0.938159	-1.18625	8.93948e-05	-0.543283	-1.18853	8.95334e-05	-0.544637	-1.18851
81584957	rs61888656	2.39736e-07	-0.609813	-1.05835	7.85514e-05	-0.802901	-1.05822	7.86894e-05	-0.803832	-1.05842
81585392	rs11232908	1.57803e-07	-0.899584	-1.18677	8.91315e-05	-0.545864	-1.1889	8.92657e-05	-0.547262	-1.18888
81585541	rs117995014	6.61887e-07	-1.21388e-10	-0.652606	0.000262322	-1.21388e-10	-0.655302	0.000263144	-1.21388e-10	-0.655063
81585850	rs7947832	1.57939e-07	-0.897346	-1.18815	8.77932e-05	-0.560071	-1.18982	8.79278e-05	-0.561439	-1.18981
81585943	rs7947956	1.80832e-07	-0.76138	-1.18875	0.000108628	-0.346848	-1.19009	0.000108779	-0.348362	-1.19009
81586204	rs7936146	1.672e-07	-0.84174	-1.18677	0.000100486	-0.425956	-1.1889	0.000100635	-0.427375	-1.18888
81586226	rs7951074	1.57175e-07	-0.904097	-1.18625	8.56429e-05	-0.58616	-1.18853	8.57558e-05	-0.587746	-1.18851
81586592	rs77037941	3.37974e-07	-1.32473	-1.79556e-10	0.000233303	-0.772534	-1.79556e-10	0.000234328	-0.771043	-1.79556e-10
81586661	rs7936672	1.7823e-07	-0.774232	-1.19039	0.000110722	-0.326956	-1.1909	0.000110877	-0.328445	-1.1909
81586878	rs17477804	2.60254e-07	-1.58604	-1.79556e-10	9.2458e-05	-1.69812	-1.79556e-10	9.27178e-05	-1.6982	-1.79556e-10
81586956	rs77906821	4.98389e-07	-1.7064	0.77008	0.000219449	-1.71057	0.876813	0.000220161	-1.71046	0.877055
81587427	rs78784947	4.57703e-07	-1.68153	0.660044	0.000194114	-1.72581	0.769388	0.000194738	-1.72575	0.769643
81587624	rs4294590	1.80807e-07	-0.759703	-1.19056	0.000112683	-0.309375	-1.19092	0.000112839	-0.310874	-1.19092
81587997	rs4575296	4.38616e-07	-1.6485	0.584426	0.000178233	-1.73333	0.691544	0.000178796	-1.73331	0.691794
81588083	rs61888657	6.46512e-07	-0.676109	-1.79556e-10	0.000219657	-0.832807	-1.79556e-10	0.000220102	-0.833675	-1.79556e-10
81588355	rs74453680	1.89568e-07	-1.01966	-0.883289	8.09623e-05	-0.951055	-0.879835	8.1311e-05	-0.949873	-0.87961
81588647	rs75189046	4.56516e-07	-1.69119	0.667108	0.000195303	-1.72136	0.771039	0.00019593	-1.72128	0.771275
81588930	rs75829939	1.8877e-07	-1.05634	-0.850834	8.04954e-05	-0.98947	-0.847203	8.08406e-05	-0.988318	-0.846967
81589196	rs11232909	1.83127e-07	-0.750664	-1.18686	0.000106328	-0.370457	-1.18788	0.000106213	-0.374432	-1.18788
81589726	rs1945901	4.34106e-07	-1.25686	0.182453	0.000375864	-0.606467	0.31082	0.000376574	-0.607309	0.310659
81590186	rs61888658	6.09831e-07	-0.734519	-1.79556e-10	0.000208142	-0.886653	-1.79556e-10	0.000208569	-0.887495	-1.79556e-10
81590249	rs11232910	7.93034e-08	-1.5835	-1.19092	4.20793e-05	-1.29586	-1.18946	4.21785e-05	-1.2964	-1.18945
81590720	rs59701910	4.49089e-07	-1.67484	0.634361	0.000188481	-1.72883	0.742954	0.000189084	-1.72878	0.743207
81590838	rs147121043	3.90324e-07	-1.21388e-10	-1.18072	0.000155215	-1.21388e-10	-1.18007	0.000155662	-1.21388e-10	-1.18008
81590895	rs79365820	4.23529e-07	-1.21388e-10	-1.09908	0.00016772	-1.21388e-10	-1.10258	0.000168201	-1.21388e-10	-1.1026
81590982	rs11232911	4.34696e-07	-1.30655	0.233501	0.000149433	-1.58173	0.363709	0.000149801	-1.58187	0.363415
81591214	rs76883496	3.55475e-07	-1.27425	-1.79556e-10	0.000132457	-1.33861	-1.79556e-10	0.00013288	-1.33832	-1.79556e-10
81591244	rs10897896	1.9569e-07	-0.68063	-1.19054	0.000116926	-0.273956	-1.18938	0.000117081	-0.27551	-1.18939
81591673	rs78827338	2.72419e-07	-1.54036	-1.79556e-10	0.000110959	-1.51571	-1.79556e-10	0.000111381	-1.51481	-1.79556e-10
81591866	rs78902865	4.49759e-07	-1.7061	0.667108	0.000197368	-1.71084	0.771039	0.000198007	-1.71074	0.771275
81592641	rs146043041	4.02757e-07	-1.21388e-10	-1.14937	0.000159468	-1.21388e-10	-1.15303	0.000159933	-1.21388e-10	-1.15301
81592830	rs12276144	4.35335e-07	-1.65601	0.584426	0.000178525	-1.73169	0.691544	0.000179093	-1.73165	0.691794
81592990	rs11232912	1.81933e-07	-0.754863	-1.1892	9.79984e-05	-0.450219	-1.1897	9.79004e-05	-0.454113	-1.1897
81593189	rs12277683	4.26155e-07	-1.66864	0.575739	0.00017726	-1.72986	0.6826	0.000177825	-1.72981	0.682849
81593832	rs79967854	4.06344e-07	-1.21388e-10	-1.1405	0.000161492	-1.21388e-10	-1.14042	0.000161939	-1.21388e-10	-1.14055
81593948	rs11232913	5.1067e-07	-1.65146	0.739483	0.000217877	-1.73373	0.892793	0.000218442	-1.73373	0.892491
81594235	rs117395387	4.71046e-07	-0.992745	-1.79556e-10	0.000200736	-0.922883	-1.79556e-10	0.000201559	-0.921681	-1.79556e-10
81594246	rs79583674	1.87537e-07	-0.723594	-1.19013	0.000104189	-0.388212	-1.19046	0.00010407	-0.392238	-1.19046
81594250	rs115461103	6.40623e-07	-0.685259	-1.79556e-10	0.00022501	-0.808729	-1.79556e-10	0.000225451	-0.809661	-1.79556e-10
81594497	rs148940823	3.36501e-06	-1.21388e-10	0.973484	0.00134013	-1.21388e-10	0.975648	0.0013445	-1.21388e-10	0.976016
81595109	rs146704321	3.86362e-07	-1.21388e-10	-1.19093	0.000153579	-1.21388e-10	-1.19066	0.000154024	-1.21388e-10	-1.19066
81595133	rs7950689	4.25772e-07	-1.67739	0.583589	0.000178171	-1.72732	0.685189	0.000178738	-1.72726	0.685419
81595586	rs58008623	4.31272e-07	-1.71439	0.633428	0.000192368	-1.70189	0.736425	0.000192994	-1.70176	0.736659
81596091	rs11232914	3.9038e-07	-1.69937	0.518791	0.00016983	-1.71402	0.62394	0.00017038	-1.71392	0.624185
81596213	rs11232915	3.94118e-07	-1.6977	0.526652	0.000171	-1.71525	0.632039	0.000171554	-1.71515	0.632285
81596578	rs12283508	7.83005e-07	0.700821	-1.18538	0.000546016	1.26606	-1.18828	0.000546186	1.26347	-1.18828
81596656	rs117175085	3.07902e-07	-1.41792	-1.79556e-10	9.61083e-05	-1.6594	-1.79556e-10	9.63734e-05	-1.65953	-1.79556e-10
81596865	rs139956567	7.33201e-07	-1.21388e-10	-0.550282	0.000304233	-1.21388e-10	-0.507079	0.000305146	-1.21388e-10	-0.506973
81596927	rs17143052	4.07758e-07	-1.21388e-10	-1.13703	0.000161287	-1.21388e-10	-1.14169	0.000161753	-1.21388e-10	-1.1417
81597534	rs1540199	7.72794e-07	0.684497	-1.18219	0.000580382	1.32471	-1.1859	0.000580589	1.32218	-1.1859
81597580	rs72950207	2.3885e-07	-1.67187	-1.79556e-10	8.94843e-05	-1.73081	-1.79556e-10	8.97482e-05	-1.73076	-1.79556e-10
81598027	rs4278539	9.19048e-08	-1.51149	-1.11546	5.01902e-05	-1.22256	-1.0865	5.03138e-05	-1.22309	-1.08639
81598184	rs12418804	4.69372e-07	-1.46947	0.473163	0.000159316	-1.70577	0.551783	0.000159739	-1.70583	0.551604
81598466	rs2032409	8.18549e-07	0.744735	-1.1849	0.000505654	1.18934	-1.18836	0.000505896	1.18694	-1.18837
81599288	rs1540194	5.35734e-07	0.318563	-1.18263	0.000237281	0.432099	-1.18773	0.000238149	0.432865	-1.18773
81599523	rs1540193	5.98394e-07	-1.07965	0.326202	0.000506329	-0.488607	0.49092	0.00050748	-0.489132	0.490826
81599565	rs75543246	4.05105e-07	-1.71897	0.575416	0.000185049	-1.68012	0.675869	0.000185617	-1.67995	0.675876
81599682	rs7925873	2.1866e-07	-0.569449	-1.19073	0.000105918	-0.371472	-1.19074	0.000106416	-0.369675	-1.19074
81599981	rs12290582	3.85065e-07	-1.72992	0.535636	0.000184236	-1.64902	0.640359	0.000184812	-1.64881	0.640385
81600204	rs1945896	3.54839e-07	-1.52475	0.248715	0.000156236	-1.55914	0.385632	0.000156591	-1.55959	0.385459
81601292	rs17143063	1.44161e-07	-1.04561	-1.13116	4.04316e-05	-1.41014	-1.11512	4.05369e-05	-1.41049	-1.11506
81601400	rs4943857	8.71414e-08	-1.50907	-1.1711	5.68568e-05	-1.02922	-1.15512	5.70497e-05	-1.02879	-1.15505
81601405	rs61890160	6.3252e-07	-0.69799	-1.79556e-10	0.000222783	-0.818677	-1.79556e-10	0.000223236	-0.819534	-1.79556e-10
81601493	rs11601151	6.41502e-07	-0.683888	-1.79556e-10	0.000225756	-0.805419	-1.79556e-10	0.000226214	-0.806283	-1.79556e-10
81601575	rs11607302	6.3252e-07	-0.69799	-1.79556e-10	0.000222783	-0.818677	-1.79556e-10	0.000223236	-0.819534	-1.79556e-10
81601608	rs75322260	4.37651e-07	-1.21388e-10	-1.06628	0.000173827	-1.21388e-10	-1.06681	0.000174332	-1.21388e-10	-1.06681
81601884	rs11603185	6.53064e-07	-0.666026	-1.79556e-10	0.000229581	-0.788618	-1.79556e-10	0.000230045	-0.789489	-1.79556e-10
81601984	rs80247489	2.86691e-07	-1.4893	-1.79556e-10	9.30549e-05	-1.69168	-1.79556e-10	9.33148e-05	-1.69179	-1.79556e-10
81602042	rs11232917	3.76306e-07	-1.2173	-1.79556e-10	0.000171753	-1.07882	-1.79556e-10	0.00017196	-1.0805	-1.79556e-10
81602046	rs139141411	3.93708e-06	-1.21388e-10	1.13049	0.00156808	-1.21388e-10	1.13273	0.00157322	-1.21388e-10	1.13312
81602523	rs78827251	4.14484e-07	-1.21388e-10	-1.12067	0.000164586	-1.21388e-10	-1.12144	0.000165033	-1.21388e-10	-1.12162
81603149	rs77977134	2.23744e-07	-0.633026	-1.10417	7.90594e-05	-0.749641	-1.10503	7.91934e-05	-0.75064	-1.10523
81604797	rs74581829	4.13477e-07	-1.21388e-10	-1.1231	0.000164188	-1.21388e-10	-1.12386	0.000164635	-1.21388e-10	-1.12403
81604895	rs61890162	4.87558e-07	-0.958293	-1.79556e-10	0.000179293	-1.03586	-1.79556e-10	0.000179687	-1.03655	-1.79556e-10
81605226	rs79405052	4.65398e-07	-1.00481	-1.79556e-10	0.000171559	-1.07995	-1.79556e-10	0.00017194	-1.08062	-1.79556e-10
81605286	rs77560674	3.18719e-07	-1.38339	-1.79556e-10	0.000162371	-1.13499	-1.79556e-10	0.000162888	-1.1347	-1.79556e-10
81605467	rs61890163	6.22083e-07	-0.714628	-1.79556e-10	0.000219327	-0.834312	-1.79556e-10	0.000219775	-0.835161	-1.79556e-10
81605522	rs61890164	6.43799e-07	-0.680315	-1.79556e-10	0.000226516	-0.802059	-1.79556e-10	0.000226975	-0.802924	-1.79556e-10
81605750	rs1945892	6.29441e-07	-1.40118	0.698307	0.000324907	-1.21297	0.771634	0.000325744	-1.21295	0.771294
81605936	rs11601364	4.7898e-07	-0.976043	-1.79556e-10	0.0001763	-1.05269	-1.79556e-10	0.000176689	-1.05337	-1.79556e-10
81605969	rs11601395	6.39454e-07	-0.687086	-1.79556e-10	0.000225078	-0.808426	-1.79556e-10	0.000225535	-0.809288	-1.79556e-10
81606098	rs11605989	6.39454e-07	-0.687086	-1.79556e-10	0.000225078	-0.808426	-1.79556e-10	0.000225535	-0.809288	-1.79556e-10
81606105	rs17419022	3.15815e-07	-1.39254	-1.79556e-10	0.000101413	-1.60568	-1.79556e-10	0.000101684	-1.6059	-1.79556e-10
81607024	rs1540197	6.28681e-07	0.46347	-1.16755	0.000269106	0.546568	-1.17634	0.000270088	0.547328	-1.17634
81607066	rs11232919	3.63747e-07	-1.25124	-1.79556e-10	0.000165256	-1.11738	-1.79556e-10	0.000165423	-1.11926	-1.79556e-10
81607684	rs4283001	5.57811e-07	-1.16967	0.34599	0.000444486	-0.627445	0.499489	0.000445361	-0.6282	0.499322
81607997	rs4477463	1.26997e-06	-0.682659	0.681705	0.000664592	-0.480412	0.754712	0.00066578	-0.481179	0.754374
81608444	rs1112922	3.47389e-07	-1.6581	0.360848	0.000155133	-1.66969	0.489105	0.000155503	-1.66996	0.488864
81608677	rs1540196	3.59936e-07	-1.57999	0.318214	0.00015943	-1.6022	0.44893	0.000159798	-1.60258	0.448725
81608889	rs12365613	3.67842e-07	-1.24005	-1.79556e-10	0.000172323	-1.0755	-1.79556e-10	0.000172537	-1.07715	-1.79556e-10
81609008	rs1945897	5.50075e-07	-1.11697	0.279322	0.000450514	-0.549174	0.43469	0.000451396	-0.549956	0.434537
81609495	rs79961472	1.25787e-06	-1.21388e-10	-0.0105242	0.00050416	-1.21388e-10	-0.00198039	0.000505609	-1.21388e-10	-0.00200089
81609645	rs17143074	5.06157e-07	-1.72741	0.806553	0.000239635	-1.65904	0.913289	0.000240377	-1.65885	0.913296
81609670	rs7116275	5.81714e-07	-1.13026	0.348533	0.000480437	-0.553268	0.503092	0.000481372	-0.554026	0.502902
81610539	rs61890165	5.42001e-07	-0.852433	-1.79556e-10	0.000186237	-0.997855	-1.79556e-10	0.000186622	-0.998678	-1.79556e-10
81610589	rs140745009	1.12987e-06	-1.21388e-10	-0.117845	0.000440513	-1.21388e-10	-0.136934	0.000441792	-1.21388e-10	-0.136925
81611392	rs12718481	5.67605e-07	-1.1279	0.321623	0.000478575	-0.528919	0.474857	0.00047949	-0.52971	0.474669
81611771	rs2097184	8.8583e-08	-1.47646	-1.1873	5.74239e-05	-0.983586	-1.19083	5.76016e-05	-0.983385	-1.19083
81611866	rs7118432	6.44747e-07	-1.65139	0.972549	0.000304662	-1.71202	1.20635	0.000305563	-1.71192	1.20631
81612077	rs142283939	4.09592e-07	-1.21388e-10	-1.13254	0.000161008	-1.21388e-10	-1.14342	0.000161466	-1.21388e-10	-1.14347
81612093	rs116845272	2.25831e-07	-1.72792	-1.79556e-10	9.34217e-05	-1.68775	-1.79556e-10	9.36987e-05	-1.68768	-1.79556e-10
81612555	rs141419996	2.86862e-07	-1.4887	-1.79556e-10	0.000179442	-1.03502	-1.79556e-10	0.00018019	-1.03375	-1.79556e-10
81612852	rs188052433	4.67062e-07	-1.00124	-1.79556e-10	0.000174265	-1.0643	-1.79556e-10	0.000174986	-1.06306	-1.79556e-10
81614963	rs61890168	4.1994e-07	-1.10759	-1.79556e-10	0.000151104	-1.20691	-1.79556e-10	0.000151443	-1.20756	-1.79556e-10
81616223	rs7944477	6.19417e-07	-0.718922	-1.79556e-10	0.000204226	-0.905648	-1.79556e-10	0.000204634	-0.90654	-1.79556e-10
81616446	rs11232921	3.65853e-07	-1.60793	0.362458	0.000163472	-1.6231	0.494866	0.000163855	-1.62344	0.494656
81618766	rs12420615	5.36099e-07	-1.73145	0.868068	0.000259958	-1.64077	0.976414	0.000260769	-1.64055	0.976422
81618893	rs17143081	5.39102e-07	-0.857796	-1.79556e-10	0.000180237	-1.0306	-1.79556e-10	0.00018061	-1.03142	-1.79556e-10
81618946	rs12420641	4.86514e-07	-1.71563	0.755198	0.000222542	-1.68604	0.866285	0.000223227	-1.68589	0.866312
81619451	rs17419332	9.15992e-08	-1.46097	-1.16931	6.12434e-05	-0.957302	-1.15272	6.14372e-05	-0.957098	-1.15265
81619580	rs4944367	4.93098e-07	0.241611	-1.1886	0.000265435	0.54711	-1.19061	0.000266388	0.547805	-1.19061
81619652	rs72950221	4.36953e-07	-1.06787	-1.79556e-10	0.000196916	-0.942094	-1.79556e-10	0.000197538	-0.941831	-1.79556e-10
81619903	rs4944368	9.01161e-08	-1.49205	-1.15456	5.98138e-05	-0.997304	-1.13633	6.00039e-05	-0.997098	-1.13626
81620920	rs139231617	3.92111e-07	-1.21388e-10	-1.17616	0.000156103	-1.21388e-10	-1.17436	0.000156552	-1.21388e-10	-1.17438
81621021	rs34644916	1.84548e-07	-0.795126	-1.13467	4.88819e-05	-1.21682	-1.11865	4.90013e-05	-1.21733	-1.11858
81622781	rs7126955	1.02045e-06	-0.968339	0.748636	0.000539871	-0.758035	0.824491	0.000540926	-0.758631	0.824149
81623265	rs11232923	6.71914e-07	-0.970073	0.332503	0.000636449	-0.264593	0.495624	0.00063791	-0.265097	0.49553
81623447	rs12804727	5.69602e-07	-0.802764	-1.79556e-10	0.00015326	-1.19274	-1.79556e-10	0.000153707	-1.19272	-1.79556e-10
81624240	rs10501530	3.04813e-07	-1.5741	0.146102	0.000136339	-1.57978	0.270048	0.000136652	-1.58019	0.269862
81625280	rs12291540	8.42748e-08	-1.54093	-1.17269	5.33868e-05	-1.09005	-1.15726	5.35538e-05	-1.08988	-1.1572
81625297	rs10897900	3.01161e-07	-1.61324	0.173182	0.000133327	-1.628	0.295925	0.00013364	-1.62834	0.295723
81625320	rs149232730	3.77518e-07	-1.21408	-1.79556e-10	0.000151774	-1.20248	-1.79556e-10	0.000152016	-1.20378	-1.79556e-10
81627342	rs11232924	4.63143e-07	-1.65383	0.644161	0.000214227	-1.71629	0.858455	0.000214847	-1.7162	0.858363
81627723	rs11232926	3.01698e-07	-1.5865	0.148225	0.000133379	-1.60154	0.269864	0.000133684	-1.60195	0.269665
81627870	rs12807057	2.71353e-07	-1.54428	-1.79556e-10	9.34759e-05	-1.68717	-1.79556e-10	9.37473e-05	-1.68716	-1.79556e-10
81628070	rs10792600	4.55542e-07	0.0987242	-1.12494	0.000199883	0.212758	-1.1399	0.000200596	0.213438	-1.13991
81628255	rs61890169	4.28087e-07	-1.08837	-1.79556e-10	0.000158526	-1.15895	-1.79556e-10	0.000158885	-1.15958	-1.79556e-10
81628276	rs61890170	4.21199e-07	-1.10459	-1.79556e-10	0.000156119	-1.17426	-1.79556e-10	0.000156474	-1.17488	-1.79556e-10
81629106	rs61890171	4.92755e-07	-0.947689	-1.79556e-10	0.000170752	-1.08466	-1.79556e-10	0.000171114	-1.08544	-1.79556e-10
81629268	rs11600824	3.00027e-07	-1.57837	0.134542	0.000132016	-1.59484	0.252889	0.000132317	-1.59521	0.252647
81630154	rs111566040	2.68169e-07	-1.55608	-1.79556e-10	9.39065e-05	-1.68257	-1.79556e-10	9.41719e-05	-1.68264	-1.79556e-10
81630847	rs144755987	2.41259e-07	-1.66183	-1.79556e-10	9.36008e-05	-1.68583	-1.79556e-10	9.3862e-05	-1.68594	-1.79556e-10
81630984	rs11232927	7.23486e-07	-1.73101	1.16739	0.000353185	-1.64657	1.28869	0.000354184	-1.64636	1.28841
81631630	rs76218502	2.55942e-07	-1.60275	-1.79556e-10	9.41325e-05	-1.68017	-1.79556e-10	9.44067e-05	-1.68015	-1.79556e-10
81632141	rs71478371	2.47572e-07	-0.77541	-0.860588	6.43879e-05	-1.24768	-0.812265	6.45775e-05	-1.24782	-0.812076
81633717	rs2156662	4.70134e-07	0.176229	-1.17091	0.000250323	0.474549	-1.17667	0.000250404	0.471985	-1.17667
81633738	rs11824667	2.69415e-07	-1.6339	0.082451	0.000117848	-1.65305	0.197571	0.000118127	-1.65336	0.197354
81633885	rs58332526	4.12197e-07	-1.1262	-1.79556e-10	0.000146014	-1.24117	-1.79556e-10	0.000146343	-1.24181	-1.79556e-10
81634637	rs138048500	6.74487e-07	-1.21388e-10	-0.633749	0.000268945	-1.21388e-10	-0.630365	0.000269612	-1.21388e-10	-0.630781
81635264	rs68165037	9.31476e-08	-1.44456	-1.16896	6.53932e-05	-0.883657	-1.1608	6.56175e-05	-0.883183	-1.16074
81635339	rs75121422	4.40582e-07	-1.0596	-1.79556e-10	0.000162892	-1.13179	-1.79556e-10	0.000163258	-1.13243	-1.79556e-10
81635695	rs2187442	1.02113e-06	-1.53634	1.31731	0.000381219	-1.72185	1.44035	0.000382173	-1.72197	1.44008
81636251	rs11232928	8.99458e-07	-1.43697	1.09106	0.000472084	-1.23657	1.16885	0.000473284	-1.23654	1.16847
81636745	rs76083871	8.16611e-07	-0.442539	-1.79556e-10	0.000410418	-0.207697	-1.79556e-10	0.000411585	-0.20775	-1.79556e-10
81637017	rs116920274	6.53865e-07	-1.21388e-10	-0.6648	0.000259499	-1.21388e-10	-0.66612	0.000260304	-1.21388e-10	-0.665913
81637059	rs1944669	5.05331e-07	-0.987692	0.0652049	0.000459989	-0.298464	0.204793	0.000461034	-0.298975	0.204682
81637132	rs61890191	4.02819e-07	-1.14921	-1.79556e-10	0.000138717	-1.29244	-1.79556e-10	0.000139031	-1.29306	-1.79556e-10
81637399	rs117836835	2.364e-07	-1.68217	-1.79556e-10	9.76974e-05	-1.643	-1.79556e-10	9.80172e-05	-1.64262	-1.79556e-10
81637490	rs77381608	1.71585e-07	-1.18765	-0.814974	7.42691e-05	-1.12745	-0.789727	7.45796e-05	-1.12641	-0.789484
81637494	rs10792601	5.56721e-07	0.301784	-1.12742	0.000298544	0.612163	-1.13812	0.00029876	0.610004	-1.13813
81637681	rs79415367	3.42633e-07	-1.31104	-1.79556e-10	0.000121262	-1.42692	-1.79556e-10	0.000121552	-1.42742	-1.79556e-10
81637718	rs146439211	1.4649e-06	-1.21388e-10	0.141843	0.000591175	-1.21388e-10	0.157239	0.000592871	-1.21388e-10	0.157213
81637880	rs1944671	5.52722e-07	0.279994	-1.11284	0.000295563	0.588766	-1.12476	0.00029578	0.586618	-1.12477
81639251	rs6592014	6.18967e-07	0.292331	-1.01198	0.00023556	0.271911	-1.03482	0.000236416	0.272661	-1.03483
81640019	rs72950227	3.1572e-07	-1.39285	-1.79556e-10	0.000122025	-1.42065	-1.79556e-10	0.000122403	-1.42044	-1.79556e-10
81640536	rs17143092	1.09709e-06	-1.7288	1.58152	0.000528844	-1.66042	1.70624	0.000530315	-1.66021	1.70592
81640618	rs150298287	2.24987e-07	-1.73166	-1.79556e-10	0.000103408	-1.58619	-1.79556e-10	0.000103725	-1.58602	-1.79556e-10
81640705	rs75782103	1.59811e-07	-1.19942	-0.874289	6.89206e-05	-1.13986	-0.852061	6.92054e-05	-1.13883	-0.851856
81641805	rs61158466	9.05713e-07	-1.73375	1.39477	0.000461446	-1.60653	1.51602	0.000462907	-1.60626	1.51603
81641959	rs116454451	4.17782e-07	-1.11274	-1.79556e-10	0.000150392	-1.21163	-1.79556e-10	0.000150729	-1.21228	-1.79556e-10
81642512	rs867386	5.64801e-07	-1.0029	0.191669	0.000508686	-0.331935	0.338892	0.000509845	-0.332466	0.338809
81643282	rs17550991	2.28713e-07	-1.71524	-1.79556e-10	0.000112607	-1.50097	-1.79556e-10	0.00011292	-1.50108	-1.79556e-10
81643956	rs1944655	6.892e-07	-0.909063	0.296894	0.000646553	-0.203262	0.450045	0.000648006	-0.203824	0.449961
81644066	rs74511875	1.19257e-06	-1.73002	1.66618	0.000579445	-1.65535	1.79255	0.000581067	-1.65513	1.79223
81644340	rs76792514	1.95494e-06	-1.21388e-10	0.430413	0.000754405	-1.21388e-10	0.401056	0.000756312	-1.21388e-10	0.400689
81644827	rs11232931	3.06128e-07	-1.52651	0.102813	0.000134145	-1.55109	0.225136	0.000134443	-1.55159	0.224966
81644872	rs17143121	1.59148e-06	-1.3664	1.59112	0.000535712	-1.6571	1.71583	0.000536916	-1.65744	1.71552
81645547	rs78232729	4.93184e-07	-1.21388e-10	-0.946819	0.000196428	-1.21388e-10	-0.944578	0.000196942	-1.21388e-10	-0.944853
81645910	rs7119474	8.75281e-07	-1.73373	1.36058	0.000446374	-1.60475	1.48103	0.000447784	-1.60449	1.48104
81646327	rs12284639	8.30452e-08	-1.56557	-1.16274	5.24102e-05	-1.12164	-1.14413	5.25739e-05	-1.12148	-1.14406
81646558	rs146268090	4.95491e-07	-1.21388e-10	-0.942152	0.000197351	-1.21388e-10	-0.939889	0.000197867	-1.21388e-10	-0.940167
81646760	rs180708879	9.20428e-07	-1.21388e-10	-0.322862	0.000360352	-1.21388e-10	-0.337791	0.000361381	-1.21388e-10	-0.337832
81646926	rs11604694	4.33089e-07	-1.07676	-1.79556e-10	0.000155443	-1.17859	-1.79556e-10	0.000155789	-1.17926	-1.79556e-10
81648189	rs10897901	4.98847e-07	0.224155	-1.15956	0.000266785	0.52933	-1.16776	0.000266875	0.526791	-1.16777
81648424	rs12361663	1.36557e-07	-1.32857	-0.902391	5.77959e-05	-1.20521	-0.962743	5.78629e-05	-1.20696	-0.962731
81648476	rs61890192	4.19578e-07	-1.10845	-1.79556e-10	0.000150984	-1.2077	-1.79556e-10	0.000151323	-1.20835	-1.79556e-10
81648611	rs182458498	2.86106e-07	-1.49134	-1.79556e-10	9.28682e-05	-1.69369	-1.79556e-10	9.31147e-05	-1.69393	-1.79556e-10
81648897	rs7924797	5.25754e-07	-1.03824	0.155369	0.000502272	-0.311777	0.306045	0.000503405	-0.31235	0.30598
81649050	rs7942800	4.24782e-07	-1.18061	0.0844809	0.000345308	-0.604124	0.223688	0.000346096	-0.604631	0.223582
81649351	rs1945900	5.40776e-07	-1.03078	0.176087	0.00047801	-0.379036	0.323795	0.000479102	-0.379577	0.323727
81650130	rs11232932	4.11621e-07	-1.11836	-0.00924145	0.00033196	-0.549282	0.129421	0.000332734	-0.549774	0.129355
81650955	rs7932924	8.92871e-08	-1.53185	-1.124	5.86185e-05	-1.05724	-1.09659	5.88195e-05	-1.05681	-1.09649
81651069	rs6592015	1.24254e-07	-1.15803	-1.16734	8.46579e-05	-0.612108	-1.17415	8.49015e-05	-0.612047	-1.17423
81651187	rs72950231	8.08409e-08	-1.62353	-1.13168	4.76549e-05	-1.25116	-1.10973	4.78129e-05	-1.25081	-1.10966
81651321	rs117466534	4.56842e-07	-1.02336	-1.79556e-10	0.000157314	-1.16663	-1.79556e-10	0.000157747	-1.16677	-1.79556e-10
81651588	rs10488774	8.77377e-07	-1.73365	1.36289	0.000439155	-1.61893	1.4789	0.000440392	-1.6187	1.4786
81651881	rs186362229	8.09101e-07	-1.21388e-10	-0.451777	0.000312136	-1.21388e-10	-0.481435	0.000313087	-1.21388e-10	-0.481285
81652314	rs4944369	1.18939e-06	-0.972502	0.905995	0.000624137	-0.765984	0.977481	0.000625544	-0.766247	0.977105
81652344	rs4944370	9.15511e-08	-1.53572	-1.09509	5.98621e-05	-1.07008	-1.06275	6.007e-05	-1.06962	-1.06263
81652921	rs11232933	9.40086e-08	-1.51404	-1.09027	6.44079e-05	-1.00244	-1.05719	6.46351e-05	-1.00193	-1.05707
81653149	rs12718482	4.4514e-07	-1.66624	0.616925	0.000204157	-1.59015	0.684165	0.000204718	-1.59022	0.684089
81653238	rs79567079	3.55053e-07	-1.27543	-1.79556e-10	0.000163938	-1.12538	-1.79556e-10	0.000164501	-1.12485	-1.79556e-10
81653514	rs7951571	1.36573e-06	-1.49541	1.56715	0.000495194	-1.71136	1.69144	0.000496354	-1.71154	1.69107
81654090	rs11601988	2.68873e-07	-1.55346	-1.79556e-10	0.000100299	-1.61672	-1.79556e-10	0.000100558	-1.61703	-1.79556e-10
81654479	rs72950233	4.86045e-07	-0.961401	-1.79556e-10	0.000249104	-0.707004	-1.79556e-10	0.000249512	-0.708257	-1.79556e-10
81654617	rs7927434	2.42129e-07	-1.65823	-1.79556e-10	9.04231e-05	-1.72037	-1.79556e-10	9.06996e-05	-1.72021	-1.79556e-10
81654889	rs144971318	3.86681e-07	-1.21388e-10	-1.1901	0.000153623	-1.21388e-10	-1.19037	0.000154068	-1.21388e-10	-1.19037
81655517	rs17143127	9.90328e-08	-1.38271	-1.16954	4.46577e-05	-1.24709	-1.17876	4.47922e-05	-1.24701	-1.17871
81655720	rs72950236	2.98187e-07	-1.44998	-1.79556e-10	0.000113437	-1.49363	-1.79556e-10	0.000113783	-1.49347	-1.79556e-10
81655832	rs7109369	7.9636e-08	-1.60272	-1.16752	3.15811e-05	-1.61262	-1.15969	3.1665e-05	-1.61279	-1.15976
81656189	rs1944657	4.71923e-07	-1.7329	0.742012	0.000208265	-1.67434	0.788279	0.000208908	-1.67424	0.788366
81656250	rs1944658	2.90951e-07	-0.631297	-0.843249	0.000114247	-0.59278	-0.893731	0.000114662	-0.592029	-0.893749
81656298	rs1944659	1.89983e-06	0.40182	-1.79556e-10	0.00099222	0.675071	-1.79556e-10	0.000994118	0.674092	-1.79556e-10
81656604	rs6592017	7.55252e-06	-1.034	2.81593	0.00336227	-1.21062	3.10612	0.00337914	-1.20981	3.10742
81656756	rs118126151	2.56542e-07	-1.60041	-1.79556e-10	0.000109264	-1.53111	-1.79556e-10	0.000109559	-1.5313	-1.79556e-10
81656908	rs1944660	1.08536e-07	-1.27025	-1.19037	5.45388e-05	-1.03517	-1.19079	5.46902e-05	-1.03528	-1.1908
81656918	rs1944661	1.05484e-07	-1.29865	-1.1905	5.26693e-05	-1.07012	-1.19072	5.28156e-05	-1.07024	-1.19072
81657690	rs12806769	2.38564e-07	-1.67306	-1.79556e-10	9.20581e-05	-1.70245	-1.79556e-10	9.23472e-05	-1.70221	-1.79556e-10
81657804	rs1944662	4.06371e-06	0.596976	0.565175	0.000619879	-0.370323	0.574973	0.000623322	-0.368325	0.575624
81658113	rs117347343	2.55377e-07	-1.60496	-1.79556e-10	0.000108652	-1.53673	-1.79556e-10	0.000108945	-1.53692	-1.79556e-10
81658297	rs7121354	8.5061e-08	-1.52096	-1.18337	3.79076e-05	-1.40142	-1.1883	3.80209e-05	-1.40135	-1.18828
81658300	rs150578127	2.56542e-07	-1.60041	-1.79556e-10	0.000109264	-1.53111	-1.79556e-10	0.000109559	-1.5313	-1.79556e-10
81658331	rs12790260	7.46751e-07	-1.34774	0.815775	0.000229909	-1.59947	0.812282	0.00023077	-1.5993	0.812957
81658448	rs12790453	7.81424e-07	-1.32963	0.843042	0.000236979	-1.59749	0.840584	0.000237871	-1.59729	0.841256
81658477	rs11232934	2.89839e-07	-0.708085	-0.770289	0.000115163	-0.65251	-0.826012	0.000115582	-0.651755	-0.826032
81658511	rs117858640	9.23966e-06	-0.797542	2.7811	0.00393878	-0.945039	2.99879	0.00395391	-0.945412	3.00011
81658541	rs117186581	3.13333e-07	-1.40043	-1.79556e-10	0.000122128	-1.41981	-1.79556e-10	0.000122573	-1.41906	-1.79556e-10
81658745	rs1944663	8.46032e-08	-1.52402	-1.18571	3.80497e-05	-1.39639	-1.18959	3.81631e-05	-1.39632	-1.18958
81659050	rs79006480	8.8755e-06	-0.785595	2.72894	0.0037745	-0.93407	2.94522	0.00378895	-0.934446	2.94653
81660856	rs10792602	2.16401e-07	-0.786198	-0.984369	0.00012692	-0.377438	-1.00388	0.000127302	-0.377191	-1.00401
81660892	rs12287921	1.57946e-06	0.217134	-1.79556e-10	0.000815287	0.478667	-1.79556e-10	0.00081688	0.477728	-1.79556e-10
81661214	rs59618882	8.53863e-08	-1.5148	-1.18571	3.79324e-05	-1.39947	-1.18959	3.8045e-05	-1.39942	-1.18958
81661233	rs117726048	2.52576e-07	-1.61599	-1.79556e-10	0.000107173	-1.55043	-1.79556e-10	0.000107464	-1.55061	-1.79556e-10
81661664	rs151109644	3.89202e-07	-1.21388e-10	-1.1836	0.000154115	-1.21388e-10	-1.18717	0.000154561	-1.21388e-10	-1.18717
81661751	rs59570576	2.36863e-07	-1.68022	-1.79556e-10	9.20896e-05	-1.70211	-1.79556e-10	9.23779e-05	-1.70188	-1.79556e-10
81661765	rs12417504	2.60091e-07	-0.781913	-0.804756	0.00010413	-0.721169	-0.858065	0.000104503	-0.720468	-0.858084
81662136	rs118142845	2.51552e-07	-1.62005	-1.79556e-10	0.000106631	-1.5555	-1.79556e-10	0.00010692	-1.55568	-1.79556e-10
81662203	rs1540195	2.18762e-07	-0.786198	-0.973517	0.000129005	-0.377438	-0.987584	0.000129393	-0.377191	-0.987723
81662569	rs11232935	4.8604e-07	-0.68817	-0.273239	0.000178797	-0.783605	-0.255016	0.00017934	-0.784244	-0.254237
81662646	rs11232936	6.71583e-06	1.0099	0.65462	0.0010189	0.036944	0.664665	0.00102487	0.0392289	0.665332
81662659	rs11232937	1.62146e-06	0.24338	-1.79556e-10	0.000838391	0.506611	-1.79556e-10	0.000840024	0.505667	-1.79556e-10
81662872	rs7102238	2.18389e-07	-0.795145	-0.96628	0.000128528	-0.388146	-0.980583	0.000128913	-0.3879	-0.980724
81662922	rs73504302	2.51471e-07	-0.987505	-0.63287	0.000111087	-0.845384	-0.669175	0.000111351	-0.845867	-0.669208
81663184	rs7105676	8.49259e-08	-1.68526	-1.02066	3.7869e-05	-1.56193	-1.02881	3.79576e-05	-1.56235	-1.02894
81663387	rs146242484	2.2654e-07	-1.72478	-1.79556e-10	8.97334e-05	-1.72803	-1.79556e-10	8.99936e-05	-1.72803	-1.79556e-10
81664084	rs76216080	8.28551e-08	-1.54596	-1.18465	3.62256e-05	-1.44642	-1.18869	3.63351e-05	-1.44632	-1.18866
81664373	rs190748593	9.17262e-06	-1.21388e-10	1.97628	0.00411358	-1.21388e-10	2.09718	0.00412857	-1.21388e-10	2.09792
81664401	rs12285269	1.3772e-06	0.0801039	-1.79556e-10	0.000680166	0.297464	-1.79556e-10	0.000681504	0.296538	-1.79556e-10
81664514	rs12279119	1.57979e-05	1.29684	1.22309	0.00810217	1.35902	1.41599	0.00813723	1.35936	1.41708
81665016	rs12799736	2.64344e-07	-0.675151	-0.895299	0.000102315	-0.655121	-0.941695	0.000102677	-0.654461	-0.941711
81665116	rs58830993	3.01092e-07	-1.44028	-1.79556e-10	0.000101468	-1.60513	-1.79556e-10	0.000101791	-1.60484	-1.79556e-10
81665423	rs147999993	3.47776e-07	-1.29614	-1.79556e-10	0.000135004	-1.31957	-1.79556e-10	0.000135382	-1.31967	-1.79556e-10
81665668	rs117833814	6.89659e-07	-0.611504	-1.79556e-10	0.000356601	-0.348255	-1.79556e-10	0.000357629	-0.348268	-1.79556e-10
81666004	rs78024056	8.35896e-08	-1.5356	-1.18618	3.71932e-05	-1.41927	-1.18948	3.73061e-05	-1.41914	-1.18947
81666302	rs1944664	7.66492e-07	-1.03913	0.533251	0.000236877	-1.35486	0.597526	0.000237837	-1.35377	0.59759
81666325	rs141842227	4.50052e-06	-0.813029	2.07728	0.00188147	-0.959249	2.27419	0.00188848	-0.959619	2.27538
81666457	rs1944665	2.22729e-07	-0.831392	-0.910351	0.000129747	-0.431617	-0.927669	0.000130132	-0.431375	-0.927837
81666555	rs1944666	8.17597e-08	-1.56041	-1.18351	3.56102e-05	-1.46436	-1.18788	3.57179e-05	-1.46426	-1.18785
81666595	rs2187439	2.287e-07	-0.804938	-0.910351	0.000133931	-0.399877	-0.927669	0.000134329	-0.399633	-0.927837
81666774	rs4581469	1.96831e-07	-1.14868	-0.716673	8.43721e-05	-1.03954	-0.750094	8.45765e-05	-1.03998	-0.750124
81666776	rs142884420	2.50215e-07	-1.62538	-1.79556e-10	0.00010592	-1.56219	-1.79556e-10	0.000106208	-1.56237	-1.79556e-10
81667097	rs1944667	2.24693e-07	-0.822616	-0.910351	0.000131122	-0.421079	-0.927669	0.000131511	-0.420836	-0.927837
81667199	rs140753577	2.50084e-07	-1.6259	-1.79556e-10	0.000108182	-1.54106	-1.79556e-10	0.000108471	-1.54128	-1.79556e-10
81667282	rs144626297	2.00627e-06	-1.21388e-10	0.45633	0.000860516	-1.21388e-10	0.532659	0.000863121	-1.21388e-10	0.532791
81667518	rs79133783	8.46709e-08	-1.5214	-1.18753	3.70134e-05	-1.42343	-1.19016	3.7126e-05	-1.4233	-1.19015
81667570	rs12277790	3.01371e-07	-1.43936	-1.79556e-10	0.00010153	-1.60452	-1.79556e-10	0.000101854	-1.60423	-1.79556e-10
81667768	rs149058531	4.91412e-06	-0.822391	2.17456	0.00205562	-0.967833	2.37129	0.00206324	-0.968201	2.37247
81667940	rs35003064	2.24581e-07	-1.73346	-1.79556e-10	9.36407e-05	-1.68541	-1.79556e-10	9.39165e-05	-1.68536	-1.79556e-10
81668280	rs34978093	2.66419e-07	-1.56263	-1.79556e-10	9.97814e-05	-1.62189	-1.79556e-10	0.000100116	-1.62144	-1.79556e-10
81668644	rs1944668	2.23309e-07	-0.840127	-0.899015	0.000128933	-0.442114	-0.923464	0.000129315	-0.441873	-0.92364
81669061	rs12281192	1.85357e-07	-1.13935	-0.786072	7.97256e-05	-1.02938	-0.816904	7.99188e-05	-1.02982	-0.816932
81669557	rs78750958	4.8556e-06	0.589658	0.750529	0.000753836	-0.357981	0.758283	0.000758025	-0.356004	0.758956
81669786	rs77676027	4.28778e-06	-0.83411	2.04993	0.00178888	-0.978573	2.24304	0.00179547	-0.978939	2.2442
81669864	rs10897902	8.02162e-06	1.11671	0.725488	0.00109125	0.0333342	0.736871	0.00109766	0.0356087	0.73756
81670098	rs11232941	3.0035e-07	-1.44275	-1.79556e-10	0.000101303	-1.60676	-1.79556e-10	0.000101625	-1.60648	-1.79556e-10
81670108	rs117590709	2.46774e-07	-1.63923	-1.79556e-10	0.000104078	-1.57973	-1.79556e-10	0.000104361	-1.5799	-1.79556e-10
81670116	rs72950250	1.24316e-06	-0.0222902	-1.79556e-10	0.000307957	-0.494913	-1.79556e-10	0.000308867	-0.494854	-1.79556e-10
81670291	rs11232942	2.81822e-07	-1.50643	-1.79556e-10	9.72592e-05	-1.64749	-1.79556e-10	9.75638e-05	-1.64726	-1.79556e-10
81670807	rs1014298	1.92345e-07	-1.10536	-0.783051	8.13592e-05	-1.012	-0.814001	8.15574e-05	-1.01243	-0.814029
81671416	rs12275235	2.49685e-07	-1.6275	-1.79556e-10	0.000122814	-1.41421	-1.79556e-10	0.000123174	-1.41416	-1.79556e-10
81671421	rs10792603	6.4099e-07	-1.21505	0.530368	0.000215931	-1.44468	0.594767	0.000216767	-1.44379	0.594845
81671493	rs10897903	2.9513e-07	-1.46028	-1.79556e-10	0.000100145	-1.61825	-1.79556e-10	0.000100463	-1.61798	-1.79556e-10
81672024	rs4944371	2.32858e-07	-1.69727	-1.79556e-10	9.21481e-05	-1.70148	-1.79556e-10	9.24359e-05	-1.70125	-1.79556e-10
81672073	rs11232943	3.4296e-07	-1.31009	-1.79556e-10	0.000134476	-1.32349	-1.79556e-10	0.000134952	-1.32284	-1.79556e-10
81672355	rs12284096	9.76659e-07	-0.263563	-1.79556e-10	0.000472299	-0.067262	-1.79556e-10	0.000473269	-0.0680999	-1.79556e-10
81672403	rs12290294	9.8749e-07	-0.252535	-1.79556e-10	0.000477876	-0.0555221	-1.79556e-10	0.000478857	-0.0563629	-1.79556e-10
81672439	rs12788076	2.32213e-07	-1.70005	-1.79556e-10	9.19083e-05	-1.70408	-1.79556e-10	9.21946e-05	-1.70386	-1.79556e-10
81672689	rs10897904	9.30365e-07	-1.4835	1.17137	0.00030083	-1.68152	1.1632	0.000302032	-1.68114	1.16391
81672707	rs11232945	4.23586e-06	0.421944	0.781696	0.000800264	-0.331003	0.791072	0.000804681	-0.329094	0.791775
81672750	rs10897905	6.41619e-07	-1.22785	0.544147	0.000214762	-1.46296	0.607621	0.000215587	-1.46209	0.607689
81672807	rs12277390	1.07061e-06	-0.171716	-1.79556e-10	0.00052077	0.0304345	-1.79556e-10	0.000521827	0.0295724	-1.79556e-10
81673276	rs12794636	2.91247e-07	-1.47353	-1.79556e-10	0.000107336	-1.54891	-1.79556e-10	0.000107703	-1.54839	-1.79556e-10
81674489	rs72950257	1.09923e-06	-0.145332	-1.79556e-10	0.00030799	-0.494808	-1.79556e-10	0.000309161	-0.493901	-1.79556e-10
81674558	rs4944372	2.3353e-07	-1.69439	-1.79556e-10	9.23986e-05	-1.69876	-1.79556e-10	9.26881e-05	-1.69852	-1.79556e-10
81675050	rs10897906	8.76754e-08	-1.70303	-0.971028	3.36735e-05	-1.73079	-0.977372	3.37691e-05	-1.7307	-0.977523
81675259	rs7926994	2.32306e-07	-1.69964	-1.79556e-10	9.16402e-05	-1.707	-1.79556e-10	9.19241e-05	-1.7068	-1.79556e-10
81675777	rs10897907	3.28469e-06	0.231835	0.717492	0.000650756	-0.475589	0.728851	0.000654284	-0.47376	0.729538
81675778	rs72950264	1.13499e-06	-0.113321	-1.79556e-10	0.000554094	0.0924602	-1.79556e-10	0.00055521	0.091583	-1.79556e-10
81675983	rs4622289	2.16613e-07	-1.59551	-0.174076	8.02499e-05	-1.67655	-0.163177	8.05379e-05	-1.67666	-0.162377
81676180	rs75061155	2.83712e-07	-1.49974	-1.79556e-10	9.76622e-05	-1.64336	-1.79556e-10	9.79686e-05	-1.64312	-1.79556e-10
81676260	rs11232947	2.07234e-07	-0.762286	-1.05157	0.000115708	-0.409917	-1.06388	0.000116063	-0.409635	-1.06399
81676400	rs11232948	2.93361e-06	0.100329	0.73596	0.000626766	-0.531675	0.747374	0.000630166	-0.529846	0.748064
81676694	rs1573584	1.5058e-07	-1.19231	-0.940897	6.32525e-05	-1.11023	-0.967509	6.34056e-05	-1.11066	-0.967546
81677259	rs79773518	3.9536e-07	-1.1679	-1.79556e-10	0.000234082	-0.769203	-1.79556e-10	0.000233774	-0.773407	-1.79556e-10
81677325	rs78738179	2.78513e-07	-1.51824	-1.79556e-10	9.656e-05	-1.65471	-1.79556e-10	9.68614e-05	-1.65448	-1.79556e-10
81677905	rs1113641	2.79462e-07	-1.51484	-1.79556e-10	9.67596e-05	-1.65264	-1.79556e-10	9.70618e-05	-1.65242	-1.79556e-10
```
