## Supplementary material for "Characterization of shared and ancestry-specific signals driving complex traits using multi-ancestry fine-mapping": susiex_nc3.cs80.summary

```
# chr11:80678838-81678838
CS_ID	CS_LENGTH	CS_PURITY	MAX_PIP_SNP	BP	REF_ALLELE	ALT_ALLELE	REF_FRQ	BETA	SE	-LOG10P	MAX_PIP	POST-HOC_PROB_POP1	POST-HOC_PROB_POP2
1	54	0.37179	rs72943392	81178838	C,C	G,G	0.725646,0.977182	0.0246927,0.028746	0.0044312,0.0286274	7.60006,0.501264	0.140419	0.997107	0.333212
2	1355	0	rs555685716	81008556	C,NA	T,NA	0.988072,NA	0.0817929,NA	0.0182119,NA	5.1498,NA	0.0574605	0.39849	0.425864
3	1358	0	rs555685716	81008556	C,NA	T,NA	0.988072,NA	0.0817929,NA	0.0182119,NA	5.1498,NA	0.0555069	0.397817	0.425876
```
