## Supplementary material for "Characterization of shared and ancestry-specific signals driving complex traits using multi-ancestry fine-mapping": susiex_nc1.cs80.cs

```
CS_ID	SNP	BP	REF_ALLELE	ALT_ALLELE	REF_FRQ	BETA	SE	-LOG10P	CS_PIP	OVRL_PIP
1	chr11:108334656:G:A	108334656	A,A	G,G	1,1	-inf,-inf	inf,inf	2.97226,3.98657	0.0283015	0.0283015
1	chr11:108377959:C:A	108377959	A,A	C,C	1,1	-inf,-inf	inf,inf	2.90405,4.03616	0.02728	0.02728
1	chr11:108408474:A:G	108408474	G,G	A,A	1,1	-inf,-inf	inf,inf	3.03067,3.87624	0.0254358	0.0254358
1	chr11:108411176:C:T	108411176	T,T	C,C	1,1	-inf,-inf	inf,inf	3.08454,3.77788	0.023222	0.023222
1	chr11:108411442:A:G	108411442	G,G	A,A	1,1	-inf,-inf	inf,inf	3.06602,3.78623	0.0227471	0.0227471
1	chr11:108207130:G:A	108207130	A,A	G,G	1,1	-inf,-inf	inf,inf	3.29891,3.5417	0.0222405	0.0222405
1	chr11:108410277:A:G	108410277	G,G	A,A	1,1	-inf,-inf	inf,inf	3.08557,3.74593	0.0218044	0.0218044
1	chr11:108346322:T:G	108346322	G,G	T,T	1,1	-inf,-inf	inf,inf	2.88566,3.92675	0.0210176	0.0210176
1	chr11:108222481:A:T	108222481	T,T	A,A	1,1	-inf,-inf	inf,inf	3.26767,3.46597	0.0178959	0.0178959
1	chr11:108226606:A:G	108226606	G,G	A,A	1,1	-inf,-inf	inf,inf	3.07139,3.62428	0.0165412	0.0165412
1	chr11:108290475:T:A	108290475	A,A	T,T	1,1	-inf,-inf	inf,inf	3.16439,3.52425	0.0163145	0.0163145
1	chr11:108404163:T:C	108404163	C,C	T,T	1,1	-inf,-inf	inf,inf	2.96996,3.71089	0.0160555	0.0160555
1	chr11:108314296:G:A	108314296	A,A	G,G	1,1	-inf,-inf	inf,inf	2.97498,3.68926	0.0155215	0.0155215
1	chr11:108400880:G:A	108400880	A,A	G,G	1,1	-inf,-inf	inf,inf	3.11629,3.52463	0.0148037	0.0148037
1	chr11:108334218:GT:G	108334218	G,G	GT,GT	1,1	-inf,-inf	inf,inf	3.08953,3.54077	0.0144862	0.0144862
1	chr11:108298136:A:G	108298136	G,G	A,A	1,1	-inf,-inf	inf,inf	3.037,3.58503	0.0142428	0.0142428
1	chr11:108323830:C:T	108323830	T,T	C,C	1,1	-inf,-inf	inf,inf	2.98539,3.63183	0.0141054	0.0141054
1	chr11:108325782:G:C	108325782	C,C	G,G	1,1	-inf,-inf	inf,inf	3.02209,3.58448	0.0138029	0.0138029
1	chr11:108348693:G:A	108348693	A,A	G,G	1,1	-inf,-inf	inf,inf	3.00097,3.59581	0.0135316	0.0135316
1	chr11:108376067:G:C	108376067	C,C	G,G	1,1	-inf,-inf	inf,inf	3.14685,3.43532	0.013146	0.013146
1	chr11:108373524:A:T	108373524	T,T	A,A	1,1	-inf,-inf	inf,inf	3.05725,3.51665	0.0129186	0.0129186
1	chr11:108373028:C:T	108373028	T,T	C,C	1,1	-inf,-inf	inf,inf	3.04112,3.5036	0.0121755	0.0121755
1	chr11:108209672:G:A	108209672	A,A	G,G	1,1	-inf,-inf	inf,inf	3.37821,3.16142	0.0121285	0.0121285
1	chr11:108385409:G:A	108385409	A,A	G,G	1,1	-inf,-inf	inf,inf	3.02419,3.51024	0.0119233	0.0119233
1	chr11:108288629:G:A	108288629	A,A	G,G	1,1	-inf,-inf	inf,inf	2.88672,3.64489	0.011861	0.011861
1	chr11:108379654:G:A	108379654	A,A	G,G	1,1	-inf,-inf	inf,inf	2.998,3.51556	0.0114289	0.0114289
1	chr11:108394713:AC:A	108394713	A,A	AC,AC	1,1	-inf,-inf	inf,inf	3.02371,3.48551	0.0113294	0.0113294
1	chr11:108415716:C:T	108415716	T,T	C,C	1,1	-inf,-inf	inf,inf	2.97419,3.51236	0.0108194	0.0108194
1	chr11:108376131:C:T	108376131	T,T	C,C	1,1	-inf,-inf	inf,inf	3.04597,3.43855	0.0107777	0.0107777
1	chr11:108428125:A:G	108428125	G,G	A,A	1,1	-inf,-inf	inf,inf	3.18525,3.29208	0.0106419	0.0106419
1	chr11:108375318:A:G	108375318	G,G	A,A	1,1	-inf,-inf	inf,inf	3.00491,3.47022	0.0105726	0.0105726
1	chr11:108344670:T:G	108344670	G,G	T,T	1,1	-inf,inf	inf,inf	5.04766,1.30615	0.0105633	0.0105633
1	chr11:108194981:G:A	108194981	A,A	G,G	1,1	-inf,-inf	inf,inf	3.36917,3.09272	0.0103698	0.0103698
1	chr11:108435509:C:A	108435509	A,A	C,C	1,1	-inf,-inf	inf,inf	3.3091,3.1477	0.010243	0.010243
1	chr11:108361748:G:T	108361748	T,T	G,G	1,1	-inf,-inf	inf,inf	3.03135,3.42774	0.0102361	0.0102361
1	chr11:108380484:C:A	108380484	A,A	C,C	1,1	-inf,-inf	inf,inf	2.99489,3.46172	0.010183	0.010183
1	chr11:108427596:T:C	108427596	C,C	T,T	1,1	-inf,-inf	inf,inf	3.20221,3.24926	0.0101045	0.0101045
1	chr11:108367112:C:T	108367112	T,T	C,C	1,1	-inf,-inf	inf,inf	2.97572,3.46406	0.00984131	0.00984131
1	chr11:108316785:G:C	108316785	C,C	G,G	1,1	-inf,-inf	inf,inf	3.1392,3.29026	0.00965333	0.00965333
1	chr11:108196507:ATAAT:A	108196507	A,A	ATAAT,ATAAT	1,1	-inf,-inf	inf,inf	3.42423,2.99867	0.00961076	0.00961076
1	chr11:108416404:G:A	108416404	A,A	G,G	1,1	-inf,-inf	inf,inf	3.00175,3.41704	0.00943258	0.00943258
1	chr11:108423380:A:G	108423380	G,G	A,A	1,1	-inf,-inf	inf,inf	3.10942,3.28085	0.00891471	0.00891471
1	chr11:108374371:T:C	108374371	C,C	T,T	1,1	-inf,-inf	inf,inf	2.97972,3.40735	0.00884516	0.00884516
1	chr11:108391712:G:A	108391712	A,A	G,G	1,1	-inf,-inf	inf,inf	3.02842,3.33935	0.00850964	0.00850964
1	chr11:108426681:T:C	108426681	C,C	T,T	1,1	-inf,-inf	inf,inf	3.13716,3.22974	0.00850844	0.00850844
1	chr11:108382525:C:T	108382525	T,T	C,C	1,1	-inf,-inf	inf,inf	2.93872,3.426	0.00845307	0.00845307
1	chr11:108427292:C:G	108427292	G,G	C,C	1,1	-inf,-inf	inf,inf	3.16107,3.20146	0.00843825	0.00843825
1	chr11:108312686:ACT:A	108312686	A,A	ACT,ACT	1,1	-inf,-inf	inf,inf	2.97024,3.36772	0.00800841	0.00800841
1	chr11:108373387:T:C	108373387	C,C	T,T	1,1	-inf,-inf	inf,inf	2.92994,3.40652	0.00798291	0.00798291
1	chr11:108389946:A:G	108389946	G,G	A,A	1,1	-inf,-inf	inf,inf	3.01144,3.32069	0.00791712	0.00791712
1	chr11:108389884:T:C	108389884	C,C	T,T	1,1	-inf,-inf	inf,inf	2.90481,3.42118	0.00781541	0.00781541
1	chr11:108444159:A:G	108444159	G,G	A,A	1,1	-inf,-inf	inf,inf	3.23529,3.07596	0.0076266	0.0076266
1	chr11:108369342:G:A	108369342	A,A	G,G	1,1	-inf,-inf	inf,inf	2.96713,3.3455	0.00760863	0.00760863
1	chr11:108420232:A:G	108420232	G,G	A,A	1,1	-inf,-inf	inf,inf	3.13892,3.16592	0.00750902	0.00750902
1	chr11:108284670:G:A	108284670	A,A	G,G	1,1	-inf,-inf	inf,inf	2.93378,3.35144	0.0071972	0.0071972
1	chr11:108303446:G:A	108303446	A,A	G,G	1,1	-inf,-inf	inf,inf	2.98649,3.28989	0.00707255	0.00707255
1	chr11:108344368:A:G	108344368	G,G	A,A	1,1	-inf,-inf	inf,inf	2.8792,3.37744	0.00679228	0.00679228
1	chr11:108352664:T:C	108352664	C,C	T,T	1,1	-inf,-inf	inf,inf	2.86648,3.38481	0.00671918	0.00671918
1	chr11:108425953:C:T	108425953	T,T	C,C	1,1	-inf,-inf	inf,inf	3.13035,3.07571	0.00615504	0.00615504
1	chr11:108236770:T:G	108236770	G,G	T,T	1,1	-inf,-inf	inf,inf	3.1923,3.00438	0.00605156	0.00605156
1	chr11:108224493:A:G	108224493	G,G	A,A	1,1	-inf,-inf	inf,inf	3.20669,2.97534	0.00587946	0.00587946
1	chr11:108281918:A:G	108281918	G,G	A,A	1,1	-inf,-inf	inf,inf	3.20493,2.97181	0.00581718	0.00581718
1	chr11:108296231:TC:T	108296231	T,T	TC,TC	1,1	-inf,-inf	inf,inf	3.27812,2.89459	0.00578727	0.00578727
1	chr11:108339382:A:G	108339382	G,G	A,A	1,1	-inf,-inf	inf,inf	3.01598,3.15753	0.00575045	0.00575045
1	chr11:108443401:C:G	108443401	G,G	C,C	1,1	-inf,-inf	inf,inf	3.17346,2.97969	0.00554251	0.00554251
1	chr11:108293006:A:G	108293006	G,G	A,A	1,1	-inf,-inf	inf,inf	3.13366,3.01597	0.00549646	0.00549646
1	chr11:108294680:C:G	108294680	G,G	C,C	1,1	-inf,-inf	inf,inf	3.13429,3.00972	0.00543492	0.00543492
1	chr11:108294679:G:A	108294679	A,A	G,G	1,1	-inf,-inf	inf,inf	3.11549,3.00354	0.00516653	0.00516653
1	chr11:108175229:C:T	108175229	T,T	C,C	1,1	-inf,-inf	inf,inf	3.45205,2.65205	0.00509587	0.00509587
1	chr11:108446446:C:G	108446446	G,G	C,C	1,1	-inf,-inf	inf,inf	2.8686,3.24419	0.0050798	0.0050798
```
