## Supplementary material for "Characterization of shared and ancestry-specific signals driving complex traits using multi-ancestry fine-mapping": susiex_nc1.cs80.snp

```
BP	SNP	PIP(CS1)	LogBF(CS1,Pop1)	LogBF(CS1,Pop2)
107717642	chr11:107717642:C:A	1.54273e-06	-9.99416e-11	-0.551973
107717937	chr11:107717937:A:G	1.36602e-06	0.13882	-0.812447
107718658	chr11:107718658:A:T	2.75648e-07	-0.980347	-1.29381
107718775	chr11:107718775:T:G	7.70285e-07	-1.24652	-3.91713e-10
107718971	chr11:107718971:T:A	4.43619e-07	-0.434742	-1.36358
107719187	chr11:107719187:T:A	5.49997e-07	-1.35776	-0.225611
107719188	chr11:107719188:C:A	5.63904e-07	-1.34426	-0.214138
107719244	chr11:107719244:CAGCCTGTGGGA:C	2.08537e-06	-9.99416e-11	-0.250581
107719311	chr11:107719311:C:T	2.19407e-06	-1.09786	0.898086
107719422	chr11:107719422:C:G	3.00709e-06	-9.99416e-11	0.115443
107719493	chr11:107719493:T:A	2.59513e-07	-1.35821	-0.976269
107719597	chr11:107719597:C:A	1.05599e-06	-9.99416e-11	-0.931049
107719609	chr11:107719609:C:T	4.11276e-07	-0.468053	-1.40597
107720116	chr11:107720116:T:C	7.709e-07	-9.99416e-11	-1.24573
107720454	chr11:107720454:G:A	7.12092e-07	-9.99416e-11	-1.32508
107720811	chr11:107720811:A:G	1.5509e-06	-1.30794	0.761251
107721254	chr11:107721254:AAAAAG:A	1.74609e-06	-1.32616	0.898008
107721482	chr11:107721482:TCCA:T	1.26786e-06	-9.99416e-11	-0.748198
107721873	chr11:107721873:C:T	8.25228e-07	-9.99416e-11	-1.17762
107722095	chr11:107722095:C:A	1.80212e-06	-1.30939	0.912827
107722234	chr11:107722234:A:G	1.70631e-06	-0.451199	-3.91713e-10
107722298	chr11:107722298:C:T	7.30152e-07	-9.99416e-11	-1.30003
107722324	chr11:107722324:C:T	2.35438e-06	-0.0249131	-0.10434
107722762	chr11:107722762:A:G	9.86976e-07	-9.99416e-11	-0.998639
107723034	chr11:107723034:TAAC:T	6.57696e-07	-9.99416e-11	-1.40454
107723235	chr11:107723235:T:C	1.48078e-06	-9.99416e-11	-0.592963
107723414	chr11:107723414:G:A	1.46816e-06	-9.99416e-11	-0.60152
107723851	chr11:107723851:T:C	1.49617e-06	-9.99416e-11	-0.582619
107723955	chr11:107723955:T:C	6.20311e-07	-0.696613	-0.76645
107724502	chr11:107724502:C:T	1.44808e-07	-1.51199	-1.40588
107724615	chr11:107724615:C:G	6.58598e-07	-9.99416e-11	-1.40317
107724673	chr11:107724673:T:C	7.22032e-07	-9.99416e-11	-1.31122
107724902	chr11:107724902:T:C	3.98067e-07	-0.523871	-1.38279
107724982	chr11:107724982:A:G	1.44962e-06	-9.99416e-11	-0.614231
107725155	chr11:107725155:C:A	1.28511e-06	-0.24835	-0.486334
107725854	chr11:107725854:T:C	1.64008e-06	-9.99416e-11	-0.490784
107725869	chr11:107725869:TTC:T	1.49747e-06	-9.99416e-11	-0.581754
107726706	chr11:107726706:A:G	6.6362e-07	-9.99416e-11	-1.39558
107727401	chr11:107727401:C:T	8.1826e-07	-9.99416e-11	-1.1861
107727450	chr11:107727450:T:C	5.28978e-07	-1.45507	-0.16727
107727784	chr11:107727784:A:T	1.45451e-06	-9.99416e-11	-0.610858
107727931	chr11:107727931:T:A	6.82741e-07	-9.99416e-11	-1.36717
107727974	chr11:107727974:C:T	7.06191e-07	-1.3334	-3.91713e-10
107727996	chr11:107727996:T:G	7.37334e-07	-0.754274	-0.53597
107728211	chr11:107728211:G:C	6.56817e-07	-9.99416e-11	-1.40588
107728734	chr11:107728734:G:A	1.35429e-06	-9.99416e-11	-0.682249
107728781	chr11:107728781:C:T	7.59156e-07	-1.26108	-3.91713e-10
107729418	chr11:107729418:A:T	1.4384e-06	-9.99416e-11	-0.622
107729459	chr11:107729459:A:G	1.96743e-06	-0.308802	-3.91713e-10
107729556	chr11:107729556:T:A	6.45129e-07	-1.42038	-0.00345884
107729844	chr11:107729844:C:T	4.2868e-07	-1.44713	-0.385443
107730065	chr11:107730065:T:C	2.12685e-07	-1.17016	-1.36331
107730171	chr11:107730171:G:A	1.47606e-06	-9.99416e-11	-0.596155
107730180	chr11:107730180:A:G	7.31237e-07	-9.99416e-11	-1.29855
107730498	chr11:107730498:G:A	1.43469e-06	-9.99416e-11	-0.624579
107731136	chr11:107731136:A:G	6.67229e-07	-9.99416e-11	-1.39015
107731303	chr11:107731303:T:C	1.54367e-06	-1.4434	0.892032
107731628	chr11:107731628:A:G	2.12683e-06	-1.46543	1.23454
107731654	chr11:107731654:G:A	3.37224e-07	-0.669361	-1.40317
107732167	chr11:107732167:C:T	1.4924e-06	-9.99416e-11	-0.585143
107732235	chr11:107732235:C:T	1.88464e-06	-9.99416e-11	-0.351793
107732391	chr11:107732391:G:A	1.66436e-06	-9.99416e-11	-0.476089
107732400	chr11:107732400:G:A	8.11118e-07	-9.99416e-11	-1.19487
107732665	chr11:107732665:C:A	6.76235e-07	-1.22919	-0.147554
107732825	chr11:107732825:G:A	6.94919e-07	-9.99416e-11	-1.34949
107732962	chr11:107732962:C:T	1.54342e-06	-9.99416e-11	-0.551529
107733839	chr11:107733839:C:T	1.06521e-06	-9.99416e-11	-0.922358
107733890	chr11:107733890:G:T	1.82811e-07	-1.44528	-1.23955
107734024	chr11:107734024:T:C	7.12345e-07	-9.99416e-11	-1.32472
107734107	chr11:107734107:A:G	6.72558e-07	-9.99416e-11	-1.3822
107734462	chr11:107734462:G:C	9.88173e-07	-9.99416e-11	-0.997427
107734681	chr11:107734681:A:G	6.72508e-07	-9.99416e-11	-1.38227
107734809	chr11:107734809:C:A	3.47302e-07	-0.672442	-1.37065
107734952	chr11:107734952:T:A	7.84538e-07	-0.668962	-0.559227
107734973	chr11:107734973:ACTT:A	6.61371e-07	-9.99416e-11	-1.39897
107735080	chr11:107735080:T:A	7.18543e-07	-9.99416e-11	-1.31606
107735107	chr11:107735107:G:A	6.74915e-07	-1.3787	-3.91713e-10
107735368	chr11:107735368:C:T	7.507e-06	-9.99416e-11	1.03031
107735491	chr11:107735491:G:C	1.47968e-06	-9.99416e-11	-0.593703
107736186	chr11:107736186:A:G	7.74184e-07	-9.99416e-11	-1.24148
107736586	chr11:107736586:T:C	4.57338e-07	-0.440033	-1.32783
107736683	chr11:107736683:G:A	6.27619e-07	-1.48296	0.031612
107736959	chr11:107736959:G:A	1.45123e-06	-9.99416e-11	-0.613118
107736998	chr11:107736998:C:T	5.32874e-07	-1.48081	-0.134185
107737079	chr11:107737079:T:C	8.49633e-07	-9.99416e-11	-1.14848
107737087	chr11:107737087:T:C	6.57339e-07	-9.99416e-11	-1.40508
107737103	chr11:107737103:A:G	1.01955e-06	-0.190819	-0.77535
107737104	chr11:107737104:C:T	1.44932e-06	-9.99416e-11	-0.614437
107737244	chr11:107737244:A:G	7.52717e-07	-9.99416e-11	-1.2696
107737375	chr11:107737375:T:C	6.65173e-07	-9.99416e-11	-1.39324
107737382	chr11:107737382:A:G	9.01654e-07	-9.99416e-11	-1.08905
107737465	chr11:107737465:C:T	1.39826e-06	-9.99416e-11	-0.650304
107737610	chr11:107737610:C:T	1.22295e-06	-9.99416e-11	-0.784263
107737878	chr11:107737878:T:C	4.76992e-07	-0.395067	-1.33072
107738158	chr11:107738158:G:C	1.3553e-06	-9.99416e-11	-0.681503
107738444	chr11:107738444:T:C	1.50669e-06	-0.575615	-3.91713e-10
107738685	chr11:107738685:G:A	6.85697e-07	-9.99416e-11	-1.36285
107738709	chr11:107738709:A:G	4.00316e-07	-0.523449	-1.37758
107738715	chr11:107738715:A:G	6.78566e-07	-1.49305	0.119743
107738766	chr11:107738766:T:C	6.82577e-07	-9.99416e-11	-1.36741
107739039	chr11:107739039:T:C	1.13704e-06	-9.99416e-11	-0.857101
107739266	chr11:107739266:G:A	2.95403e-05	2.40023	-3.91713e-10
107740061	chr11:107740061:A:G	7.5975e-07	-9.99416e-11	-1.26029
107740205	chr11:107740205:C:T	1.49369e-06	-9.99416e-11	-0.584279
107740386	chr11:107740386:T:C	1.50046e-06	-9.99416e-11	-0.579755
107740412	chr11:107740412:A:G	1.14132e-06	-9.99416e-11	-0.85334
107740593	chr11:107740593:G:A	6.56971e-07	-9.99416e-11	-1.40564
107740836	chr11:107740836:C:G	7.3761e-07	-9.99416e-11	-1.28987
107741228	chr11:107741228:T:C	3.78825e-06	-9.99416e-11	0.346374
107741911	chr11:107741911:G:C	8.8011e-07	-1.11324	-3.91713e-10
107742313	chr11:107742313:G:A	6.577e-07	-9.99416e-11	-1.40454
107742579	chr11:107742579:A:G	7.85406e-07	-1.49537	0.26829
107742986	chr11:107742986:G:T	6.7783e-07	-1.37439	-3.91713e-10
107743116	chr11:107743116:C:A	1.99552e-06	-9.99416e-11	-0.294625
107743196	chr11:107743196:C:T	7.15507e-07	-9.99416e-11	-1.32029
107743365	chr11:107743365:T:C	1.05852e-05	1.37393	-3.91713e-10
107743532	chr11:107743532:A:G	6.13672e-07	-1.15169	-0.322138
107743540	chr11:107743540:T:C	8.86352e-07	-9.99416e-11	-1.10617
107743663	chr11:107743663:T:C	3.54128e-07	-1.45147	-0.572152
107744182	chr11:107744182:A:G	3.13842e-05	0.374066	2.08671
107744190	chr11:107744190:T:A	2.05765e-07	-1.42816	-1.13839
107744521	chr11:107744521:C:T	2.77824e-07	-1.47408	-0.79222
107744859	chr11:107744859:G:A	3.61115e-07	-1.42954	-0.57455
107744863	chr11:107744863:C:G	6.58412e-07	-9.99416e-11	-1.40345
107745185	chr11:107745185:T:C	1.77594e-06	-9.99416e-11	-0.411201
107745485	chr11:107745485:G:A	1.18144e-06	-1.43186	0.613059
107745883	chr11:107745883:A:G	2.49538e-07	-1.47504	-0.898629
107745957	chr11:107745957:A:G	2.952e-07	-1.48247	-0.723165
107746159	chr11:107746159:TAA:T	9.16537e-07	-9.99416e-11	-1.07268
107746165	chr11:107746165:A:T	9.7289e-07	-9.99416e-11	-1.01301
107746224	chr11:107746224:T:A	6.56896e-07	-9.99416e-11	-1.40576
107746573	chr11:107746573:C:T	9.1919e-07	-9.99416e-11	-1.06979
107746791	chr11:107746791:C:T	3.15871e-07	-1.45952	-0.678428
107746838	chr11:107746838:A:T	1.14974e-06	-9.99416e-11	-0.845996
107747017	chr11:107747017:A:C	1.95234e-06	-9.99416e-11	-0.3165
107747049	chr11:107747049:A:G	1.93909e-07	-1.43941	-1.18649
107747493	chr11:107747493:A:G	7.79312e-07	-9.99416e-11	-1.23487
107747830	chr11:107747830:C:T	9.41394e-07	-1.34838	0.302457
107748071	chr11:107748071:C:T	3.5654e-07	-1.48446	-0.532381
107748163	chr11:107748163:C:G	9.68001e-07	-9.99416e-11	-1.01805
107748299	chr11:107748299:G:A	3.72588e-07	-1.46127	-0.511541
107748353	chr11:107748353:A:G	2.85654e-06	-1.51359	1.57767
107748411	chr11:107748411:G:T	3.40582e-07	-1.48437	-0.578253
107748449	chr11:107748449:C:G	4.13006e-07	-1.4617	-0.408118
107748843	chr11:107748843:A:C	5.95968e-07	-1.5031	-3.91713e-10
107748889	chr11:107748889:A:G	6.59735e-07	-9.99416e-11	-1.40145
107749021	chr11:107749021:AC:A	6.64078e-07	-9.99416e-11	-1.39488
107749261	chr11:107749261:G:A	3.43417e-07	-0.723916	-1.33042
107749470	chr11:107749470:T:G	1.23178e-06	-9.99416e-11	-0.777069
107749864	chr11:107749864:A:T	2.4363e-07	-1.03502	-1.36262
107750677	chr11:107750677:G:C	2.87247e-07	-1.24181	-0.99113
107750812	chr11:107750812:G:A	3.14228e-07	-1.17397	-0.969193
107751130	chr11:107751130:A:G	7.62818e-07	-9.99416e-11	-1.25627
107751133	chr11:107751133:G:A	1.34336e-06	-1.39492	0.704564
107751193	chr11:107751193:T:C	7.18914e-07	-9.99416e-11	-1.31554
107751225	chr11:107751225:A:G	6.96028e-07	-9.99416e-11	-1.3479
107751236	chr11:107751236:A:G	6.58036e-07	-9.99416e-11	-1.40402
107751620	chr11:107751620:A:G	2.83095e-07	-1.34587	-0.901635
107751806	chr11:107751806:A:T	1.79123e-07	-1.30757	-1.39765
107751939	chr11:107751939:C:T	6.58948e-07	-9.99416e-11	-1.40264
107752052	chr11:107752052:A:G	1.91984e-07	-1.39499	-1.24088
107752334	chr11:107752334:A:G	1.2104e-05	-9.99416e-11	1.508
107752356	chr11:107752356:T:C	2.84701e-07	-1.42581	-0.816031
107752579	chr11:107752579:G:A	1.74754e-07	-1.32937	-1.40054
107752589	chr11:107752589:G:A	1.89793e-07	-1.28422	-1.36313
107752725	chr11:107752725:C:T	1.23458e-06	-0.853108	0.0783076
107752775	chr11:107752775:A:G	4.19106e-07	-1.39521	-0.459955
107752898	chr11:107752898:C:T	2.9955e-07	-1.45153	-0.73947
107752956	chr11:107752956:A:G	2.10186e-07	-1.22855	-1.31674
107753052	chr11:107753052:A:G	2.03011e-07	-1.1968	-1.38322
107753886	chr11:107753886:A:C	2.71091e-07	-1.42543	-0.865404
107754150	chr11:107754150:C:T	2.06648e-07	-1.21806	-1.34421
107754211	chr11:107754211:C:T	2.0617e-07	-1.22169	-1.34289
107754683	chr11:107754683:T:C	2.94348e-07	-1.36777	-0.840752
107754708	chr11:107754708:A:T	6.57697e-07	-9.99416e-11	-1.40454
107754940	chr11:107754940:C:T	3.01147e-07	-1.34263	-0.843055
107755128	chr11:107755128:G:A	2.26956e-07	-1.51484	-0.95369
107755135	chr11:107755135:C:T	7.64836e-07	-1.25362	-3.91713e-10
107755320	chr11:107755320:G:A	7.62884e-07	-9.99416e-11	-1.25618
107755420	chr11:107755420:G:A	7.78932e-07	-9.99416e-11	-1.23536
107755541	chr11:107755541:C:T	9.79064e-07	-9.99416e-11	-1.00669
107755744	chr11:107755744:C:T	6.79393e-07	-9.99416e-11	-1.37209
107755788	chr11:107755788:T:A	6.57569e-07	-9.99416e-11	-1.40474
107755833	chr11:107755833:C:T	1.92056e-07	-1.32585	-1.30965
107755959	chr11:107755959:G:A	8.08386e-07	-9.99416e-11	-1.19825
107756078	chr11:107756078:C:T	9.70834e-07	-9.99416e-11	-1.01513
107756097	chr11:107756097:C:A	2.14988e-07	-1.34239	-1.18031
107756101	chr11:107756101:C:G	7.87672e-07	-9.99416e-11	-1.2242
107756166	chr11:107756166:T:C	2.15632e-07	-1.33357	-1.18614
107756458	chr11:107756458:C:A	6.98834e-07	-9.99416e-11	-1.34387
107756658	chr11:107756658:A:C	1.78559e-07	-1.3509	-1.35747
107756675	chr11:107756675:C:T	8.9449e-07	-1.09703	-3.91713e-10
107756819	chr11:107756819:T:C	1.05747e-06	-9.99416e-11	-0.92965
107756839	chr11:107756839:A:G	8.07028e-07	-9.99416e-11	-1.19993
107757119	chr11:107757119:C:T	3.21379e-06	-9.99416e-11	0.181923
107757136	chr11:107757136:G:A	7.30229e-07	-9.99416e-11	-1.29993
107757290	chr11:107757290:C:CCA	9.93254e-07	-9.99416e-11	-0.992298
107757296	chr11:107757296:C:T	7.21432e-07	-9.99416e-11	-1.31205
107758296	chr11:107758296:G:A	1.75179e-07	-1.49742	-1.23005
107759091	chr11:107759091:C:T	7.24382e-07	-9.99416e-11	-1.30797
107759103	chr11:107759103:A:T	6.81606e-07	-9.99416e-11	-1.36883
107759789	chr11:107759789:G:T	1.92642e-07	-1.24008	-1.39237
107759793	chr11:107759793:C:T	2.8617e-07	-1.41405	-0.822648
107759844	chr11:107759844:ACAAT:A	9.10269e-07	-9.99416e-11	-1.07954
107759959	chr11:107759959:G:T	2.79005e-06	-9.99416e-11	0.0405315
107760001	chr11:107760001:A:T	6.61987e-07	-9.99416e-11	-1.39804
107760226	chr11:107760226:C:T	5.14055e-07	-1.17296	-0.477996
107760779	chr11:107760779:G:T	2.68674e-07	-1.5132	-0.786584
107760859	chr11:107760859:C:T	2.19146e-07	-1.43009	-1.07345
107761052	chr11:107761052:C:T	2.13921e-06	-9.99416e-11	-0.225093
107761441	chr11:107761441:A:G	2.02335e-06	-9.99416e-11	-0.280776
107761576	chr11:107761576:A:C	6.5683e-07	-9.99416e-11	-1.40586
107761782	chr11:107761782:A:G	6.57795e-07	-9.99416e-11	-1.40439
107761961	chr11:107761961:G:T	6.57824e-07	-9.99416e-11	-1.40435
107761972	chr11:107761972:T:C	2.19126e-07	-1.39035	-1.11329
107762116	chr11:107762116:C:T	2.08032e-06	-9.99416e-11	-0.253007
107762510	chr11:107762510:G:A	2.88378e-07	-0.997053	-1.23196
107762734	chr11:107762734:G:A	2.41682e-07	-1.11997	-1.2857
107763078	chr11:107763078:G:A	6.94046e-07	-9.99416e-11	-1.35075
107763241	chr11:107763241:A:G	3.33661e-07	-1.10509	-0.978066
107763255	chr11:107763255:T:G	1.19862e-06	-9.99416e-11	-0.804355
107763452	chr11:107763452:C:T	1.89534e-07	-1.27323	-1.37548
107763779	chr11:107763779:C:A	2.40456e-07	-1.11757	-1.29318
107763839	chr11:107763839:T:C	7.06061e-07	-9.99416e-11	-1.33358
107763949	chr11:107763949:T:C	1.95646e-07	-1.21103	-1.40594
107764080	chr11:107764080:T:C	2.30179e-07	-1.31991	-1.13452
107764269	chr11:107764269:T:A	7.08403e-07	-9.99416e-11	-1.33027
107764437	chr11:107764437:G:A	2.04998e-07	-1.16658	-1.4037
107764445	chr11:107764445:G:A	2.31982e-07	-1.15962	-1.287
107764678	chr11:107764678:T:C	2.26488e-07	-1.35662	-1.11397
107764973	chr11:107764973:C:T	2.46329e-07	-1.12645	-1.26017
107765106	chr11:107765106:C:T	7.24212e-07	-1.3082	-3.91713e-10
107765527	chr11:107765527:CT:C	7.06457e-07	-9.99416e-11	-1.33302
107765529	chr11:107765529:A:G	7.02066e-07	-9.99416e-11	-1.33926
107766226	chr11:107766226:A:G	7.87156e-07	-9.99416e-11	-1.22486
107766489	chr11:107766489:A:G	9.11673e-07	-9.99416e-11	-1.078
107766995	chr11:107766995:A:G	7.21343e-07	-9.99416e-11	-1.31217
107767074	chr11:107767074:A:G	2.28361e-07	-1.38878	-1.07358
107767312	chr11:107767312:G:A	2.18197e-06	-9.99416e-11	-0.205301
107767544	chr11:107767544:A:G	1.07559e-06	-9.99416e-11	-0.912664
107767552	chr11:107767552:A:G	1.78362e-07	-1.31679	-1.39268
107767851	chr11:107767851:T:C	2.84863e-07	-1.49527	-0.746006
107767870	chr11:107767870:G:A	2.88134e-06	0.0727243	-3.91713e-10
107767964	chr11:107767964:G:A	1.21272e-06	-9.99416e-11	-0.792661
107767969	chr11:107767969:T:C	2.01036e-07	-1.18457	-1.40523
107768156	chr11:107768156:G:A	9.86058e-07	-9.99416e-11	-0.999569
107768178	chr11:107768178:G:A	9.928e-07	-9.99416e-11	-0.992755
107768995	chr11:107768995:C:T	3.35408e-06	-9.99416e-11	0.224648
107769020	chr11:107769020:T:C	7.44452e-07	-0.69454	-0.586096
107769035	chr11:107769035:G:A	1.85051e-07	-1.51541	-1.15724
107769115	chr11:107769115:C:A	6.62388e-07	-9.99416e-11	-1.39743
107769433	chr11:107769433:C:T	1.87904e-07	-1.28482	-1.37253
107769617	chr11:107769617:A:T	9.77032e-07	-9.99416e-11	-1.00877
107769636	chr11:107769636:T:A	1.73994e-07	-1.51066	-1.22361
107769743	chr11:107769743:C:T	6.93819e-07	-1.35107	-3.91713e-10
107769788	chr11:107769788:A:AT	9.3352e-07	-9.99416e-11	-1.05432
107769799	chr11:107769799:A:G	2.34739e-07	-1.36765	-1.06716
107770027	chr11:107770027:A:T	1.1396e-06	-9.99416e-11	-0.854854
107770031	chr11:107770031:TATGTATTTGATACCCTAGAATGGGGCCAAGTATCATTGTTACTCATATTTAACAAAACAAAGGTAGAGAAATAGGCAAGCTAAGGG:T	9.70101e-07	-9.99416e-11	-1.01588
107770085	chr11:107770085:A:G	1.23388e-06	-0.775364	-3.91713e-10
107770406	chr11:107770406:A:C	9.97602e-07	-9.99416e-11	-0.98793
107770541	chr11:107770541:G:A	1.50313e-06	-9.99416e-11	-0.577977
107770614	chr11:107770614:G:T	1.50474e-07	-1.51361	-1.36589
107771018	chr11:107771018:C:T	2.76681e-06	-9.99416e-11	0.0321662
107771085	chr11:107771085:TATTA:T	1.13983e-06	-9.99416e-11	-0.854646
107771228	chr11:107771228:C:G	6.20235e-07	-1.46319	-3.91713e-10
107771308	chr11:107771308:A:G	7.55525e-07	-9.99416e-11	-1.26587
107771361	chr11:107771361:G:A	1.71672e-06	-9.99416e-11	-0.445114
107772118	chr11:107772118:G:A	3.77844e-07	-1.22925	-0.729554
107772796	chr11:107772796:C:A	6.79622e-07	-9.99416e-11	-1.37175
107772820	chr11:107772820:A:G	6.61925e-07	-9.99416e-11	-1.39813
107772863	chr11:107772863:G:A	6.63412e-07	-9.99416e-11	-1.39589
107772890	chr11:107772890:G:A	4.82016e-07	-0.804438	-0.91087
107773017	chr11:107773017:T:C	9.35112e-07	-9.99416e-11	-1.05262
107773384	chr11:107773384:G:A	6.68883e-07	-9.99416e-11	-1.38768
107773599	chr11:107773599:A:C	7.81186e-07	-9.99416e-11	-1.23247
107773701	chr11:107773701:G:A	4.01136e-07	-0.529166	-1.36982
107773770	chr11:107773770:G:A	4.94919e-07	-0.440165	-1.24873
107773771	chr11:107773771:T:G	6.33299e-07	-1.31753	-0.124813
107773825	chr11:107773825:T:C	6.98897e-07	-9.99416e-11	-1.34378
107773953	chr11:107773953:C:T	6.81851e-07	-9.99416e-11	-1.36847
107774084	chr11:107774084:G:A	7.59617e-07	-9.99416e-11	-1.26047
107774207	chr11:107774207:C:T	3.92092e-07	-0.520882	-1.40091
107774284	chr11:107774284:C:G	6.95922e-07	-9.99416e-11	-1.34805
107774601	chr11:107774601:A:T	7.6618e-07	-9.99416e-11	-1.25187
107774736	chr11:107774736:A:G	1.5429e-07	-1.50569	-1.34876
107774930	chr11:107774930:G:A	3.68394e-07	-0.580947	-1.40319
107774968	chr11:107774968:G:A	1.98364e-06	-0.300593	-3.91713e-10
107775004	chr11:107775004:T:C	3.60926e-07	-1.01453	-0.99008
107775051	chr11:107775051:G:A	1.37623e-06	-9.99416e-11	-0.666179
107775338	chr11:107775338:C:T	6.89631e-07	-9.99416e-11	-1.35713
107775726	chr11:107775726:T:C	1.50365e-06	-9.99416e-11	-0.577631
107775734	chr11:107775734:T:C	7.98626e-07	-9.99416e-11	-1.21039
107775762	chr11:107775762:G:A	8.23691e-07	-9.99416e-11	-1.17949
107775936	chr11:107775936:C:T	8.01494e-07	-9.99416e-11	-1.20681
107776015	chr11:107776015:A:T	7.54095e-07	-9.99416e-11	-1.26777
107776192	chr11:107776192:G:A	1.56363e-07	-1.45602	-1.38508
107776276	chr11:107776276:A:T	1.49149e-06	-9.99416e-11	-0.585754
107776477	chr11:107776477:G:A	1.43788e-06	-9.99416e-11	-0.622361
107776716	chr11:107776716:G:A	1.87714e-06	-9.99416e-11	-0.355782
107778025	chr11:107778025:T:C	6.5817e-07	-9.99416e-11	-1.40382
107778181	chr11:107778181:T:A	1.82772e-06	-0.382459	-3.91713e-10
107778279	chr11:107778279:T:C	6.14457e-06	-9.99416e-11	0.83004
107778300	chr11:107778300:G:A	2.92475e-07	-1.45612	-0.75879
107778320	chr11:107778320:A:C	1.02822e-06	-9.99416e-11	-0.957701
107778353	chr11:107778353:C:T	2.43426e-06	-9.99416e-11	-0.0958858
107778436	chr11:107778436:G:A	2.3224e-07	-1.28253	-1.16298
107778629	chr11:107778629:G:T	1.65164e-06	-9.99416e-11	-0.483758
107778643	chr11:107778643:G:A	1.59238e-06	-9.99416e-11	-0.520298
107778662	chr11:107778662:C:T	1.1693e-06	-9.99416e-11	-0.829123
107778813	chr11:107778813:C:T	1.5657e-07	-1.43759	-1.4022
107779005	chr11:107779005:A:G	1.4606e-06	-9.99416e-11	-0.606682
107779051	chr11:107779051:G:T	7.49589e-07	-9.99416e-11	-1.27376
107779259	chr11:107779259:T:C	1.39797e-06	-0.650507	-3.91713e-10
107779432	chr11:107779432:T:C	1.04721e-06	-9.99416e-11	-0.939402
107779746	chr11:107779746:C:T	6.86245e-07	-9.99416e-11	-1.36205
107779747	chr11:107779747:G:A	2.37659e-07	-1.38287	-1.03958
107779779	chr11:107779779:C:G	1.21542e-06	0.122896	-0.913334
107779833	chr11:107779833:C:T	1.05652e-06	-9.99416e-11	-0.930547
107779968	chr11:107779968:A:G	8.16562e-06	1.1144	-3.91713e-10
107779976	chr11:107779976:C:T	7.3853e-07	-9.99416e-11	-1.28862
107780369	chr11:107780369:G:A	3.92045e-07	-0.655327	-1.26658
107780875	chr11:107780875:C:T	1.68777e-07	-1.48639	-1.27832
107780883	chr11:107780883:T:C	4.0401e-07	-0.686316	-1.20553
107780995	chr11:107780995:T:C	7.5347e-07	-9.99416e-11	-1.2686
107781329	chr11:107781329:C:T	1.52256e-07	-1.47717	-1.39055
107781448	chr11:107781448:C:T	1.03044e-06	-9.99416e-11	-0.955544
107781553	chr11:107781553:G:C	6.18421e-07	-1.46612	-3.91713e-10
107781926	chr11:107781926:C:T	1.52552e-07	-1.45973	-1.40605
107782182	chr11:107782182:A:T	9.89445e-07	-9.99416e-11	-0.996141
107782210	chr11:107782210:C:A	1.00454e-06	-9.99416e-11	-0.981003
107782211	chr11:107782211:T:C	1.31393e-06	-9.99416e-11	-0.71251
107782336	chr11:107782336:G:A	6.56814e-07	-9.99416e-11	-1.40588
107782355	chr11:107782355:C:T	1.06555e-06	-9.99416e-11	-0.922042
107782450	chr11:107782450:TTTTAGAGCAGGAATGGAAGTTTATTAAAAAGC:T	7.81538e-07	-9.99416e-11	-1.23202
107782507	chr11:107782507:G:A	3.88998e-06	-9.99416e-11	0.372874
107782610	chr11:107782610:A:T	4.14352e-07	-1.41334	-0.453226
107782769	chr11:107782769:G:A	1.00094e-06	-9.99416e-11	-0.984589
107782924	chr11:107782924:C:T	5.14708e-07	-1.39328	-0.256408
107783063	chr11:107783063:C:T	9.45546e-07	-9.99416e-11	-1.04152
107783217	chr11:107783217:G:A	6.638e-07	-9.99416e-11	-1.3953
107783694	chr11:107783694:A:C	3.31945e-07	-1.48178	-0.606533
107784114	chr11:107784114:G:A	8.09116e-07	-9.99416e-11	-1.19734
107784145	chr11:107784145:G:C	3.58058e-07	-0.795918	-1.21667
107784241	chr11:107784241:G:A	7.31845e-07	-9.99416e-11	-1.29772
107785006	chr11:107785006:T:C	6.66095e-07	-9.99416e-11	-1.39185
107785446	chr11:107785446:G:A	7.79214e-07	-9.99416e-11	-1.235
107785496	chr11:107785496:A:G	6.97499e-07	-9.99416e-11	-1.34578
107785931	chr11:107785931:T:C	6.87116e-07	-9.99416e-11	-1.36078
107786000	chr11:107786000:A:G	2.45941e-06	-0.0856079	-3.91713e-10
107786194	chr11:107786194:T:C	6.02729e-06	0.810768	-3.91713e-10
107786538	chr11:107786538:C:T	1.52858e-07	-1.47677	-1.387
107786561	chr11:107786561:C:T	2.73363e-06	0.0200995	-3.91713e-10
107786563	chr11:107786563:A:G	3.25652e-07	-1.42617	-0.681284
107786566	chr11:107786566:T:G	6.70202e-07	-9.99416e-11	-1.38571
107786605	chr11:107786605:T:A	1.04859e-06	-9.99416e-11	-0.938084
107786660	chr11:107786660:A:G	1.73643e-07	-1.5101	-1.22618
107786869	chr11:107786869:C:T	5.88842e-07	-0.220721	-1.29441
107786877	chr11:107786877:A:C	6.24892e-07	-1.50142	0.0457105
107786879	chr11:107786879:C:T	8.74679e-06	1.02451	0.158648
107786940	chr11:107786940:G:C	6.01234e-06	0.808284	-3.91713e-10
107786945	chr11:107786945:G:A	6.07826e-07	-1.50557	0.0221753
107787051	chr11:107787051:G:A	6.63742e-07	-9.99416e-11	-1.39539
107787327	chr11:107787327:T:C	2.5069e-07	-1.40651	-0.962559
107787615	chr11:107787615:T:C	9.22629e-07	-9.99416e-11	-1.06606
107787704	chr11:107787704:A:G	5.43583e-07	-1.50224	-0.0928613
107787749	chr11:107787749:C:T	6.7791e-07	-9.99416e-11	-1.37427
107787809	chr11:107787809:T:C	5.7067e-07	-1.4872	-0.0592708
107787981	chr11:107787981:A:T	5.57452e-07	-1.48802	-0.0818849
107788298	chr11:107788298:T:C	5.7977e-07	-1.47894	-0.0517116
107788408	chr11:107788408:T:A	1.03856e-06	-0.947691	-3.91713e-10
107788460	chr11:107788460:A:G	1.77723e-07	-1.43688	-1.27617
107788514	chr11:107788514:T:A	3.68046e-07	-1.42902	-0.55606
107788655	chr11:107788655:C:T	5.37584e-07	-1.48364	-0.122558
107788700	chr11:107788700:A:G	3.72987e-07	-1.43388	-0.53786
107788727	chr11:107788727:C:T	5.45246e-07	-1.50268	-0.0893692
107788761	chr11:107788761:C:A	5.25296e-07	-1.4944	-0.134927
107788780	chr11:107788780:C:T	5.0184e-07	-1.49155	-0.183456
107788805	chr11:107788805:A:C	5.15666e-07	-1.48707	-0.160759
107788946	chr11:107788946:G:A	5.6046e-07	-1.49135	-0.0731796
107789023	chr11:107789023:T:C	6.62296e-07	-9.99416e-11	-1.39757
107789075	chr11:107789075:T:C	7.64191e-07	-9.99416e-11	-1.25447
107789181	chr11:107789181:T:C	2.6235e-07	-1.03906	-1.28455
107789195	chr11:107789195:A:G	2.72447e-06	0.0167434	-3.91713e-10
107789302	chr11:107789302:T:A	4.88341e-07	-1.50158	-0.200694
107789390	chr11:107789390:T:C	4.84502e-07	-1.49739	-0.212779
107789518	chr11:107789518:G:A	5.0588e-07	-1.50175	-0.165236
107789686	chr11:107789686:G:A	4.44431e-07	-1.50795	-0.288535
107789776	chr11:107789776:T:G	1.58771e-06	-9.99416e-11	-0.523238
107789825	chr11:107789825:T:G	4.83214e-07	-1.49559	-0.217237
107790104	chr11:107790104:A:G	3.2961e-07	-1.49728	-0.59809
107790175	chr11:107790175:T:G	1.87405e-06	-9.99416e-11	-0.357426
107790516	chr11:107790516:G:T	4.41664e-07	-1.48264	-0.320092
107790626	chr11:107790626:C:T	4.80913e-07	-1.49559	-0.222008
107790670	chr11:107790670:C:T	4.63222e-07	-1.49794	-0.257138
107790769	chr11:107790769:T:C	1.2253e-06	-9.99416e-11	-0.782346
107790850	chr11:107790850:T:A	4.79244e-07	-1.48773	-0.233344
107790856	chr11:107790856:C:T	1.05743e-06	-9.99416e-11	-0.92969
107790995	chr11:107790995:T:G	1.20665e-06	-9.99416e-11	-0.797679
107791162	chr11:107791162:CACAGGGCATT:C	6.69202e-07	-9.99416e-11	-1.3872
107791336	chr11:107791336:C:A	4.81526e-07	-1.50568	-0.210649
107791521	chr11:107791521:G:A	6.1379e-07	-1.50238	0.028749
107791644	chr11:107791644:T:G	5.04262e-07	-1.49712	-0.173073
107791915	chr11:107791915:T:C	1.3628e-05	1.10047	0.526126
107791937	chr11:107791937:A:G	1.26578e-05	0.9998	0.552945
107792064	chr11:107792064:A:G	9.37769e-07	-1.45679	0.407006
107792115	chr11:107792115:A:G	6.62403e-07	-0.776675	-0.620735
107792210	chr11:107792210:AC:A	1.64573e-07	-1.41682	-1.37311
107792220	chr11:107792220:C:T	5.33385e-07	-1.48046	-0.133578
107793136	chr11:107793136:C:T	6.67409e-07	-9.99416e-11	-1.38988
107793183	chr11:107793183:C:T	1.55474e-06	-9.99416e-11	-0.544223
107793220	chr11:107793220:A:G	1.79541e-07	-1.30954	-1.39335
107793571	chr11:107793571:C:T	6.76854e-07	-9.99416e-11	-1.37583
107793591	chr11:107793591:T:G	4.79182e-07	-0.654603	-1.0666
107793984	chr11:107793984:A:G	1.63601e-07	-1.41515	-1.38071
107793987	chr11:107793987:G:A	4.04112e-07	-1.468	-0.423596
107794242	chr11:107794242:G:A	9.44574e-07	-9.99416e-11	-1.04255
107794705	chr11:107794705:G:A	1.33196e-06	-9.99416e-11	-0.698878
107794812	chr11:107794812:T:C	1.64046e-06	-9.99416e-11	-0.490555
107794855	chr11:107794855:G:C	4.03138e-06	0.40858	-3.91713e-10
107795134	chr11:107795134:T:A	3.55148e-07	-0.881835	-1.13892
107795953	chr11:107795953:G:A	6.90831e-07	-1.35539	-3.91713e-10
107796022	chr11:107796022:G:A	2.26261e-07	-1.06833	-1.40327
107796322	chr11:107796322:C:G	2.03147e-06	-9.99416e-11	-0.276769
107796861	chr11:107796861:C:G	2.57213e-06	-9.99416e-11	-0.0407934
107796893	chr11:107796893:A:G	1.84154e-05	0.791514	1.13614
107797185	chr11:107797185:TAAG:T	4.47824e-07	-1.45645	-0.332434
107797191	chr11:107797191:C:T	1.75313e-05	0.765012	1.11345
107797198	chr11:107797198:T:A	4.32325e-07	-1.4552	-0.368908
107797333	chr11:107797333:A:AGAAAAGGT	1.70539e-07	-1.35617	-1.39815
107797385	chr11:107797385:A:G	2.60646e-06	-9.99416e-11	-0.0275349
107797396	chr11:107797396:C:A	2.17035e-05	0.878088	1.21386
107797490	chr11:107797490:C:A	1.64904e-05	0.754851	1.0624
107797841	chr11:107797841:T:C	1.86462e-05	0.797962	1.14215
107797891	chr11:107797891:G:A	2.571e-06	-9.99416e-11	-0.0412348
107797972	chr11:107797972:T:A	2.12078e-05	0.931753	1.13708
107797982	chr11:107797982:TTTTTTA:T	5.86471e-07	-1.49437	-0.0247922
107797995	chr11:107797995:T:G	2.58418e-06	-9.99416e-11	-0.0361218
107798062	chr11:107798062:G:A	4.48955e-07	-1.45216	-0.334198
107798098	chr11:107798098:G:T	2.714e-06	-9.99416e-11	0.0128944
107798162	chr11:107798162:C:T	7.28369e-07	-9.99416e-11	-1.30248
107798240	chr11:107798240:G:C	2.79877e-07	-0.855225	-1.40371
107798693	chr11:107798693:A:G	5.88595e-07	-1.51555	-3.91713e-10
107798793	chr11:107798793:G:A	4.20079e-06	0.449742	-3.91713e-10
107798799	chr11:107798799:G:A	8.97962e-07	-9.99416e-11	-1.09316
107798824	chr11:107798824:C:T	4.53662e-07	-1.44141	-0.334518
107798841	chr11:107798841:A:G	3.42087e-06	0.244367	-3.91713e-10
107798904	chr11:107798904:C:T	6.69744e-07	-9.99416e-11	-1.38639
107799091	chr11:107799091:C:T	1.96624e-05	0.750731	1.24245
107799168	chr11:107799168:C:T	1.83151e-06	-9.99416e-11	-0.380388
107799210	chr11:107799210:T:C	2.24183e-05	0.897608	1.22674
107799302	chr11:107799302:G:C	1.48e-06	-9.99416e-11	-0.593487
107799452	chr11:107799452:C:T	2.36312e-07	-1.36433	-1.0638
107799502	chr11:107799502:T:C	3.30898e-07	-0.947059	-1.14442
107799613	chr11:107799613:C:T	1.95938e-05	0.815097	1.17459
107799720	chr11:107799720:A:G	1.93714e-05	0.760035	1.21823
107799733	chr11:107799733:A:G	2.14889e-05	0.850878	1.23113
107799748	chr11:107799748:C:T	5.20072e-07	-1.51562	-0.123701
107799754	chr11:107799754:A:G	5.04153e-07	-1.34874	-0.321662
107799803	chr11:107799803:C:T	3.27447e-07	-1.47186	-0.630099
107799953	chr11:107799953:A:G	1.97858e-05	0.780756	1.21868
107800034	chr11:107800034:G:A	8.28983e-07	-9.99416e-11	-1.17309
107800049	chr11:107800049:C:T	2.06897e-06	-9.99416e-11	-0.258479
107800131	chr11:107800131:G:A	3.93729e-06	0.384964	-3.91713e-10
107800183	chr11:107800183:C:T	4.65652e-07	-1.43744	-0.312402
107800185	chr11:107800185:G:A	1.3617e-06	-9.99416e-11	-0.676792
107800311	chr11:107800311:C:CA	2.22305e-05	0.981279	1.13466
107800427	chr11:107800427:ATT:A	4.03532e-07	-0.949437	-0.943593
107800447	chr11:107800447:C:T	4.99369e-07	-1.51421	-0.165732
107800464	chr11:107800464:G:T	1.87861e-05	0.83975	1.10784
107800800	chr11:107800800:GAA:G	1.4646e-05	-9.99416e-11	1.69864
107800875	chr11:107800875:A:G	2.39782e-05	0.847683	1.34393
107800900	chr11:107800900:C:T	3.71541e-07	-1.50758	-0.468042
107800953	chr11:107800953:A:G	1.76347e-05	0.748238	1.1361
107800966	chr11:107800966:A:G	1.71795e-05	0.760725	1.09747
107800968	chr11:107800968:A:G	1.71851e-05	0.815229	1.04329
107800976	chr11:107800976:T:C	1.31971e-05	0.699337	0.89513
107801022	chr11:107801022:G:A	1.19469e-05	0.523132	0.971812
107801037	chr11:107801037:T:C	1.99356e-05	0.931069	1.07591
107801127	chr11:107801127:G:A	2.01203e-05	0.833097	1.1831
107801267	chr11:107801267:T:C	7.08339e-07	-9.99416e-11	-1.33036
107801319	chr11:107801319:G:A	1.80961e-05	0.822098	1.08807
107801331	chr11:107801331:AAGC:CAGC	1.81653e-05	0.808007	1.10598
107801407	chr11:107801407:ATTC:A	6.57177e-07	-9.99416e-11	-1.40533
107802057	chr11:107802057:G:A	9.50786e-07	-9.99416e-11	-1.036
107802217	chr11:107802217:A:G	1.82712e-05	0.789269	1.13053
107802224	chr11:107802224:T:C	1.79833e-05	0.753269	1.15064
107802330	chr11:107802330:A:AT	2.12303e-06	-9.99416e-11	-0.232687
107802365	chr11:107802365:C:T	1.37248e-06	-9.99416e-11	-0.66891
107802574	chr11:107802574:A:G	5.14058e-07	-1.5155	-0.135451
107802623	chr11:107802623:C:G	1.74004e-05	0.748691	1.12227
107802697	chr11:107802697:C:T	2.12918e-06	-9.99416e-11	-0.229792
107802817	chr11:107802817:T:C	1.63216e-05	0.7143	1.09266
107802834	chr11:107802834:C:T	1.72232e-05	0.754288	1.10644
107802859	chr11:107802859:G:A	1.66646e-05	0.723706	1.10405
107802860	chr11:107802860:C:G	2.69511e-07	-0.906902	-1.38977
107802872	chr11:107802872:G:T	6.8911e-07	-9.99416e-11	-1.35788
107802902	chr11:107802902:T:C	2.57318e-07	-1.0839	-1.25907
107802948	chr11:107802948:C:T	1.64711e-05	0.68913	1.12695
107803177	chr11:107803177:A:G	7.11716e-07	-9.99416e-11	-1.32561
107803294	chr11:107803294:A:C	2.20404e-05	0.791042	1.3163
107803307	chr11:107803307:A:G	2.19198e-05	0.818695	1.28317
107803318	chr11:107803318:G:A	6.74221e-07	-9.99416e-11	-1.37973
107803320	chr11:107803320:A:C	7.34284e-07	-1.29439	-3.91713e-10
107803469	chr11:107803469:C:T	2.11791e-07	-1.48354	-1.05415
107803494	chr11:107803494:A:G	1.81307e-05	0.822628	1.08945
107803537	chr11:107803537:G:C	1.54974e-05	0.924079	0.831061
107803570	chr11:107803570:T:C	1.61753e-05	0.835583	0.962376
107803632	chr11:107803632:G:A	1.55844e-05	0.787904	0.972834
107804072	chr11:107804072:A:G	1.61992e-05	0.796478	1.00295
107804359	chr11:107804359:T:C	1.66209e-05	0.855644	0.969487
107804840	chr11:107804840:C:T	4.86732e-07	-0.954427	-0.751144
107804984	chr11:107804984:A:C	1.81034e-05	0.910843	0.999725
107805061	chr11:107805061:T:C	5.2119e-06	0.665415	-3.91713e-10
107805534	chr11:107805534:C:T	3.2239e-07	-1.50011	-0.617414
107805647	chr11:107805647:T:C	2.03019e-06	-9.99416e-11	-0.277398
107805659	chr11:107805659:T:A	6.56903e-07	-9.99416e-11	-1.40575
107805775	chr11:107805775:C:G	4.70864e-07	-1.50023	-0.238482
107805817	chr11:107805817:C:T	6.85546e-07	-0.54636	-0.816708
107805850	chr11:107805850:C:T	2.02793e-05	1.01248	1.01159
107805924	chr11:107805924:G:A	4.87965e-07	-1.4892	-0.213843
107805928	chr11:107805928:G:A	1.06932e-06	-9.99416e-11	-0.918504
107805971	chr11:107805971:C:T	6.48422e-07	-0.595069	-0.823674
107806340	chr11:107806340:T:G	4.91519e-07	-1.487	-0.208785
107806966	chr11:107806966:A:G	7.55386e-07	-9.99416e-11	-1.26606
107807167	chr11:107807167:G:A	3.14702e-06	-9.99416e-11	0.160927
107807213	chr11:107807213:C:T	1.91668e-07	-1.3347	-1.30282
107807319	chr11:107807319:G:A	1.82923e-05	0.833732	1.08722
107807445	chr11:107807445:T:C	1.68031e-05	0.896693	0.939338
107807723	chr11:107807723:G:A	7.52951e-07	-0.463393	-0.805892
107808041	chr11:107808041:G:A	1.02175e-06	-9.99416e-11	-0.964008
107808070	chr11:107808070:A:G	2.16312e-05	1.06679	1.02182
107808194	chr11:107808194:T:C	2.57128e-07	-1.49643	-0.847285
107808287	chr11:107808287:T:C	2.1749e-05	1.03695	1.05708
107808877	chr11:107808877:A:T	8.74094e-07	-9.99416e-11	-1.1201
107808985	chr11:107808985:T:C	6.43597e-07	-0.54656	-0.879652
107809102	chr11:107809102:G:T	6.60284e-07	-0.574526	-0.826089
107809363	chr11:107809363:G:A	7.52457e-07	-9.99416e-11	-1.26994
107809500	chr11:107809500:C:T	4.74279e-07	-1.49794	-0.233545
107809580	chr11:107809580:C:T	1.64441e-05	0.878507	0.935928
107809626	chr11:107809626:C:T	9.09837e-07	-9.99416e-11	-1.08002
107810140	chr11:107810140:A:G	2.65398e-07	-1.5054	-0.806658
107810379	chr11:107810379:T:C	4.10611e-07	-1.19229	-0.683348
107810597	chr11:107810597:T:C	7.07106e-07	-9.99416e-11	-1.3321
107811046	chr11:107811046:C:T	5.77805e-06	0.768537	-3.91713e-10
107811632	chr11:107811632:A:T	1.58128e-05	0.963482	0.81181
107812448	chr11:107812448:C:T	6.01577e-07	-1.49373	-3.91713e-10
107812703	chr11:107812703:A:T	6.74198e-07	0.022135	-1.4019
107812992	chr11:107812992:T:C	7.13288e-07	-9.99416e-11	-1.3234
107813176	chr11:107813176:G:A	7.43357e-07	-1.38546	0.103355
107813200	chr11:107813200:A:T	6.74614e-07	-1.38638	0.00723503
107813359	chr11:107813359:C:T	1.30884e-06	-9.99416e-11	-0.716386
107813526	chr11:107813526:T:C	1.07729e-06	-9.99416e-11	-0.911078
107813645	chr11:107813645:T:C	2.09423e-07	-1.35153	-1.1974
107813917	chr11:107813917:G:T	7.44607e-07	-0.137845	-1.14258
107814207	chr11:107814207:C:T	2.33207e-07	-1.33745	-1.1039
107814312	chr11:107814312:A:G	4.94711e-07	-1.3702	-0.319107
107814322	chr11:107814322:G:A	1.22085e-06	-9.99416e-11	-0.785982
107814478	chr11:107814478:A:C	1.31771e-06	-9.99416e-11	-0.709632
107814636	chr11:107814636:G:A	2.51996e-06	-9.99416e-11	-0.061285
107815064	chr11:107815064:T:C	4.20205e-07	-1.40652	-0.446018
107815158	chr11:107815158:T:C	1.13913e-06	-9.99416e-11	-0.855263
107815213	chr11:107815213:A:G	9.27444e-07	-1.20341	0.142558
107815393	chr11:107815393:A:AT	7.14725e-07	-0.179742	-1.14164
107815398	chr11:107815398:A:T	2.02056e-07	-1.18963	-1.39511
107815464	chr11:107815464:A:G	1.54502e-07	-1.45161	-1.40146
107815659	chr11:107815659:A:G	7.24124e-07	-9.99416e-11	-1.30832
107815949	chr11:107815949:T:C	1.46506e-06	-9.99416e-11	-0.60363
107815992	chr11:107815992:C:T	3.6481e-07	-0.642242	-1.35167
107816110	chr11:107816110:A:T	1.38192e-06	-9.99416e-11	-0.662052
107816122	chr11:107816122:G:C	7.79013e-07	-9.99416e-11	-1.23526
107816587	chr11:107816587:C:T	1.49915e-07	-1.47717	-1.40605
107816708	chr11:107816708:AG:A	1.04073e-06	-9.99416e-11	-0.945607
107816763	chr11:107816763:G:C	5.91964e-07	-1.50984	-3.91713e-10
107817074	chr11:107817074:G:A	1.13192e-06	-9.99416e-11	-0.861616
107817425	chr11:107817425:G:A	7.26269e-07	-9.99416e-11	-1.30536
107817799	chr11:107817799:T:C	5.70472e-07	-1.48382	-0.0629954
107817842	chr11:107817842:A:G	2.24159e-07	-1.3072	-1.17373
107817879	chr11:107817879:C:G	2.14997e-07	-1.33124	-1.19142
107817972	chr11:107817972:G:A	2.64678e-06	-9.99416e-11	-0.0121847
107818267	chr11:107818267:C:T	7.35763e-07	-1.10058	-0.1918
107818405	chr11:107818405:AAAAAG:A	2.02884e-07	-1.40115	-1.1795
107818818	chr11:107818818:T:C	4.68785e-06	-9.99416e-11	0.559444
107818962	chr11:107818962:G:C	1.61368e-07	-1.49486	-1.31474
107819045	chr11:107819045:G:T	1.4402e-06	-9.99416e-11	-0.620747
107819234	chr11:107819234:A:G	1.20236e-06	-9.99416e-11	-0.801243
107819375	chr11:107819375:C:T	2.09398e-07	-1.37822	-1.17082
107819400	chr11:107819400:T:A	1.63851e-06	-0.491745	-3.91713e-10
107819419	chr11:107819419:C:T	2.09768e-07	-1.37213	-1.17515
107819588	chr11:107819588:G:A	1.7068e-07	-1.49386	-1.25964
107820127	chr11:107820127:A:G	2.21762e-07	-1.36904	-1.12263
107820166	chr11:107820166:A:T	1.76604e-07	-1.50062	-1.21875
107820419	chr11:107820419:C:A	1.65795e-07	-1.50046	-1.28207
107820643	chr11:107820643:A:G	4.85602e-07	-1.48527	-0.222627
107820736	chr11:107820736:A:C	2.16616e-07	-1.37993	-1.13522
107820750	chr11:107820750:G:A	1.461e-06	-9.99416e-11	-0.606407
107820848	chr11:107820848:T:C	2.21907e-07	-1.37247	-1.11856
107820849	chr11:107820849:G:A	2.19672e-07	-1.36616	-1.13499
107821055	chr11:107821055:A:G	1.18212e-06	-9.99416e-11	-0.818217
107821069	chr11:107821069:C:T	1.18198e-06	-9.99416e-11	-0.818334
107821097	chr11:107821097:A:G	1.14842e-06	-9.99416e-11	-0.847139
107821179	chr11:107821179:G:A	1.66353e-07	-1.49569	-1.28348
107821486	chr11:107821486:G:A	2.13105e-07	-1.392	-1.1395
107821526	chr11:107821526:C:T	1.5145e-07	-1.47309	-1.39994
107821576	chr11:107821576:T:C	6.99951e-07	-1.13333	-0.208945
107821829	chr11:107821829:G:C	2.98606e-07	-1.31624	-0.877915
107821860	chr11:107821860:G:T	1.18129e-06	-9.99416e-11	-0.818921
107821966	chr11:107821966:A:G	2.18571e-07	-1.3793	-1.12687
107822009	chr11:107822009:A:G	2.16442e-07	-1.3917	-1.12427
107822054	chr11:107822054:A:C	1.54564e-07	-1.45608	-1.39659
107822394	chr11:107822394:A:G	4.75671e-07	-1.47967	-0.248886
107822545	chr11:107822545:T:C	2.74284e-06	-9.99416e-11	0.0234655
107822772	chr11:107822772:A:G	8.10379e-07	-9.99416e-11	-1.19578
107822878	chr11:107822878:T:C	9.24888e-07	-1.13174	0.0681278
107822986	chr11:107822986:T:C	1.18198e-06	-9.99416e-11	-0.818334
107823198	chr11:107823198:G:C	4.67917e-06	-9.99416e-11	0.55759
107823254	chr11:107823254:T:C	1.30425e-06	-1.35317	0.633274
107824109	chr11:107824109:C:G	1.91062e-07	-1.34413	-1.29655
107824142	chr11:107824142:T:C	1.12862e-06	-9.99416e-11	-0.864536
107824167	chr11:107824167:AATAG:A	9.97622e-07	-9.99416e-11	-0.98791
107824188	chr11:107824188:T:C	1.54752e-07	-1.45428	-1.39718
107824364	chr11:107824364:G:A	7.00316e-07	-0.182272	-1.15948
107824491	chr11:107824491:A:G	1.53322e-07	-1.46287	-1.39787
107824559	chr11:107824559:A:G	1.34518e-06	-1.33648	0.647478
107824786	chr11:107824786:C:T	1.008e-06	-9.99416e-11	-0.977557
107824811	chr11:107824811:A:T	1.94015e-07	-1.34438	-1.28097
107824855	chr11:107824855:C:T	2.01792e-07	-1.18049	-1.40556
107824978	chr11:107824978:T:C	1.95425e-07	-1.22944	-1.38867
107825018	chr11:107825018:A:G	1.94765e-07	-1.33771	-1.28378
107825135	chr11:107825135:C:G	4.87147e-07	-1.47417	-0.230551
107825178	chr11:107825178:T:C	3.54545e-06	0.280136	-3.91713e-10
107825187	chr11:107825187:A:G	2.44957e-06	-0.0896154	-3.91713e-10
107825648	chr11:107825648:T:G	4.79203e-07	-0.358892	-1.36227
107825916	chr11:107825916:G:A	1.62959e-07	-1.40169	-1.39809
107826144	chr11:107826144:C:T	1.28718e-06	-9.99416e-11	-0.733078
107826299	chr11:107826299:G:A	8.01174e-07	-9.99416e-11	-1.20721
107826300	chr11:107826300:C:T	2.00835e-07	-1.34249	-1.24831
107826354	chr11:107826354:A:G	2.02993e-07	-1.33777	-1.24235
107826368	chr11:107826368:C:T	6.71138e-07	-1.38431	-3.91713e-10
107826381	chr11:107826381:A:C	6.09866e-07	-1.48005	-3.91713e-10
107826398	chr11:107826398:C:T	8.542e-07	-9.99416e-11	-1.14312
107826416	chr11:107826416:G:GT	7.4942e-07	-9.99416e-11	-1.27398
107826551	chr11:107826551:A:C	8.42701e-07	-9.99416e-11	-1.15667
107826907	chr11:107826907:A:G	2.00933e-07	-1.33572	-1.2546
107826919	chr11:107826919:TA:T	1.54338e-06	-9.99416e-11	-0.551556
107827016	chr11:107827016:T:C	1.127e-06	-9.99416e-11	-0.865968
107827053	chr11:107827053:A:G	1.9737e-07	-1.3448	-1.2634
107827283	chr11:107827283:G:A	1.14464e-06	-9.99416e-11	-0.850438
107827892	chr11:107827892:T:C	7.20726e-07	-0.202329	-1.1107
107827924	chr11:107827924:T:A	1.13264e-06	-9.99416e-11	-0.860978
107827973	chr11:107827973:C:T	3.62319e-06	-9.99416e-11	0.301825
107828127	chr11:107828127:T:A	6.74928e-07	-9.99416e-11	-1.37868
107828210	chr11:107828210:G:A	2.01894e-07	-1.33356	-1.25199
107828241	chr11:107828241:C:G	8.5223e-07	-9.99416e-11	-1.14543
107828264	chr11:107828264:G:A	6.8054e-07	-9.99416e-11	-1.3704
107828303	chr11:107828303:G:A	3.00524e-07	-1.33645	-0.851312
107828321	chr11:107828321:C:G	7.11316e-07	-9.99416e-11	-1.32617
107828359	chr11:107828359:G:A	1.84297e-06	-0.37415	-3.91713e-10
107828377	chr11:107828377:T:C	1.90441e-07	-1.27297	-1.37097
107828380	chr11:107828380:A:G	2.02495e-07	-1.34096	-1.24161
107828732	chr11:107828732:C:CAT	1.99169e-07	-1.3454	-1.25374
107828762	chr11:107828762:A:G	1.95259e-07	-1.36422	-1.25474
107828796	chr11:107828796:T:C	4.84886e-07	-1.45805	-0.251319
107828835	chr11:107828835:A:G	1.99917e-07	-1.34135	-1.25403
107828844	chr11:107828844:T:C	1.89663e-07	-1.36328	-1.28476
107829119	chr11:107829119:A:G	2.15145e-07	-1.31777	-1.2042
107829248	chr11:107829248:A:G	1.99208e-07	-1.34214	-1.2568
107829374	chr11:107829374:G:A	6.90538e-07	-0.256975	-1.09884
107829434	chr11:107829434:T:C	4.42748e-07	-1.45412	-0.346163
107829460	chr11:107829460:C:T	1.9955e-07	-1.33677	-1.26045
107829477	chr11:107829477:C:T	1.54726e-07	-1.44807	-1.40355
107829566	chr11:107829566:A:G	1.20527e-06	-9.99416e-11	-0.798828
107829775	chr11:107829775:AT:A	1.05853e-06	-9.99416e-11	-0.928647
107829776	chr11:107829776:T:A	6.46749e-06	0.881258	-3.91713e-10
107829921	chr11:107829921:T:A	1.98081e-07	-1.34693	-1.25768
107830201	chr11:107830201:T:C	7.5554e-07	-9.99416e-11	-1.26585
107830254	chr11:107830254:T:C	2.00459e-07	-1.35253	-1.24015
107830300	chr11:107830300:T:C	1.89736e-07	-1.25612	-1.39153
107830457	chr11:107830457:G:A	1.46144e-06	-9.99416e-11	-0.606104
107830958	chr11:107830958:T:C	1.45505e-06	-9.99416e-11	-0.610486
107831058	chr11:107831058:C:A	1.25197e-06	-1.38378	0.622971
107831088	chr11:107831088:C:T	2.02453e-07	-1.31331	-1.26947
107831245	chr11:107831245:T:C	1.14464e-06	-9.99416e-11	-0.850438
107831276	chr11:107831276:G:A	4.53349e-07	-0.407226	-1.3694
107831583	chr11:107831583:G:A	8.53e-07	-9.99416e-11	-1.14453
107831635	chr11:107831635:T:C	1.14166e-06	-9.99416e-11	-0.853042
107832180	chr11:107832180:T:A	2.01627e-07	-1.18094	-1.40592
107832208	chr11:107832208:C:G	1.26337e-06	-9.99416e-11	-0.751748
107832410	chr11:107832410:T:C	8.60347e-07	-9.99416e-11	-1.13595
107832414	chr11:107832414:C:G	2.13091e-06	-9.99416e-11	-0.228978
107832601	chr11:107832601:A:G	2.13716e-07	-1.3591	-1.16954
107832663	chr11:107832663:G:A	9.62493e-07	-9.99416e-11	-1.02376
107832710	chr11:107832710:A:G	3.30535e-07	-0.699943	-1.39263
107832896	chr11:107832896:A:C	1.00706e-06	-9.99416e-11	-0.978489
107832908	chr11:107832908:T:C	1.66434e-06	-9.99416e-11	-0.476098
107833126	chr11:107833126:T:C	9.41445e-07	-9.99416e-11	-1.04587
107833131	chr11:107833131:T:C	2.12034e-07	-1.36763	-1.16891
107833249	chr11:107833249:C:T	1.17293e-06	-9.99416e-11	-0.826022
107833417	chr11:107833417:G:A	7.0937e-07	-9.99416e-11	-1.32891
107834187	chr11:107834187:G:A	3.00268e-06	-1.2518	1.36578
107834241	chr11:107834241:G:C	1.14894e-06	-9.99416e-11	-0.846689
107834283	chr11:107834283:C:T	2.75338e-06	-1.26392	1.29122
107834370	chr11:107834370:G:C	1.55648e-06	-9.99416e-11	-0.543105
107834479	chr11:107834479:C:T	1.26032e-06	-9.99416e-11	-0.754162
107834577	chr11:107834577:G:A	1.35258e-06	-9.99416e-11	-0.683517
107834705	chr11:107834705:G:A	1.97265e-06	-9.99416e-11	-0.30615
107834865	chr11:107834865:AATT:A	9.41219e-07	-9.99416e-11	-1.04611
107834882	chr11:107834882:G:T	2.76186e-06	-1.25268	1.28305
107835366	chr11:107835366:G:A	2.47391e-06	-1.24418	1.16445
107835613	chr11:107835613:A:G	1.94894e-06	-9.99416e-11	-0.318244
107835697	chr11:107835697:A:G	8.87648e-07	-9.99416e-11	-1.10471
107835793	chr11:107835793:G:A	6.19508e-07	-1.46436	-3.91713e-10
107836106	chr11:107836106:C:T	2.99829e-06	-1.24616	1.35867
107836164	chr11:107836164:A:G	2.77322e-06	-1.25231	1.28679
107836233	chr11:107836233:CTTTT:C	8.59237e-07	-1.30462	0.167381
107836344	chr11:107836344:G:T	2.72309e-06	-1.2616	1.27783
107836736	chr11:107836736:G:C	9.34754e-07	-1.314	0.261
107836738	chr11:107836738:A:C	9.05614e-07	-1.31549	0.230814
107836783	chr11:107836783:T:G	9.14974e-07	-1.31149	0.237102
107836973	chr11:107836973:C:T	6.63844e-07	-9.99416e-11	-1.39524
107837170	chr11:107837170:T:G	1.70976e-07	-1.42963	-1.32213
107837397	chr11:107837397:C:T	9.04931e-07	-1.22598	0.140555
107837498	chr11:107837498:G:C	1.26038e-06	-9.99416e-11	-0.754115
107837593	chr11:107837593:C:T	6.6503e-07	-9.99416e-11	-1.39345
107838382	chr11:107838382:C:T	7.89258e-07	-9.99416e-11	-1.22219
107838469	chr11:107838469:C:T	6.60134e-07	-9.99416e-11	-1.40084
107839124	chr11:107839124:C:T	2.08953e-06	-1.36735	1.11876
107839609	chr11:107839609:T:C	3.57389e-07	-0.901117	-1.11334
107839867	chr11:107839867:G:A	1.06538e-06	-9.99416e-11	-0.922196
107840498	chr11:107840498:C:T	3.53929e-07	-1.35218	-0.672011
107840740	chr11:107840740:C:G	1.4319e-06	-9.99416e-11	-0.626525
107840909	chr11:107840909:C:A	1.76066e-07	-1.43022	-1.29221
107840938	chr11:107840938:A:G	2.16065e-07	-1.14607	-1.37164
107840966	chr11:107840966:C:T	2.2665e-07	-1.08339	-1.38649
107841176	chr11:107841176:C:T	1.11386e-06	-9.99416e-11	-0.877697
107841294	chr11:107841294:A:G	1.86183e-07	-1.37218	-1.29438
107841490	chr11:107841490:G:A	1.5108e-06	-9.99416e-11	-0.572893
107841704	chr11:107841704:G:A	2.6776e-06	-1.50877	1.50816
107841840	chr11:107841840:G:A	8.16788e-07	-9.99416e-11	-1.1879
107841881	chr11:107841881:A:G	5.58565e-06	0.734671	-3.91713e-10
107841958	chr11:107841958:C:T	1.60805e-06	-9.99416e-11	-0.510504
107842095	chr11:107842095:A:G	7.24224e-07	-9.99416e-11	-1.30818
107842397	chr11:107842397:A:G	1.96851e-06	0.611233	-0.919486
107842830	chr11:107842830:T:A	8.83719e-07	-9.99416e-11	-1.10915
107842976	chr11:107842976:C:A	6.6324e-07	-9.99416e-11	-1.39615
107842997	chr11:107842997:G:GC	1.48646e-06	-9.99416e-11	-0.589135
107843035	chr11:107843035:C:T	2.06715e-07	-1.16752	-1.39442
107843258	chr11:107843258:T:C	1.11238e-06	-9.99416e-11	-0.879026
107843509	chr11:107843509:C:T	1.44707e-06	-9.99416e-11	-0.615992
107843513	chr11:107843513:G:A	1.47518e-06	-9.99416e-11	-0.596752
107843737	chr11:107843737:T:C	1.53972e-06	-9.99416e-11	-0.553928
107844026	chr11:107844026:G:T	7.52742e-07	-9.99416e-11	-1.26956
107844254	chr11:107844254:T:C	9.59009e-07	-1.02738	-3.91713e-10
107844395	chr11:107844395:A:G	6.38507e-07	-1.43415	-3.91713e-10
107844701	chr11:107844701:G:A	1.34336e-06	-9.99416e-11	-0.690355
107844750	chr11:107844750:G:A	6.89845e-07	-9.99416e-11	-1.35682
107845019	chr11:107845019:T:C	7.50986e-06	-1.50341	2.5341
107845218	chr11:107845218:C:T	7.27264e-07	-9.99416e-11	-1.304
107845681	chr11:107845681:G:A	8.61136e-07	-9.99416e-11	-1.13503
107845719	chr11:107845719:A:G	1.50319e-07	-1.48122	-1.3993
107845907	chr11:107845907:C:T	1.14504e-06	-9.99416e-11	-0.850088
107845913	chr11:107845913:G:A	7.15431e-07	-9.99416e-11	-1.3204
107846148	chr11:107846148:G:A	2.54245e-07	-1.41062	-0.944365
107846277	chr11:107846277:T:A	7.16349e-07	-9.99416e-11	-1.31912
107846367	chr11:107846367:C:T	7.34396e-07	-1.29424	-3.91713e-10
107846374	chr11:107846374:G:T	2.34007e-07	-1.39608	-1.04186
107846465	chr11:107846465:C:T	7.18637e-07	-9.99416e-11	-1.31593
107846916	chr11:107846916:C:T	2.97355e-07	-1.37742	-0.820936
107847182	chr11:107847182:A:C	1.17887e-06	-9.99416e-11	-0.820972
107847344	chr11:107847344:C:T	7.5808e-07	-9.99416e-11	-1.2625
107847702	chr11:107847702:G:A	2.42636e-07	-1.40039	-1.00134
107847760	chr11:107847760:T:C	1.76e-07	-1.38764	-1.33517
107847946	chr11:107847946:CT:C	8.54846e-07	-9.99416e-11	-1.14236
107848037	chr11:107848037:G:A	6.62494e-07	-9.99416e-11	-1.39727
107848273	chr11:107848273:GAAAA:G	2.60501e-07	-1.39448	-0.936196
107848277	chr11:107848277:A:G	7.34829e-07	-1.29365	-3.91713e-10
107848603	chr11:107848603:A:G	1.8863e-07	-1.3652	-1.2883
107848662	chr11:107848662:A:G	7.2109e-07	-9.99416e-11	-1.31252
107849465	chr11:107849465:C:T	2.51588e-07	-1.38087	-0.984619
107849468	chr11:107849468:G:A	1.19713e-06	-9.99416e-11	-0.805602
107849470	chr11:107849470:C:G	9.27856e-07	-9.99416e-11	-1.06041
107849500	chr11:107849500:T:A	1.87866e-07	-1.36686	-1.2907
107849599	chr11:107849599:A:G	2.69014e-07	-0.918064	-1.38046
107850005	chr11:107850005:AC:A	4.01045e-06	-9.99416e-11	0.403374
107850322	chr11:107850322:G:A	1.13525e-06	-9.99416e-11	-0.858673
107850679	chr11:107850679:G:A	8.2347e-07	-9.99416e-11	-1.17976
107850780	chr11:107850780:C:T	2.77085e-07	-1.33956	-0.929401
107850881	chr11:107850881:C:T	8.5747e-07	-9.99416e-11	-1.1393
107850925	chr11:107850925:A:G	8.18671e-07	-9.99416e-11	-1.1856
107851040	chr11:107851040:G:A	8.11612e-07	-9.99416e-11	-1.19426
107851074	chr11:107851074:C:A	1.02681e-06	-9.99416e-11	-0.959072
107851175	chr11:107851175:A:G	2.33553e-07	-1.30582	-1.13406
107851395	chr11:107851395:G:A	1.0926e-06	-9.99416e-11	-0.89697
107851459	chr11:107851459:G:A	2.28052e-07	-1.06534	-1.39837
107851571	chr11:107851571:G:A	1.75343e-07	-1.44868	-1.27787
107851901	chr11:107851901:T:A	6.34677e-07	-1.44017	-3.91713e-10
107852512	chr11:107852512:C:T	3.6497e-07	-1.18706	-0.80641
107852548	chr11:107852548:CT:C	1.86613e-06	-1.38548	1.02382
107852667	chr11:107852667:T:C	1.17171e-06	-9.99416e-11	-0.827061
107852745	chr11:107852745:G:A	7.70458e-07	-9.99416e-11	-1.2463
107852982	chr11:107852982:A:G	7.96165e-07	-9.99416e-11	-1.21348
107853511	chr11:107853511:G:A	7.86211e-07	-9.99416e-11	-1.22606
107853870	chr11:107853870:G:A	8.53046e-07	-9.99416e-11	-1.14447
107853883	chr11:107853883:A:C	5.71382e-06	0.757359	-3.91713e-10
107854085	chr11:107854085:T:C	8.34844e-07	-9.99416e-11	-1.16604
107854678	chr11:107854678:T:C	1.07996e-06	-9.99416e-11	-0.908606
107854914	chr11:107854914:C:G	3.89256e-07	-1.20007	-0.728975
107855001	chr11:107855001:G:C	1.39314e-06	-9.99416e-11	-0.65397
107855129	chr11:107855129:T:A	7.74626e-06	1.06168	-3.91713e-10
107855219	chr11:107855219:A:G	3.48245e-06	0.262207	-3.91713e-10
107855319	chr11:107855319:T:C	6.60013e-07	-9.99416e-11	-1.40102
107855343	chr11:107855343:C:T	2.76476e-06	-9.99416e-11	0.0314259
107856591	chr11:107856591:G:A	7.103e-07	-9.99416e-11	-1.3276
107856619	chr11:107856619:C:T	2.70743e-07	-1.30436	-0.987754
107857695	chr11:107857695:TG:T	7.30382e-07	-9.99416e-11	-1.29972
107857704	chr11:107857704:A:T	2.06249e-07	-1.3782	-1.186
107857812	chr11:107857812:CTTCT:C	8.8285e-07	-1.11013	-3.91713e-10
107857936	chr11:107857936:A:G	2.09283e-07	-1.36881	-1.18078
107858341	chr11:107858341:A:G	7.07628e-07	-9.99416e-11	-1.33137
107858390	chr11:107858390:C:CA	2.05211e-07	-1.34702	-1.22222
107858400	chr11:107858400:G:A	2.04569e-07	-1.35017	-1.22221
107858861	chr11:107858861:C:T	6.79469e-07	-9.99416e-11	-1.37197
107858889	chr11:107858889:G:T	2.38851e-07	-1.08094	-1.33651
107859995	chr11:107859995:G:C	7.17603e-07	-9.99416e-11	-1.31737
107860149	chr11:107860149:A:C	7.72936e-07	-9.99416e-11	-1.24309
107860178	chr11:107860178:T:C	1.54921e-06	-1.50598	0.9582
107860449	chr11:107860449:A:G	7.64773e-07	-9.99416e-11	-1.25371
107860461	chr11:107860461:C:T	6.80023e-07	-9.99416e-11	-1.37116
107860814	chr11:107860814:A:G	2.20159e-07	-1.42403	-1.0749
107861053	chr11:107861053:G:A	2.27429e-07	-1.27896	-1.18749
107861423	chr11:107861423:C:T	6.97981e-07	-9.99416e-11	-1.34509
107861660	chr11:107861660:T:C	5.34982e-06	-9.99416e-11	0.691533
107861664	chr11:107861664:A:T	1.771e-07	-1.47287	-1.2437
107861665	chr11:107861665:C:T	1.79901e-07	-1.47496	-1.22592
107861712	chr11:107861712:T:C	1.5197e-07	-1.46447	-1.40513
107861732	chr11:107861732:T:C	2.8544e-07	-1.02789	-1.21136
107862123	chr11:107862123:G:A	8.73124e-07	-9.99416e-11	-1.12121
107862434	chr11:107862434:GA:G	4.90536e-06	-9.99416e-11	0.6048
107862899	chr11:107862899:A:G	5.97698e-07	-1.5002	-3.91713e-10
107862917	chr11:107862917:T:C	6.30555e-07	-1.44668	-3.91713e-10
107862961	chr11:107862961:T:A	5.77486e-07	-1.51238	-0.0222232
107863748	chr11:107863748:G:A	2.73402e-06	-9.99416e-11	0.0202426
107864080	chr11:107864080:C:T	7.02433e-07	-9.99416e-11	-1.33873
107864389	chr11:107864389:C:T	6.05997e-07	-1.51331	0.0268983
107864390	chr11:107864390:G:A	6.62467e-07	-9.99416e-11	-1.39731
107864424	chr11:107864424:T:A	4.97707e-07	-1.51491	-0.168367
107864477	chr11:107864477:C:G	6.66663e-07	-9.99416e-11	-1.391
107864479	chr11:107864479:A:G	6.66363e-07	-9.99416e-11	-1.39145
107864776	chr11:107864776:G:A	7.31602e-07	-1.5109	0.212852
107865560	chr11:107865560:A:T	7.3794e-07	-9.99416e-11	-1.28942
107865871	chr11:107865871:G:A	7.65642e-07	-1.51472	0.26215
107866028	chr11:107866028:G:T	8.14928e-07	-9.99416e-11	-1.19018
107866132	chr11:107866132:C:T	1.90277e-07	-1.48279	-1.16201
107866137	chr11:107866137:G:C	4.50702e-07	-1.51093	-0.271545
107866421	chr11:107866421:C:G	9.07311e-06	1.21979	-3.91713e-10
107866660	chr11:107866660:C:T	1.77399e-07	-1.35332	-1.36157
107866897	chr11:107866897:G:T	4.40889e-07	-1.51136	-0.293133
107866899	chr11:107866899:G:A	7.04419e-07	-1.05228	-0.283631
107867036	chr11:107867036:C:T	7.00031e-07	-1.50829	0.16613
107867068	chr11:107867068:GACTTCAGGTGATC:G	7.2185e-07	-1.51411	0.202641
107867115	chr11:107867115:C:T	2.92296e-07	-1.10395	-1.11157
107867820	chr11:107867820:G:C	5.54636e-07	-1.50925	-0.0657196
107868033	chr11:107868033:T:C	6.77464e-07	-9.99416e-11	-1.37493
107868561	chr11:107868561:C:G	2.94031e-06	0.0929864	-3.91713e-10
107868564	chr11:107868564:G:A	8.03722e-07	-9.99416e-11	-1.20403
107868766	chr11:107868766:C:T	6.68843e-07	-9.99416e-11	-1.38774
107868992	chr11:107868992:C:T	6.99502e-07	-9.99416e-11	-1.34292
107869045	chr11:107869045:G:C	1.83894e-07	-1.49715	-1.18177
107869163	chr11:107869163:C:G	1.87776e-06	0.827894	-1.18334
107869223	chr11:107869223:T:G	7.42066e-07	-9.99416e-11	-1.28385
107869271	chr11:107869271:G:A	6.56763e-07	-9.99416e-11	-1.40596
107869282	chr11:107869282:G:A	1.27506e-06	-9.99416e-11	-0.742535
107869887	chr11:107869887:C:T	7.458e-07	-9.99416e-11	-1.27883
107871343	chr11:107871343:G:T	1.86584e-07	-1.49778	-1.16662
107871570	chr11:107871570:C:T	7.28941e-07	-9.99416e-11	-1.30169
107871821	chr11:107871821:T:C	3.43634e-07	-0.647815	-1.40589
107872065	chr11:107872065:G:C	5.68756e-07	-1.49061	-0.0592219
107872136	chr11:107872136:A:G	7.76108e-07	-9.99416e-11	-1.23899
107872429	chr11:107872429:A:G	1.86842e-06	-1.50548	1.14505
107872856	chr11:107872856:A:G	6.11113e-07	-1.494	0.0159997
107872868	chr11:107872868:A:G	6.6267e-07	-1.49648	0.0994698
107873135	chr11:107873135:TG:T	7.75372e-07	-9.99416e-11	-1.23994
107873279	chr11:107873279:C:T	1.45732e-07	-1.50622	-1.40529
107873577	chr11:107873577:A:G	8.35876e-07	-1.50871	0.343909
107874043	chr11:107874043:C:A	5.64879e-07	-1.51054	-0.0461316
107874191	chr11:107874191:G:T	1.52016e-06	-0.566717	-3.91713e-10
107874264	chr11:107874264:T:A	1.15787e-06	-9.99416e-11	-0.838948
107874320	chr11:107874320:G:A	1.50219e-07	-1.48583	-1.39536
107874505	chr11:107874505:C:CA	1.45167e-07	-1.51001	-1.40539
107874597	chr11:107874597:T:A	5.56861e-07	-1.37958	-0.191393
107874749	chr11:107874749:C:T	6.02021e-07	-1.51044	0.0174525
107875587	chr11:107875587:G:A	1.03884e-06	-1.51153	0.564099
107875618	chr11:107875618:G:A	5.38677e-07	-1.50642	-0.0977454
107875703	chr11:107875703:C:T	7.19529e-07	-1.31469	-3.91713e-10
107875704	chr11:107875704:G:A	3.69747e-07	-0.690159	-1.29031
107875889	chr11:107875889:T:C	6.94897e-07	-9.99416e-11	-1.34952
107876299	chr11:107876299:C:T	5.37622e-07	-1.50982	-0.0963102
107876802	chr11:107876802:C:T	6.80836e-07	-9.99416e-11	-1.36996
107877018	chr11:107877018:G:A	6.56916e-07	-9.99416e-11	-1.40573
107877302	chr11:107877302:C:T	1.05657e-06	-1.43365	0.503151
107877490	chr11:107877490:G:A	1.25567e-06	-9.99416e-11	-0.757862
107877690	chr11:107877690:A:G	3.72037e-07	-1.5156	-0.458694
107877803	chr11:107877803:G:A	6.75589e-07	-9.99416e-11	-1.3777
107878103	chr11:107878103:T:C	2.32992e-07	-1.09296	-1.34932
107878361	chr11:107878361:G:A	6.98658e-07	-9.99416e-11	-1.34412
107878573	chr11:107878573:G:A	2.87548e-07	-1.5056	-0.726291
107879947	chr11:107879947:C:T	6.79092e-07	-9.99416e-11	-1.37253
107879998	chr11:107879998:A:G	1.29145e-06	-9.99416e-11	-0.729762
107880036	chr11:107880036:C:T	2.97003e-07	-1.25207	-0.947473
107880194	chr11:107880194:T:C	5.9021e-07	-1.51281	-3.91713e-10
107880781	chr11:107880781:C:T	1.75396e-07	-1.3954	-1.33084
107880838	chr11:107880838:A:G	9.25355e-07	-9.99416e-11	-1.06311
107880981	chr11:107880981:C:A	7.66755e-07	-1.25112	-3.91713e-10
107881133	chr11:107881133:A:G	6.71687e-07	-9.99416e-11	-1.38349
107881168	chr11:107881168:G:GTTAA	3.96724e-07	-1.19765	-0.712394
107881259	chr11:107881259:C:T	6.68376e-07	-9.99416e-11	-1.38843
107881305	chr11:107881305:C:T	6.87079e-07	-9.99416e-11	-1.36084
107881307	chr11:107881307:A:C	7.51999e-07	-9.99416e-11	-1.27055
107881347	chr11:107881347:C:T	7.50614e-07	-1.27239	-3.91713e-10
107881729	chr11:107881729:A:G	3.76584e-06	-9.99416e-11	0.340443
107882167	chr11:107882167:G:T	6.6859e-07	-9.99416e-11	-1.38811
107882424	chr11:107882424:T:G	3.04344e-07	-0.943639	-1.23149
107882429	chr11:107882429:G:C	6.75471e-07	-9.99416e-11	-1.37787
107882442	chr11:107882442:T:G	7.37635e-07	-9.99416e-11	-1.28984
107882559	chr11:107882559:T:A	1.59884e-07	-1.42754	-1.3913
107882755	chr11:107882755:T:A	2.23954e-07	-1.12268	-1.35916
107882900	chr11:107882900:T:C	7.73493e-07	-9.99416e-11	-1.24237
107883542	chr11:107883542:A:G	9.89152e-07	-9.99416e-11	-0.996437
107883610	chr11:107883610:C:G	2.47537e-07	-1.02598	-1.35575
107883675	chr11:107883675:T:C	1.4028e-06	-9.99416e-11	-0.647058
107884077	chr11:107884077:T:A	1.02146e-06	-9.99416e-11	-0.964293
107884217	chr11:107884217:C:T	7.71784e-07	-9.99416e-11	-1.24458
107884360	chr11:107884360:A:G	4.92278e-06	0.608344	-3.91713e-10
107884508	chr11:107884508:C:T	3.15781e-07	-1.35774	-0.780496
107884895	chr11:107884895:TG:T	6.76746e-07	-9.99416e-11	-1.37599
107885005	chr11:107885005:C:T	3.99582e-07	-1.13508	-0.767786
107885813	chr11:107885813:C:T	1.21471e-06	-9.99416e-11	-0.791027
107885842	chr11:107885842:C:T	2.67991e-07	-1.03583	-1.2665
107885934	chr11:107885934:G:A	6.88461e-07	-9.99416e-11	-1.35883
107885935	chr11:107885935:C:T	4.04787e-07	-1.51504	-0.37488
107886292	chr11:107886292:G:A	3.33354e-07	-1.51096	-0.573124
107886526	chr11:107886526:G:A	2.17788e-06	-9.99416e-11	-0.207176
107886624	chr11:107886624:C:A	9.20283e-07	-9.99416e-11	-1.0686
107886625	chr11:107886625:C:A	9.15328e-07	-9.99416e-11	-1.074
107886712	chr11:107886712:T:C	9.08654e-07	-9.99416e-11	-1.08132
107886713	chr11:107886713:G:A	7.99967e-07	-9.99416e-11	-1.20871
107886853	chr11:107886853:T:C	1.62258e-07	-1.43543	-1.36867
107887036	chr11:107887036:C:T	3.10311e-07	-1.27234	-0.883374
107887396	chr11:107887396:A:G	1.01691e-06	-0.968756	-3.91713e-10
107887532	chr11:107887532:G:C	6.59371e-07	-9.99416e-11	-1.402
107887576	chr11:107887576:TA:GA	3.022e-07	-0.948124	-1.23407
107888415	chr11:107888415:G:T	2.18637e-07	-1.26064	-1.24523
107888463	chr11:107888463:G:A	1.386e-06	-9.99416e-11	-0.659105
107888788	chr11:107888788:T:A	8.27618e-07	-9.99416e-11	-1.17473
107888790	chr11:107888790:A:G	2.43999e-07	-1.21376	-1.18236
107888830	chr11:107888830:T:G	1.67594e-06	-9.99416e-11	-0.469157
107888902	chr11:107888902:G:A	1.04753e-06	-9.99416e-11	-0.939092
107889202	chr11:107889202:T:C	6.77687e-07	-9.99416e-11	-1.3746
107889276	chr11:107889276:G:A	2.427e-07	-0.995502	-1.40596
107889414	chr11:107889414:C:A	9.22573e-07	-0.295131	-0.770988
107889454	chr11:107889454:A:G	6.64077e-07	-9.99416e-11	-1.39489
107889525	chr11:107889525:G:A	7.46151e-07	-9.99416e-11	-1.27836
107890143	chr11:107890143:A:T	9.63866e-07	-9.99416e-11	-1.02233
107890387	chr11:107890387:A:G	3.21049e-07	-1.0295	-1.09219
107890577	chr11:107890577:G:A	6.72662e-07	-9.99416e-11	-1.38204
107890641	chr11:107890641:A:T	7.38262e-07	-9.99416e-11	-1.28899
107890824	chr11:107890824:T:C	3.11334e-07	-1.0682	-1.08422
107890884	chr11:107890884:G:A	6.85842e-07	-9.99416e-11	-1.36264
107891131	chr11:107891131:AG:A	1.95422e-07	-1.23666	-1.38146
107891226	chr11:107891226:T:C	7.36445e-07	-9.99416e-11	-1.29145
107891500	chr11:107891500:C:T	2.44671e-07	-1.50589	-0.887485
107891712	chr11:107891712:T:C	2.3252e-07	-1.3488	-1.09551
107891757	chr11:107891757:G:A	3.15655e-07	-1.50958	-0.629053
107891850	chr11:107891850:G:C	6.61403e-07	-1.3598	-0.0391188
107891897	chr11:107891897:A:G	2.14075e-07	-1.22446	-1.3025
107892214	chr11:107892214:C:T	3.10239e-07	-0.882137	-1.2738
107892983	chr11:107892983:C:T	9.05661e-07	-9.99416e-11	-1.08462
107893032	chr11:107893032:C:T	3.42394e-06	1.61067	-1.36541
107893081	chr11:107893081:C:G	2.10027e-07	-1.1531	-1.39294
107893294	chr11:107893294:C:CAGG	2.73783e-07	-0.880613	-1.40034
107893438	chr11:107893438:G:T	2.93926e-07	-0.856415	-1.35354
107893446	chr11:107893446:A:G	1.90809e-07	-1.3084	-1.33361
107893784	chr11:107893784:G:A	5.81723e-06	-9.99416e-11	0.775294
107893802	chr11:107893802:T:C	4.08399e-07	-0.517417	-1.36362
107895531	chr11:107895531:A:G	7.10111e-07	-9.99416e-11	-1.32786
107895637	chr11:107895637:C:T	1.00416e-06	-1.51186	0.530479
107895677	chr11:107895677:A:G	6.64471e-07	-9.99416e-11	-1.39429
107895825	chr11:107895825:T:A	8.8012e-07	-1.11323	-3.91713e-10
107895890	chr11:107895890:C:T	1.84235e-06	-9.99416e-11	-0.374485
107895983	chr11:107895983:G:A	1.78667e-06	-9.99416e-11	-0.405176
107896128	chr11:107896128:G:A	1.9824e-07	-1.20212	-1.40169
107896153	chr11:107896153:G:T	2.08223e-07	-1.20443	-1.35024
107896238	chr11:107896238:C:A	1.05664e-06	-9.99416e-11	-0.930431
107896283	chr11:107896283:C:A	7.24028e-07	-9.99416e-11	-1.30845
107897031	chr11:107897031:G:A	1.76872e-07	-1.37387	-1.34399
107897419	chr11:107897419:C:T	9.15683e-07	-9.99416e-11	-1.07361
107897968	chr11:107897968:G:T	8.70752e-07	-9.99416e-11	-1.12393
107898204	chr11:107898204:T:C	6.67435e-07	-9.99416e-11	-1.38984
107898303	chr11:107898303:A:G	6.09164e-07	-1.4812	-3.91713e-10
107898565	chr11:107898565:A:C	6.90033e-07	-9.99416e-11	-1.35655
107898681	chr11:107898681:C:T	4.3143e-07	-1.47436	-0.351814
107898940	chr11:107898940:G:A	4.87311e-07	-1.40308	-0.301299
107899127	chr11:107899127:G:A	6.59204e-07	-9.99416e-11	-1.40225
107899276	chr11:107899276:A:G	6.74579e-07	-9.99416e-11	-1.3792
107900422	chr11:107900422:G:A	2.16673e-07	-1.13688	-1.37802
107900770	chr11:107900770:A:C	7.04144e-07	-9.99416e-11	-1.3363
107901141	chr11:107901141:T:G	2.13536e-07	-1.15216	-1.37732
107901167	chr11:107901167:C:T	6.83506e-07	-9.99416e-11	-1.36605
107901378	chr11:107901378:A:G	3.76893e-07	-1.46862	-0.4927
107901502	chr11:107901502:A:G	2.59713e-07	-0.966378	-1.36733
107901567	chr11:107901567:C:T	1.93268e-07	-1.28525	-1.34396
107901855	chr11:107901855:G:A	3.52795e-06	1.61077	-1.33558
107902007	chr11:107902007:G:A	6.895e-07	-9.99416e-11	-1.35732
107902401	chr11:107902401:C:T	1.07003e-06	-9.99416e-11	-0.917846
107902463	chr11:107902463:T:A	4.08718e-06	-9.99416e-11	0.422327
107902610	chr11:107902610:T:C	1.96794e-07	-1.30448	-1.30664
107902896	chr11:107902896:A:G	1.68875e-06	-9.99416e-11	-0.461538
107903213	chr11:107903213:C:T	7.0224e-07	-9.99416e-11	-1.33901
107903615	chr11:107903615:C:T	9.31079e-07	-9.99416e-11	-1.05694
107903958	chr11:107903958:T:A	2.58112e-06	-0.0373079	-3.91713e-10
107904127	chr11:107904127:G:A	3.17341e-07	-1.06669	-1.06662
107904720	chr11:107904720:C:T	6.44748e-07	-1.42442	-3.91713e-10
107904964	chr11:107904964:G:C	7.40566e-07	-9.99416e-11	-1.28587
107905205	chr11:107905205:G:A	6.7866e-06	-9.99416e-11	0.92942
107905639	chr11:107905639:A:C	2.32114e-07	-1.05563	-1.39043
107905941	chr11:107905941:C:T	2.25856e-07	-1.12132	-1.35206
107906126	chr11:107906126:A:G	1.67349e-06	-9.99416e-11	-0.470617
107906484	chr11:107906484:A:T	1.91788e-07	-1.51444	-1.12246
107906762	chr11:107906762:C:T	7.85317e-07	-9.99416e-11	-1.2272
107906838	chr11:107906838:C:T	7.8389e-07	-9.99416e-11	-1.22902
107906885	chr11:107906885:CT:C	2.25078e-07	-1.08305	-1.39379
107907130	chr11:107907130:G:A	2.07531e-07	-1.2631	-1.2949
107907630	chr11:107907630:G:A	8.77019e-07	-9.99416e-11	-1.11676
107907803	chr11:107907803:G:T	6.60806e-07	-9.99416e-11	-1.39983
107907902	chr11:107907902:A:G	6.8263e-07	-9.99416e-11	-1.36733
107908072	chr11:107908072:G:A	4.42995e-07	-1.44495	-0.354774
107908118	chr11:107908118:T:C	1.89551e-07	-1.30976	-1.33887
107908305	chr11:107908305:G:A	3.88834e-07	-1.42488	-0.505249
107908365	chr11:107908365:A:C	3.41163e-07	-1.08727	-0.973652
107908378	chr11:107908378:G:A	7.13207e-07	-1.32351	-3.91713e-10
107908634	chr11:107908634:C:G	7.41161e-07	-9.99416e-11	-1.28507
107908663	chr11:107908663:C:T	1.68987e-07	-1.51159	-1.25187
107908678	chr11:107908678:G:A	1.17777e-05	-0.32757	1.80825
107908923	chr11:107908923:C:T	1.81903e-07	-1.28841	-1.4014
107909167	chr11:107909167:G:T	8.59696e-07	-9.99416e-11	-1.13671
107909455	chr11:107909455:G:A	6.34593e-07	-0.0995198	-1.34078
107909782	chr11:107909782:T:TA	7.19878e-07	-9.99416e-11	-1.3142
107910164	chr11:107910164:T:C	7.4543e-07	-1.27932	-3.91713e-10
107910563	chr11:107910563:G:A	1.00406e-06	-0.981475	-3.91713e-10
107910765	chr11:107910765:T:A	1.92731e-07	-1.24695	-1.38504
107910890	chr11:107910890:C:T	6.82354e-07	-9.99416e-11	-1.36774
107910938	chr11:107910938:G:T	8.11881e-07	-9.99416e-11	-1.19393
107910964	chr11:107910964:T:C	7.70226e-07	-9.99416e-11	-1.2466
107911483	chr11:107911483:T:C	1.94973e-07	-1.2793	-1.34112
107911489	chr11:107911489:G:A	2.04711e-07	-1.23832	-1.33337
107911492	chr11:107911492:A:G	2.00229e-07	-1.28001	-1.31381
107911502	chr11:107911502:A:G	6.60202e-07	-9.99416e-11	-1.40074
107911710	chr11:107911710:T:G	7.7668e-07	-9.99416e-11	-1.23826
107911832	chr11:107911832:G:C	1.55509e-06	-9.99416e-11	-0.543999
107912089	chr11:107912089:AGTCTG:A	8.49144e-07	-9.99416e-11	-1.14906
107912199	chr11:107912199:G:A	2.27965e-07	-1.28381	-1.18029
107912222	chr11:107912222:G:A	6.42937e-07	-1.42724	-3.91713e-10
107912308	chr11:107912308:C:G	6.97162e-07	-9.99416e-11	-1.34627
107912487	chr11:107912487:C:A	1.68882e-06	-9.99416e-11	-0.4615
107912913	chr11:107912913:G:A	2.13924e-07	-1.38536	-1.14231
107912930	chr11:107912930:G:A	7.20365e-07	-9.99416e-11	-1.31353
107913088	chr11:107913088:AAAG:A	1.51045e-06	-9.99416e-11	-0.573123
107913587	chr11:107913587:C:T	6.82324e-07	-9.99416e-11	-1.36778
107913742	chr11:107913742:A:G	9.87186e-07	-9.99416e-11	-0.998427
107913850	chr11:107913850:T:G	6.61712e-07	-9.99416e-11	-1.39845
107914357	chr11:107914357:C:T	1.42888e-06	-9.99416e-11	-0.628636
107914523	chr11:107914523:T:C	1.60775e-06	-9.99416e-11	-0.510692
107915003	chr11:107915003:C:T	1.41798e-06	-9.99416e-11	-0.636295
107915332	chr11:107915332:G:T	7.10215e-07	-9.99416e-11	-1.32772
107917832	chr11:107917832:GTGTACAAAAT:G	1.04032e-06	-9.99416e-11	-0.945997
107918350	chr11:107918350:A:C	8.49284e-07	-9.99416e-11	-1.14889
107918376	chr11:107918376:T:C	1.67942e-06	-9.99416e-11	-0.467082
107918447	chr11:107918447:T:C	2.95439e-07	-1.36561	-0.839217
107918485	chr11:107918485:G:A	1.20885e-05	1.50672	-3.91713e-10
107918571	chr11:107918571:C:T	6.81785e-07	-9.99416e-11	-1.36857
107918635	chr11:107918635:T:C	1.82498e-06	-9.99416e-11	-0.38396
107919174	chr11:107919174:A:G	6.92843e-07	-9.99416e-11	-1.35248
107919252	chr11:107919252:T:C	1.66537e-06	-9.99416e-11	-0.475481
107919422	chr11:107919422:G:C	2.84697e-06	1.43945	-1.37872
107919695	chr11:107919695:T:G	2.42551e-06	1.15865	-1.25813
107919826	chr11:107919826:C:A	1.92702e-07	-1.33126	-1.30089
107920399	chr11:107920399:G:A	5.22539e-06	-0.528234	1.19623
107920405	chr11:107920405:C:T	1.85369e-07	-1.32062	-1.35032
107920473	chr11:107920473:C:T	1.64696e-06	-9.99416e-11	-0.4866
107920488	chr11:107920488:G:A	7.73538e-07	-9.99416e-11	-1.24231
107920525	chr11:107920525:G:A	7.23799e-06	-9.99416e-11	0.993814
107920653	chr11:107920653:T:C	1.54943e-06	-9.99416e-11	-0.547641
107921269	chr11:107921269:T:C	2.17136e-07	-1.49992	-1.01284
107921372	chr11:107921372:A:G	2.77356e-07	-1.43728	-0.830706
107921449	chr11:107921449:A:T	2.72411e-07	-1.46378	-0.822194
107921453	chr11:107921453:TAA:T	1.47643e-07	-1.49955	-1.39894
107921618	chr11:107921618:G:A	2.7818e-07	-1.36731	-0.897705
107921632	chr11:107921632:G:A	6.56722e-07	-9.99416e-11	-1.40602
107921648	chr11:107921648:C:A	8.1385e-07	-9.99416e-11	-1.19151
107921687	chr11:107921687:T:A	7.2025e-06	-0.331156	1.32005
107921707	chr11:107921707:A:G	1.51512e-06	-9.99416e-11	-0.570036
107922686	chr11:107922686:C:A	3.03396e-07	-1.50878	-0.669464
107922692	chr11:107922692:G:A	1.60807e-06	-9.99416e-11	-0.510497
107922768	chr11:107922768:T:A	3.28544e-07	-1.41913	-0.679489
107922774	chr11:107922774:C:T	6.58099e-07	-9.99416e-11	-1.40393
107922923	chr11:107922923:A:C	8.82109e-07	-9.99416e-11	-1.11097
107923083	chr11:107923083:A:G	1.64927e-06	-9.99416e-11	-0.485195
107923307	chr11:107923307:A:T	6.67068e-07	-9.99416e-11	-1.39039
107923435	chr11:107923435:C:T	1.42687e-06	-9.99416e-11	-0.630045
107923857	chr11:107923857:A:G	6.57647e-07	-9.99416e-11	-1.40462
107924135	chr11:107924135:C:T	2.88017e-07	-1.44845	-0.781816
107924526	chr11:107924526:G:A	2.84296e-07	-1.44351	-0.799759
107924535	chr11:107924535:G:A	1.6454e-06	-9.99416e-11	-0.487544
107924640	chr11:107924640:C:CAG	4.12196e-07	-1.41165	-0.460137
107924662	chr11:107924662:G:C	1.65018e-06	-9.99416e-11	-0.484643
107924835	chr11:107924835:C:T	2.95799e-07	-1.37909	-0.824515
107924994	chr11:107924994:A:G	1.49024e-07	-1.48977	-1.39941
107924996	chr11:107924996:A:G	7.39419e-07	-1.28742	-3.91713e-10
107925570	chr11:107925570:C:G	1.63469e-06	-9.99416e-11	-0.494074
107925656	chr11:107925656:G:A	1.5729e-06	-9.99416e-11	-0.532611
107925792	chr11:107925792:A:G	1.65319e-06	-9.99416e-11	-0.482825
107925793	chr11:107925793:C:T	2.18627e-07	-1.11955	-1.38636
107925894	chr11:107925894:A:T	8.24142e-07	-9.99416e-11	-1.17894
107925991	chr11:107925991:A:G	7.16162e-07	-9.99416e-11	-1.31938
107926033	chr11:107926033:A:T	3.04231e-06	1.53122	-1.40413
107926362	chr11:107926362:A:G	1.56812e-06	-9.99416e-11	-0.535652
107926459	chr11:107926459:G:A	6.66574e-07	-9.99416e-11	-1.39113
107926956	chr11:107926956:T:C	1.53222e-06	-9.99416e-11	-0.558815
107927111	chr11:107927111:C:T	1.55062e-06	-9.99416e-11	-0.546876
107927189	chr11:107927189:C:A	1.54681e-06	-9.99416e-11	-0.549338
107927196	chr11:107927196:TA:T	1.56389e-06	-9.99416e-11	-0.538352
107927201	chr11:107927201:A:G	1.56492e-06	-9.99416e-11	-0.537693
107927348	chr11:107927348:A:G	2.89376e-07	-1.46026	-0.765299
107927799	chr11:107927799:T:C	8.28242e-07	-9.99416e-11	-1.17398
107928226	chr11:107928226:G:A	6.92273e-06	-1.45401	2.40329
107928919	chr11:107928919:C:G	1.60477e-06	-9.99416e-11	-0.512551
107929059	chr11:107929059:C:T	2.67832e-07	-1.04212	-1.2608
107929642	chr11:107929642:A:C	1.39647e-06	-9.99416e-11	-0.651579
107930726	chr11:107930726:T:C	6.24186e-07	-1.34444	-0.112399
107931046	chr11:107931046:T:C	2.83976e-07	-1.49774	-0.746657
107931112	chr11:107931112:G:A	3.22574e-07	-1.44758	-0.669373
107931415	chr11:107931415:T:C	3.14944e-07	-1.45065	-0.690244
107931832	chr11:107931832:C:T	1.60399e-06	-9.99416e-11	-0.513036
107931833	chr11:107931833:G:A	1.65266e-06	-9.99416e-11	-0.483141
107932015	chr11:107932015:AC:A	2.16086e-07	-1.11541	-1.4022
107932070	chr11:107932070:C:A	1.70937e-06	-9.99416e-11	-0.449403
107932417	chr11:107932417:T:C	4.28911e-07	-1.44801	-0.384027
107932786	chr11:107932786:C:G	8.12718e-07	-9.99416e-11	-1.1929
107932947	chr11:107932947:G:A	1.93493e-07	-1.38096	-1.24708
107933217	chr11:107933217:G:A	2.13245e-07	-1.12785	-1.403
107933691	chr11:107933691:T:TC	8.72194e-07	-9.99416e-11	-1.12227
107933721	chr11:107933721:C:T	1.55651e-06	-9.99416e-11	-0.543083
107933763	chr11:107933763:C:T	2.62555e-07	-1.50568	-0.817144
107933764	chr11:107933764:G:A	7.22329e-07	-9.99416e-11	-1.3108
107933815	chr11:107933815:T:C	3.02866e-06	1.52861	-1.40601
107933845	chr11:107933845:G:A	2.58402e-07	-1.50243	-0.836337
107934440	chr11:107934440:G:A	1.73603e-06	-9.99416e-11	-0.433929
107934561	chr11:107934561:A:C	1.29223e-06	-0.729158	-3.91713e-10
107934573	chr11:107934573:G:T	3.25146e-07	-1.22315	-0.88586
107934579	chr11:107934579:A:G	7.18716e-07	-9.99416e-11	-1.31582
107934834	chr11:107934834:T:C	1.83555e-06	-9.99416e-11	-0.378184
107934894	chr11:107934894:A:T	3.55447e-07	-1.4355	-0.584405
107935043	chr11:107935043:TCCATGTTTTTTC:T	7.81604e-07	-1.23194	-3.91713e-10
107935263	chr11:107935263:A:G	2.06966e-07	-1.22114	-1.3396
107935275	chr11:107935275:C:G	1.76821e-06	-9.99416e-11	-0.415564
107935376	chr11:107935376:TTC:T	1.87904e-06	-9.99416e-11	-0.354769
107935441	chr11:107935441:C:T	7.39026e-07	-9.99416e-11	-1.28795
107935639	chr11:107935639:G:A	1.57399e-07	-1.46737	-1.36713
107935662	chr11:107935662:C:T	1.45182e-07	-1.51449	-1.40081
107935704	chr11:107935704:C:T	1.82416e-06	-9.99416e-11	-0.384408
107935986	chr11:107935986:A:T	4.17562e-07	-1.3416	-0.517247
107936199	chr11:107936199:G:A	1.75235e-07	-1.4365	-1.29066
107936405	chr11:107936405:ATCCCACTGGCTTATCTTCTCTTC:A	3.48782e-07	-1.44671	-0.592129
107937018	chr11:107937018:A:C	5.89839e-07	-1.51343	-3.91713e-10
107937169	chr11:107937169:T:C	6.60215e-07	-9.99416e-11	-1.40072
107937340	chr11:107937340:G:A	1.97739e-07	-1.29906	-1.30728
107938082	chr11:107938082:G:A	6.60444e-07	-9.99416e-11	-1.40037
107938116	chr11:107938116:A:C	8.89059e-07	-9.99416e-11	-1.10312
107938133	chr11:107938133:C:T	8.17774e-07	-9.99416e-11	-1.1867
107938268	chr11:107938268:G:A	1.8822e-07	-1.51078	-1.14489
107938604	chr11:107938604:A:T	2.3716e-07	-1.45925	-0.965302
107939102	chr11:107939102:G:A	1.76256e-06	-9.99416e-11	-0.418761
107939372	chr11:107939372:C:T	5.88735e-07	-1.51531	-3.91713e-10
107939481	chr11:107939481:G:T	8.07656e-07	-9.99416e-11	-1.19915
107939719	chr11:107939719:G:T	1.76267e-06	-9.99416e-11	-0.418699
107939930	chr11:107939930:A:G	1.75694e-06	-9.99416e-11	-0.421958
107940041	chr11:107940041:T:C	6.64303e-07	-9.99416e-11	-1.39455
107940297	chr11:107940297:T:G	2.0249e-07	-1.18234	-1.40026
107940309	chr11:107940309:G:A	1.57621e-05	1.77208	-3.91713e-10
107940328	chr11:107940328:G:A	1.842e-07	-1.39177	-1.28549
107940333	chr11:107940333:C:T	1.48003e-06	-9.99416e-11	-0.593468
107940681	chr11:107940681:T:C	1.77526e-06	-9.99416e-11	-0.411581
107940937	chr11:107940937:C:G	1.49315e-06	-9.99416e-11	-0.584638
107941617	chr11:107941617:G:C	6.0359e-07	-1.324	-0.166389
107942398	chr11:107942398:A:G	1.82108e-06	-9.99416e-11	-0.3861
107942415	chr11:107942415:G:C	1.86171e-07	-1.37459	-1.29202
107942737	chr11:107942737:G:T	1.65641e-06	0.925004	-1.40588
107942944	chr11:107942944:T:C	1.76342e-06	-9.99416e-11	-0.418275
107943151	chr11:107943151:G:A	1.66694e-07	-1.47147	-1.30565
107943184	chr11:107943184:A:G	1.98847e-07	-1.30166	-1.29909
107943293	chr11:107943293:T:C	1.48492e-07	-1.51557	-1.37718
107943305	chr11:107943305:C:T	1.76821e-06	-9.99416e-11	-0.415564
107943865	chr11:107943865:C:T	6.58481e-07	-9.99416e-11	-1.40335
107944316	chr11:107944316:C:T	8.10089e-07	-9.99416e-11	-1.19614
107944473	chr11:107944473:G:C	1.79668e-07	-1.32376	-1.37841
107945001	chr11:107945001:G:A	3.14712e-07	-1.28248	-0.859145
107945116	chr11:107945116:G:A	1.57837e-07	-1.44273	-1.38899
107945159	chr11:107945159:A:G	1.81121e-07	-1.30728	-1.38684
107946612	chr11:107946612:A:G	7.98111e-07	-1.21104	-3.91713e-10
107946629	chr11:107946629:C:T	8.18169e-07	-9.99416e-11	-1.18622
107946668	chr11:107946668:G:T	1.51605e-07	-1.50029	-1.37172
107946781	chr11:107946781:T:A	1.40857e-06	-9.99416e-11	-0.642951
107946789	chr11:107946789:A:T	7.50454e-07	-9.99416e-11	-1.27261
107947250	chr11:107947250:C:T	2.18001e-06	-0.206201	-3.91713e-10
107947263	chr11:107947263:G:A	7.84099e-07	-9.99416e-11	-1.22875
107947298	chr11:107947298:A:G	7.91266e-07	-9.99416e-11	-1.21965
107947309	chr11:107947309:A:G	7.88573e-07	-9.99416e-11	-1.22306
107947399	chr11:107947399:G:A	1.28036e-06	-9.99416e-11	-0.738386
107947473	chr11:107947473:T:C	7.55466e-07	-9.99416e-11	-1.26595
107947832	chr11:107947832:A:C	6.58825e-07	-9.99416e-11	-1.40283
107948097	chr11:107948097:A:G	6.58704e-07	-9.99416e-11	-1.40301
107948239	chr11:107948239:G:A	2.6882e-06	0.00334186	-3.91713e-10
107948346	chr11:107948346:GCTT:G	8.77233e-07	-1.11651	-3.91713e-10
107948509	chr11:107948509:C:A	6.64255e-07	-9.99416e-11	-1.39462
107948532	chr11:107948532:G:A	1.60026e-07	-1.50722	-1.31073
107948793	chr11:107948793:C:T	6.56892e-07	-9.99416e-11	-1.40576
107948931	chr11:107948931:A:G	5.91017e-07	-1.51144	-3.91713e-10
107949215	chr11:107949215:G:A	1.69338e-07	-1.44385	-1.31753
107949294	chr11:107949294:A:G	7.83533e-07	-9.99416e-11	-1.22947
107949357	chr11:107949357:A:C	3.71455e-07	-1.31513	-0.660726
107949537	chr11:107949537:G:A	7.12112e-07	-1.32505	-3.91713e-10
107950097	chr11:107950097:A:G	6.67986e-07	-9.99416e-11	-1.38902
107950112	chr11:107950112:G:A	1.97399e-07	-1.37065	-1.23741
107950243	chr11:107950243:T:G	9.42095e-07	-9.99416e-11	-1.04518
107950269	chr11:107950269:T:C	7.96284e-07	-9.99416e-11	-1.21333
107950674	chr11:107950674:G:C	7.84674e-07	-9.99416e-11	-1.22802
107951218	chr11:107951218:G:A	1.59057e-07	-1.43	-1.39402
107951736	chr11:107951736:C:T	1.36263e-06	-9.99416e-11	-0.676112
107952142	chr11:107952142:G:A	9.05038e-07	-9.99416e-11	-1.08531
107952303	chr11:107952303:C:T	2.28108e-07	-1.32802	-1.13545
107952581	chr11:107952581:C:G	1.21943e-06	0.57489	-1.36204
107953332	chr11:107953332:C:T	4.42737e-06	-9.99416e-11	0.502277
107953365	chr11:107953365:A:T	3.71319e-07	-1.46317	-0.513058
107953376	chr11:107953376:G:T	2.14667e-07	-1.5057	-1.0185
107954038	chr11:107954038:G:T	3.25723e-07	-1.06942	-1.03781
107954244	chr11:107954244:G:T	6.61317e-07	-9.99416e-11	-1.39905
107954459	chr11:107954459:C:G	2.65036e-07	-1.21386	-1.09956
107954479	chr11:107954479:G:A	1.82121e-07	-1.29228	-1.39633
107954513	chr11:107954513:G:A	4.25588e-07	-0.968562	-0.871251
107954901	chr11:107954901:A:G	7.22439e-07	-1.22089	-0.0897594
107955275	chr11:107955275:G:A	7.1937e-06	-9.99416e-11	0.987676
107955457	chr11:107955457:G:A	4.81793e-07	-1.19766	-0.518113
107955777	chr11:107955777:G:A	4.97938e-07	-1.21386	-0.468945
107955970	chr11:107955970:A:G	7.63541e-07	-9.99416e-11	-1.25532
107956232	chr11:107956232:A:G	1.76288e-07	-1.41591	-1.30526
107956531	chr11:107956531:G:A	6.56715e-07	-9.99416e-11	-1.40603
107956758	chr11:107956758:G:A	5.17168e-07	-1.18661	-0.458312
107956908	chr11:107956908:G:A	2.83579e-07	-1.33376	-0.912037
107957281	chr11:107957281:A:C	2.46279e-07	-1.08765	-1.29917
107957416	chr11:107957416:A:G	7.90041e-07	-9.99416e-11	-1.2212
107957541	chr11:107957541:T:C	2.22504e-06	-0.185755	-3.91713e-10
107957550	chr11:107957550:A:G	5.91424e-07	-1.51075	-3.91713e-10
107957635	chr11:107957635:C:T	3.58073e-07	-1.1327	-0.879851
107958276	chr11:107958276:C:T	1.98611e-07	-1.19968	-1.40225
107958292	chr11:107958292:C:G	6.815e-07	-9.99416e-11	-1.36899
107959071	chr11:107959071:G:T	6.58854e-07	-9.99416e-11	-1.40278
107959292	chr11:107959292:A:G	1.04073e-06	-0.345282	-0.600327
107959346	chr11:107959346:C:T	7.07573e-07	-9.99416e-11	-1.33144
107959382	chr11:107959382:TA:T	6.04055e-06	-9.99416e-11	0.812965
107959838	chr11:107959838:G:T	7.31012e-07	-9.99416e-11	-1.29886
107959888	chr11:107959888:G:A	8.53811e-07	-0.489525	-0.654051
107960009	chr11:107960009:A:G	1.04716e-06	-0.503006	-0.436438
107960142	chr11:107960142:G:A	4.19226e-07	-1.11936	-0.735513
107960269	chr11:107960269:C:T	6.60227e-07	-9.99416e-11	-1.4007
107960588	chr11:107960588:G:A	9.44063e-07	-0.467807	-0.575285
107961630	chr11:107961630:A:G	1.41756e-06	-9.99416e-11	-0.636593
107961677	chr11:107961677:TAATC:T	9.60631e-07	-9.99416e-11	-1.02569
107961872	chr11:107961872:G:T	2.39854e-07	-1.1251	-1.28816
107962438	chr11:107962438:A:T	6.52869e-07	-1.41191	-3.91713e-10
107962819	chr11:107962819:G:A	4.32126e-07	-1.05072	-0.773849
107962955	chr11:107962955:G:A	8.65277e-07	-1.13023	-3.91713e-10
107963148	chr11:107963148:T:C	7.88434e-07	-9.99416e-11	-1.22324
107963168	chr11:107963168:G:A	4.32071e-07	-0.448927	-1.37577
107963299	chr11:107963299:C:G	2.21283e-07	-1.18009	-1.31375
107963381	chr11:107963381:C:A	1.90797e-07	-1.24053	-1.40154
107963397	chr11:107963397:G:A	3.04185e-07	-1.08395	-1.0917
107964619	chr11:107964619:TC:T	1.05331e-06	-9.99416e-11	-0.933593
107964678	chr11:107964678:C:T	2.38914e-07	-1.5149	-0.902287
107965076	chr11:107965076:A:G	6.7742e-07	-9.99416e-11	-1.37499
107965191	chr11:107965191:C:T	6.76365e-07	-9.99416e-11	-1.37655
107965308	chr11:107965308:A:G	2.98633e-06	1.26043	-1.15191
107965661	chr11:107965661:A:G	7.46366e-07	-9.99416e-11	-1.27807
107966115	chr11:107966115:G:A	6.8705e-07	-9.99416e-11	-1.36088
107966391	chr11:107966391:T:C	6.59048e-07	-9.99416e-11	-1.40249
107966426	chr11:107966426:A:G	6.8158e-07	-9.99416e-11	-1.36887
107966991	chr11:107966991:G:T	1.81529e-07	-1.33672	-1.35515
107967006	chr11:107967006:T:C	1.54534e-07	-1.49773	-1.35514
107967019	chr11:107967019:G:A	4.68611e-06	0.559074	-3.91713e-10
107967070	chr11:107967070:G:GT	1.49533e-07	-1.49723	-1.38854
107967738	chr11:107967738:CTA:C	1.86214e-07	-1.33473	-1.33165
107967825	chr11:107967825:A:C	2.08693e-06	-9.99416e-11	-0.249835
107968002	chr11:107968002:G:T	6.63999e-07	-9.99416e-11	-1.395
107968236	chr11:107968236:A:G	8.76526e-07	-9.99416e-11	-1.11732
107968485	chr11:107968485:G:A	1.4724e-07	-1.51137	-1.38984
107968527	chr11:107968527:A:C	6.57593e-07	-9.99416e-11	-1.4047
107968840	chr11:107968840:G:A	1.79912e-06	-0.398232	-3.91713e-10
107968846	chr11:107968846:AATTAT:A	1.17128e-06	-9.99416e-11	-0.827434
107968925	chr11:107968925:G:A	6.73951e-07	-9.99416e-11	-1.38013
107969139	chr11:107969139:A:G	2.45959e-06	1.31361	-1.39915
107969345	chr11:107969345:C:G	7.1119e-07	-9.99416e-11	-1.32635
107969836	chr11:107969836:C:T	9.37114e-07	-9.99416e-11	-1.05048
107970093	chr11:107970093:T:C	4.44402e-07	-1.35345	-0.443103
107970119	chr11:107970119:C:T	7.99421e-07	-9.99416e-11	-1.2094
107970178	chr11:107970178:A:T	1.68343e-07	-1.48223	-1.28505
107970266	chr11:107970266:A:G	1.12032e-06	-9.99416e-11	-0.871911
107970268	chr11:107970268:A:G	4.23069e-07	-1.2798	-0.565949
107970372	chr11:107970372:T:C	1.64319e-05	-9.99416e-11	1.8137
107970565	chr11:107970565:A:C	3.23927e-06	1.59524	-1.40542
107970588	chr11:107970588:C:G	6.8431e-07	-9.99416e-11	-1.36487
107970862	chr11:107970862:G:A	6.77018e-07	-9.99416e-11	-1.37559
107970902	chr11:107970902:C:A	6.72111e-07	-9.99416e-11	-1.38286
107971080	chr11:107971080:G:A	1.5317e-06	-0.244358	-0.314791
107971432	chr11:107971432:G:A	6.93697e-07	-9.99416e-11	-1.35125
107971578	chr11:107971578:AAT:A	5.35876e-07	-1.34118	-0.268199
107971754	chr11:107971754:T:C	7.70972e-07	-9.99416e-11	-1.24563
107971833	chr11:107971833:G:C	8.78021e-07	0.0488457	-1.16446
107971844	chr11:107971844:T:C	7.91627e-07	-9.99416e-11	-1.21919
107972082	chr11:107972082:A:T	2.75554e-07	-0.871075	-1.40343
107972264	chr11:107972264:G:A	3.27683e-07	-0.703792	-1.39745
107972600	chr11:107972600:A:G	1.46736e-06	-9.99416e-11	-0.602063
107972841	chr11:107972841:A:G	6.60632e-07	-9.99416e-11	-1.40009
107972876	chr11:107972876:T:G	4.88251e-07	-1.21467	-0.487784
107973210	chr11:107973210:T:C	6.7012e-07	-9.99416e-11	-1.38583
107973219	chr11:107973219:A:T	4.0329e-06	-9.99416e-11	0.408956
107973272	chr11:107973272:T:A	7.9674e-07	-9.99416e-11	-1.21276
107973273	chr11:107973273:A:G	8.56584e-07	-9.99416e-11	-1.14033
107973474	chr11:107973474:A:G	6.88427e-07	-9.99416e-11	-1.35888
107973771	chr11:107973771:A:G	8.07003e-07	-9.99416e-11	-1.19996
107973950	chr11:107973950:C:A	1.33021e-06	-9.99416e-11	-0.700195
107974033	chr11:107974033:ATGT:A	1.38276e-06	-9.99416e-11	-0.661445
107974064	chr11:107974064:C:T	6.55496e-07	-1.33596	-0.0719374
107974454	chr11:107974454:G:A	1.36581e-06	-9.99416e-11	-0.673782
107974572	chr11:107974572:C:T	1.40029e-06	-9.99416e-11	-0.64885
107974639	chr11:107974639:A:G	4.26227e-06	1.86435	-1.40007
107974673	chr11:107974673:T:G	7.07018e-07	-9.99416e-11	-1.33223
107974806	chr11:107974806:C:T	1.36382e-06	-9.99416e-11	-0.675239
107974929	chr11:107974929:G:T	1.39517e-05	2.44534	-0.795265
107974994	chr11:107974994:T:G	1.41159e-06	-9.99416e-11	-0.640815
107975028	chr11:107975028:T:C	2.87049e-07	-1.38531	-0.848325
107975135	chr11:107975135:A:C	9.31821e-07	-9.99416e-11	-1.05614
107975164	chr11:107975164:C:T	1.63009e-07	-1.47934	-1.32014
107975308	chr11:107975308:G:A	9.50961e-07	-9.99416e-11	-1.03581
107975602	chr11:107975602:A:G	7.96179e-07	-9.99416e-11	-1.21346
107975969	chr11:107975969:G:T	1.29805e-06	0.668665	-1.39333
107975983	chr11:107975983:T:C	2.96425e-06	-9.99416e-11	0.101096
107976033	chr11:107976033:T:G	2.60956e-07	-1.38247	-0.946464
107976071	chr11:107976071:C:T	6.37745e-07	-0.899551	-0.535794
107976106	chr11:107976106:A:G	1.58897e-06	-9.99416e-11	-0.522444
107976127	chr11:107976127:T:C	8.01397e-06	2.22224	-1.12658
107976138	chr11:107976138:G:A	4.68294e-07	-1.51155	-0.232634
107976141	chr11:107976141:T:C	1.3327e-06	-9.99416e-11	-0.698319
107976191	chr11:107976191:G:A	8.12361e-06	2.03363	-0.924382
107976248	chr11:107976248:A:G	2.19661e-07	-1.09546	-1.40575
107976259	chr11:107976259:C:T	2.16093e-06	-9.99416e-11	-0.214992
107976330	chr11:107976330:G:A	8.84203e-07	-9.99416e-11	-1.1086
107976685	chr11:107976685:T:G	1.20006e-06	-9.99416e-11	-0.803155
107977045	chr11:107977045:A:G	6.50798e-07	-1.41509	-3.91713e-10
107977257	chr11:107977257:A:G	5.87161e-05	3.30012	-0.212931
107978193	chr11:107978193:G:A	7.06528e-05	2.73537	0.536879
107978740	chr11:107978740:C:G	6.59112e-07	-9.99416e-11	-1.40239
107978834	chr11:107978834:C:T	4.09453e-06	1.80704	-1.38292
107978988	chr11:107978988:C:CTG	6.69841e-07	-9.99416e-11	-1.38624
107979187	chr11:107979187:A:G	1.44524e-06	-9.99416e-11	-0.617257
107979402	chr11:107979402:A:T	8.93787e-07	-9.99416e-11	-1.09782
107979426	chr11:107979426:C:T	0.0032106	7.08868	-3.91713e-10
107979495	chr11:107979495:A:C	1.67045e-06	-9.99416e-11	-0.472439
107979504	chr11:107979504:G:C	9.43069e-07	-9.99416e-11	-1.04414
107979530	chr11:107979530:T:C	7.35823e-07	-9.99416e-11	-1.2923
107979557	chr11:107979557:G:T	6.90368e-06	2.31111	-1.36458
107979848	chr11:107979848:T:C	8.44716e-07	-9.99416e-11	-1.15428
107979888	chr11:107979888:G:A	2.48873e-07	-1.32726	-1.04908
107979915	chr11:107979915:A:G	1.56111e-06	-9.99416e-11	-0.54013
107980073	chr11:107980073:AG:A	0.000222924	2.89813	1.52317
107980121	chr11:107980121:T:G	1.2833e-06	-9.99416e-11	-0.736097
107980128	chr11:107980128:A:T	7.41067e-07	-9.99416e-11	-1.28519
107980854	chr11:107980854:T:A	0.000211993	3.04927	1.32175
107980867	chr11:107980867:G:T	1.89056e-06	-9.99416e-11	-0.348655
107980907	chr11:107980907:G:A	0.000179617	2.52952	1.67577
107980971	chr11:107980971:G:A	1.89233e-06	-9.99416e-11	-0.347722
107981047	chr11:107981047:C:G	7.09268e-07	-9.99416e-11	-1.32905
107981491	chr11:107981491:A:G	4.55602e-06	1.93695	-1.40603
107981555	chr11:107981555:C:T	2.18881e-07	-1.51555	-0.989208
107981765	chr11:107981765:T:A	1.25501e-06	-9.99416e-11	-0.758386
107982027	chr11:107982027:A:G	3.57784e-05	2.57876	0.0130516
107982134	chr11:107982134:A:G	0.000152112	2.51942	1.51966
107982174	chr11:107982174:C:T	4.01514e-06	1.79289	-1.38834
107982191	chr11:107982191:A:C	9.37789e-07	-1.04976	-3.91713e-10
107982616	chr11:107982616:T:A	2.26613e-07	-1.37909	-1.09095
107982733	chr11:107982733:C:T	7.43988e-07	-9.99416e-11	-1.28126
107982928	chr11:107982928:C:T	1.9078e-06	-9.99416e-11	-0.339581
107982993	chr11:107982993:C:T	7.49226e-07	-9.99416e-11	-1.27424
107983058	chr11:107983058:G:A	1.19712e-06	-9.99416e-11	-0.80561
107983492	chr11:107983492:G:A	8.42489e-06	2.49394	-1.34828
107983510	chr11:107983510:A:G	7.65803e-07	-9.99416e-11	-1.25236
107984371	chr11:107984371:A:G	3.79372e-06	1.72914	-1.38132
107984410	chr11:107984410:A:G	4.3836e-07	-1.51532	-0.294928
107984469	chr11:107984469:G:A	1.22974e-06	-9.99416e-11	-0.77873
107984472	chr11:107984472:T:G	4.37701e-07	-1.51365	-0.298102
107984841	chr11:107984841:C:T	4.44589e-06	1.87761	-1.37116
107985247	chr11:107985247:C:T	9.89479e-06	2.62709	-1.32061
107985293	chr11:107985293:A:T	4.3845e-05	2.2443	0.55083
107985525	chr11:107985525:G:A	0.000105405	2.44907	1.22321
107985576	chr11:107985576:C:A	9.51667e-07	-9.99416e-11	-1.03507
107985729	chr11:107985729:G:A	1.70043e-06	-9.99416e-11	-0.454649
107985745	chr11:107985745:G:A	6.94842e-07	-9.99416e-11	-1.3496
107985795	chr11:107985795:G:A	7.09111e-07	-9.99416e-11	-1.32927
107985824	chr11:107985824:G:A	9.16231e-05	2.42776	1.10439
107986088	chr11:107986088:T:C	2.08987e-06	-9.99416e-11	-0.24843
107986159	chr11:107986159:G:A	7.57789e-07	-9.99416e-11	-1.26288
107986214	chr11:107986214:A:G	7.07304e-07	-9.99416e-11	-1.33182
107986234	chr11:107986234:T:C	6.77083e-07	-9.99416e-11	-1.37549
107986419	chr11:107986419:T:C	4.05499e-06	1.71826	-1.30384
107986668	chr11:107986668:G:C	1.41796e-06	-9.99416e-11	-0.636309
107986707	chr11:107986707:A:G	8.26457e-07	-9.99416e-11	-1.17614
107986765	chr11:107986765:A:G	6.71312e-07	-9.99416e-11	-1.38405
107987253	chr11:107987253:T:C	2.99952e-06	-9.99416e-11	0.112921
107987843	chr11:107987843:C:G	6.45679e-06	2.28244	-1.40284
107987916	chr11:107987916:T:C	7.58147e-07	-1.10376	-0.158651
107988480	chr11:107988480:T:G	1.06428e-05	2.63235	-1.253
107988602	chr11:107988602:C:T	2.22074e-07	-1.48285	-1.00742
107988614	chr11:107988614:C:T	7.1802e-07	-9.99416e-11	-1.31679
107988956	chr11:107988956:G:A	3.38154e-06	-9.99416e-11	0.232801
107988960	chr11:107988960:G:A	1.86022e-07	-1.51419	-1.15323
107989041	chr11:107989041:A:C	1.91627e-06	-9.99416e-11	-0.335149
107989079	chr11:107989079:G:A	6.85267e-06	2.328	-1.38889
107989260	chr11:107989260:AT:A	1.30939e-06	-9.99416e-11	-0.715971
107989710	chr11:107989710:C:G	8.17729e-07	-9.99416e-11	-1.18675
107989788	chr11:107989788:T:A	2.67827e-06	-9.99416e-11	-0.00035893
107990323	chr11:107990323:G:T	2.65377e-07	-1.11222	-1.19991
107990508	chr11:107990508:T:C	7.1559e-07	-9.99416e-11	-1.32018
107990887	chr11:107990887:T:C	6.29338e-07	-1.44862	-3.91713e-10
107990912	chr11:107990912:G:C	1.83882e-07	-1.44663	-1.23236
107990940	chr11:107990940:CTCT:C	4.60858e-07	-1.50683	-0.253362
107990966	chr11:107990966:C:T	5.56347e-07	-1.5016	-0.07029
107991222	chr11:107991222:T:C	7.12142e-07	-9.99416e-11	-1.32501
107991501	chr11:107991501:G:A	2.31648e-07	-1.05333	-1.39474
107991603	chr11:107991603:C:T	6.74981e-07	-9.99416e-11	-1.3786
107991804	chr11:107991804:C:G	7.24054e-07	-9.99416e-11	-1.30842
107992160	chr11:107992160:A:G	6.04895e-07	-1.07954	-0.408693
107992172	chr11:107992172:G:A	6.77396e-07	-9.99416e-11	-1.37503
107992443	chr11:107992443:C:T	6.87031e-07	-9.99416e-11	-1.36091
107992446	chr11:107992446:C:T	6.71252e-07	-9.99416e-11	-1.38414
107992451	chr11:107992451:A:G	6.93732e-07	-9.99416e-11	-1.3512
107993004	chr11:107993004:C:T	3.08688e-07	-1.47386	-0.687098
107993009	chr11:107993009:T:C	1.81203e-06	-9.99416e-11	-0.39108
107993014	chr11:107993014:A:G	9.72316e-07	-9.99416e-11	-1.0136
107993060	chr11:107993060:G:A	3.27932e-07	-1.48276	-0.617717
107993368	chr11:107993368:C:T	6.6325e-07	-9.99416e-11	-1.39613
107993489	chr11:107993489:A:G	2.13047e-05	-9.99416e-11	2.0734
107993715	chr11:107993715:T:G	6.62459e-07	-9.99416e-11	-1.39733
107994150	chr11:107994150:C:G	1.18284e-06	-9.99416e-11	-0.817607
107994168	chr11:107994168:T:C	7.4644e-07	-9.99416e-11	-1.27797
107994281	chr11:107994281:T:A	8.98857e-07	-0.669097	-0.423064
107994345	chr11:107994345:GT:G	7.24306e-07	-9.99416e-11	-1.30807
107994438	chr11:107994438:G:C	2.31363e-06	-0.982259	0.835548
107994552	chr11:107994552:T:G	1.40079e-06	-0.936888	0.288394
107994564	chr11:107994564:G:C	1.50153e-06	-0.909879	0.330836
107994734	chr11:107994734:T:C	7.3263e-07	-9.99416e-11	-1.29664
107994795	chr11:107994795:A:G	7.01278e-07	-9.99416e-11	-1.34038
107994830	chr11:107994830:T:C	7.97798e-07	-9.99416e-11	-1.21143
107995208	chr11:107995208:A:T	7.38435e-07	-9.99416e-11	-1.28875
107995451	chr11:107995451:C:T	6.97724e-07	-9.99416e-11	-1.34546
107995499	chr11:107995499:C:T	3.84779e-07	-1.46547	-0.475141
107995925	chr11:107995925:G:C	2.11025e-06	-9.99416e-11	-0.238724
107995994	chr11:107995994:G:A	7.66287e-06	-9.99416e-11	1.05086
107996070	chr11:107996070:G:A	2.522e-06	-9.99416e-11	-0.0604786
107996231	chr11:107996231:T:G	9.74638e-07	-9.99416e-11	-1.01122
107996254	chr11:107996254:T:C	4.22071e-07	-1.43225	-0.415859
107996269	chr11:107996269:G:A	2.88522e-06	-9.99416e-11	0.0740727
107996429	chr11:107996429:G:T	7.45613e-07	-9.99416e-11	-1.27908
107996448	chr11:107996448:A:T	3.28246e-07	-0.80399	-1.29553
107996554	chr11:107996554:G:C	2.05245e-06	-0.266494	-3.91713e-10
107996599	chr11:107996599:G:T	7.07308e-07	-9.99416e-11	-1.33182
107996644	chr11:107996644:C:T	2.67801e-06	-9.99416e-11	-0.000456413
107996733	chr11:107996733:C:A	6.88706e-07	-9.99416e-11	-1.35847
107996819	chr11:107996819:C:T	6.85253e-07	-9.99416e-11	-1.3635
107996875	chr11:107996875:C:A	6.60753e-07	-9.99416e-11	-1.39991
107997065	chr11:107997065:TG:T	2.21293e-05	3.48965	-1.37828
107997762	chr11:107997762:C:T	6.6096e-07	-9.99416e-11	-1.39959
107997823	chr11:107997823:AT:A	3.32459e-06	-9.99416e-11	0.215818
107998094	chr11:107998094:C:T	6.91949e-07	-9.99416e-11	-1.35377
107998221	chr11:107998221:A:C	6.66088e-07	-9.99416e-11	-1.39186
107998490	chr11:107998490:T:C	6.80901e-07	-9.99416e-11	-1.36987
107998514	chr11:107998514:T:C	7.01128e-07	-9.99416e-11	-1.34059
107998538	chr11:107998538:A:G	6.6093e-05	-9.99416e-11	3.20553
107998586	chr11:107998586:T:C	7.50755e-07	-9.99416e-11	-1.27221
107998675	chr11:107998675:T:C	2.61108e-06	-9.99416e-11	-0.0257663
107998679	chr11:107998679:G:A	7.07898e-07	-9.99416e-11	-1.33099
107998817	chr11:107998817:A:G	1.14001e-06	-0.667828	-0.186665
107998910	chr11:107998910:T:C	7.03079e-07	-9.99416e-11	-1.33782
107999030	chr11:107999030:T:C	2.4954e-06	-9.99416e-11	-0.0710795
107999054	chr11:107999054:T:C	9.82778e-07	-9.99416e-11	-1.0029
107999411	chr11:107999411:T:C	6.8309e-07	-9.99416e-11	-1.36666
107999773	chr11:107999773:A:G	1.80992e-06	-0.694558	0.302314
107999856	chr11:107999856:G:A	7.11457e-07	-9.99416e-11	-1.32597
108000314	chr11:108000314:A:C	2.60561e-06	-9.99416e-11	-0.0278625
108001464	chr11:108001464:C:T	4.10761e-07	-1.50525	-0.37002
108001588	chr11:108001588:T:G	1.87274e-06	-9.99416e-11	-0.358128
108001917	chr11:108001917:T:C	7.45508e-07	-9.99416e-11	-1.27922
108001949	chr11:108001949:A:G	1.69366e-06	-9.99416e-11	-0.458639
108002652	chr11:108002652:T:C	9.58669e-07	-9.99416e-11	-1.02774
108002680	chr11:108002680:T:C	4.56373e-07	-1.47904	-0.290933
108002825	chr11:108002825:A:T	9.50923e-07	-0.953924	-0.081928
108003530	chr11:108003530:T:C	4.13617e-07	-1.46683	-0.401517
108005257	chr11:108005257:G:T	2.9488e-06	0.0958703	-3.91713e-10
108005612	chr11:108005612:CT:C	1.0099e-06	-0.951875	-0.0238003
108006061	chr11:108006061:G:A	5.08638e-07	-0.858358	-0.80319
108006243	chr11:108006243:A:G	6.90849e-07	-9.99416e-11	-1.35536
108006481	chr11:108006481:G:A	2.43419e-05	3.6102	-1.40353
108006669	chr11:108006669:G:T	6.56707e-07	-9.99416e-11	-1.40605
108007984	chr11:108007984:G:A	1.21827e-06	-9.99416e-11	-0.788095
108008150	chr11:108008150:T:A	1.2214e-06	-9.99416e-11	-0.785531
108008152	chr11:108008152:T:C	1.35342e-06	-0.682898	-3.91713e-10
108008311	chr11:108008311:TCTTA:T	1.12584e-05	-9.99416e-11	1.43559
108009998	chr11:108009998:T:C	1.28987e-06	-9.99416e-11	-0.730989
108010362	chr11:108010362:T:C	2.49281e-05	3.45081	-1.22034
108010397	chr11:108010397:C:T	1.06181e-06	-9.99416e-11	-0.925552
108011175	chr11:108011175:G:C	1.6919e-06	-9.99416e-11	-0.459676
108011348	chr11:108011348:G:A	7.67962e-07	-9.99416e-11	-1.24954
108011473	chr11:108011473:A:G	6.7436e-07	-9.99416e-11	-1.37952
108011779	chr11:108011779:C:T	6.57511e-07	-9.99416e-11	-1.40482
108011972	chr11:108011972:C:T	1.05003e-06	-9.99416e-11	-0.936711
108012097	chr11:108012097:T:G	2.46822e-06	1.32287	-1.4049
108012653	chr11:108012653:T:A	2.66186e-07	-1.40657	-0.902522
108012683	chr11:108012683:G:A	1.1345e-05	-9.99416e-11	1.44325
108012876	chr11:108012876:C:T	2.24907e-06	1.23025	-1.40527
108013519	chr11:108013519:T:C	1.57844e-06	-9.99416e-11	-0.529091
108013547	chr11:108013547:A:G	2.32633e-06	-0.141237	-3.91713e-10
108014850	chr11:108014850:A:G	7.72264e-07	-9.99416e-11	-1.24396
108014877	chr11:108014877:C:T	8.15248e-07	-9.99416e-11	-1.18979
108014960	chr11:108014960:A:G	8.13634e-06	-9.99416e-11	1.11081
108015265	chr11:108015265:G:A	2.67797e-05	3.6894	-1.38728
108015392	chr11:108015392:G:A	6.84767e-07	-9.99416e-11	-1.36421
108015428	chr11:108015428:T:A	8.91372e-05	3.70676	-0.202108
108015668	chr11:108015668:T:A	2.37765e-07	-1.39963	-1.02237
108015671	chr11:108015671:A:C	8.16021e-05	3.51858	-0.10226
108016140	chr11:108016140:C:T	6.91348e-07	-9.99416e-11	-1.35464
108016495	chr11:108016495:C:T	7.82691e-07	-9.99416e-11	-1.23055
108016548	chr11:108016548:T:C	3.28054e-05	3.91091	-1.40585
108016596	chr11:108016596:G:T	2.11533e-07	-1.40836	-1.13055
108016869	chr11:108016869:A:G	1.00369e-05	-9.99416e-11	1.32074
108017040	chr11:108017040:G:A	1.64479e-06	-9.99416e-11	-0.487918
108017084	chr11:108017084:A:G	4.4162e-06	0.499749	-3.91713e-10
108017536	chr11:108017536:G:A	3.07678e-07	-1.31368	-0.85055
108017587	chr11:108017587:C:T	6.85508e-07	-9.99416e-11	-1.36312
108017660	chr11:108017660:G:A	1.19866e-06	-0.804329	-3.91713e-10
108018592	chr11:108018592:T:C	6.62158e-07	-9.99416e-11	-1.39778
108019473	chr11:108019473:T:C	6.63367e-07	-9.99416e-11	-1.39596
108019876	chr11:108019876:C:T	7.24622e-07	-9.99416e-11	-1.30763
108020075	chr11:108020075:C:T	3.01511e-07	-0.845654	-1.33882
108020327	chr11:108020327:G:A	2.22893e-07	-1.2036	-1.28299
108020584	chr11:108020584:G:A	2.69482e-06	-9.99416e-11	0.00580146
108020662	chr11:108020662:G:A	2.70628e-06	-9.99416e-11	0.010045
108021577	chr11:108021577:C:T	7.50453e-07	-1.27261	-3.91713e-10
108022013	chr11:108022013:G:A	7.09096e-07	-9.99416e-11	-1.32929
108022504	chr11:108022504:TG:T	2.91154e-07	-0.855458	-1.36397
108022893	chr11:108022893:A:T	7.20577e-07	-9.99416e-11	-1.31323
108023586	chr11:108023586:A:G	1.66917e-05	3.20936	-1.37998
108023655	chr11:108023655:A:G	5.67073e-06	-1.29963	2.04942
108024201	chr11:108024201:C:T	1.06634e-06	-9.99416e-11	-0.921297
108024429	chr11:108024429:T:A	7.48271e-07	-9.99416e-11	-1.27552
108024542	chr11:108024542:G:T	7.09958e-07	-9.99416e-11	-1.32808
108025024	chr11:108025024:T:A	1.77772e-06	-0.410199	-3.91713e-10
108025517	chr11:108025517:G:T	1.56147e-06	-9.99416e-11	-0.539902
108025880	chr11:108025880:T:G	6.81249e-07	-9.99416e-11	-1.36936
108026088	chr11:108026088:C:T	7.30561e-07	-1.29947	-3.91713e-10
108026159	chr11:108026159:C:T	2.47254e-06	1.21792	-1.29821
108026613	chr11:108026613:G:A	2.00807e-06	-0.288357	-3.91713e-10
108027524	chr11:108027524:G:A	2.84291e-07	-1.14822	-1.09507
108027751	chr11:108027751:A:T	1.22161e-06	-9.99416e-11	-0.785356
108027795	chr11:108027795:A:G	2.6894e-07	-1.27484	-1.02396
108028255	chr11:108028255:C:T	2.79099e-06	1.28777	-1.2469
108028649	chr11:108028649:C:T	6.5778e-07	-9.99416e-11	-1.40441
108029872	chr11:108029872:G:C	1.89205e-05	3.36075	-1.40604
108029925	chr11:108029925:G:C	1.17151e-06	-9.99416e-11	-0.827239
108030041	chr11:108030041:T:A	6.81645e-07	-9.99416e-11	-1.36878
108030544	chr11:108030544:G:A	6.81873e-07	-9.99416e-11	-1.36844
108030765	chr11:108030765:G:T	1.16297e-06	-0.834556	-3.91713e-10
108030950	chr11:108030950:T:G	2.21163e-07	-1.28676	-1.20762
108031287	chr11:108031287:C:A	2.0676e-06	-0.259139	-3.91713e-10
108031291	chr11:108031291:G:A	5.5092e-06	-1.28103	2.00192
108031311	chr11:108031311:G:A	2.97089e-07	-1.21282	-0.986436
108031782	chr11:108031782:A:G	1.07519e-06	-0.913034	-3.91713e-10
108031799	chr11:108031799:G:T	8.56739e-06	-9.99416e-11	1.16243
108032258	chr11:108032258:G:A	7.89131e-06	-9.99416e-11	1.08023
108033092	chr11:108033092:A:G	9.00748e-06	1.21253	-3.91713e-10
108033653	chr11:108033653:C:T	6.47424e-07	-1.42028	-3.91713e-10
108033920	chr11:108033920:C:T	2.87056e-06	1.30494	-1.23596
108033972	chr11:108033972:A:C	8.51316e-07	-9.99416e-11	-1.1465
108034187	chr11:108034187:G:A	2.83716e-06	0.0572726	-3.91713e-10
108034541	chr11:108034541:G:C	8.9765e-07	-9.99416e-11	-1.0935
108035015	chr11:108035015:T:C	2.95119e-06	1.41797	-1.32129
108035112	chr11:108035112:G:T	6.86424e-06	-9.99416e-11	0.940796
108036678	chr11:108036678:A:G	9.67465e-07	-9.99416e-11	-1.01861
108037983	chr11:108037983:A:G	6.11879e-07	-1.47675	-3.91713e-10
108038057	chr11:108038057:A:G	6.57034e-07	-9.99416e-11	-1.40555
108038224	chr11:108038224:ATGT:A	2.19009e-05	3.50704	-1.40604
108038485	chr11:108038485:C:T	1.17644e-05	2.79409	-1.31454
108038535	chr11:108038535:T:G	2.59014e-06	1.23566	-1.26948
108038886	chr11:108038886:TTGAC:T	1.05374e-05	-9.99416e-11	1.3694
108039356	chr11:108039356:T:C	1.71007e-07	-1.39104	-1.36054
108039849	chr11:108039849:T:A	1.43156e-06	-9.99416e-11	-0.626765
108039926	chr11:108039926:G:A	2.56611e-07	-0.974218	-1.37151
108040088	chr11:108040088:T:C	6.71308e-07	-9.99416e-11	-1.38406
108040164	chr11:108040164:C:T	2.1399e-06	1.03798	-1.26275
108040360	chr11:108040360:C:G	6.83178e-07	-9.99416e-11	-1.36653
108040376	chr11:108040376:C:T	6.77566e-07	-9.99416e-11	-1.37478
108040925	chr11:108040925:T:C	4.50266e-07	-1.09331	-0.690136
108041108	chr11:108041108:C:T	1.03874e-06	-9.99416e-11	-0.947518
108041228	chr11:108041228:C:T	3.54215e-07	-1.13853	-0.884852
108041323	chr11:108041323:G:A	8.48676e-07	0.0212084	-1.17082
108041978	chr11:108041978:T:C	3.3853e-07	-1.31056	-0.75811
108042004	chr11:108042004:G:A	4.39413e-07	-1.1342	-0.673642
108042189	chr11:108042189:C:T	6.57044e-07	-9.99416e-11	-1.40553
108042353	chr11:108042353:G:A	3.01702e-06	-9.99416e-11	0.118739
108042712	chr11:108042712:T:G	2.86218e-06	-9.99416e-11	0.0660551
108042886	chr11:108042886:T:C	0.00013684	4.27532	-0.342037
108042902	chr11:108042902:AC:A	8.67017e-06	-1.28918	2.46354
108043156	chr11:108043156:C:T	9.29775e-07	-9.99416e-11	-1.05834
108043157	chr11:108043157:T:C	4.94779e-07	-1.11054	-0.578629
108043566	chr11:108043566:G:A	1.07559e-06	-9.99416e-11	-0.912664
108043664	chr11:108043664:A:G	2.39287e-05	2.7946	-0.60505
108043936	chr11:108043936:T:C	8.45388e-06	-9.99416e-11	1.1491
108044190	chr11:108044190:G:C	8.65326e-06	-9.99416e-11	1.17241
108044352	chr11:108044352:C:CA	6.86697e-07	-1.36139	-3.91713e-10
108044843	chr11:108044843:C:T	1.08975e-06	-9.99416e-11	-0.899578
108044916	chr11:108044916:C:T	1.549e-06	-9.99416e-11	-0.547918
108045379	chr11:108045379:G:A	5.58606e-06	0.734745	-3.91713e-10
108046360	chr11:108046360:A:G	3.48704e-06	1.50968	-1.24616
108046443	chr11:108046443:T:C	6.95259e-07	-9.99416e-11	-1.349
108046580	chr11:108046580:A:G	7.01907e-07	-9.99416e-11	-1.33948
108046607	chr11:108046607:A:T	1.07079e-05	-9.99416e-11	1.38545
108047372	chr11:108047372:A:G	8.61499e-07	-9.99416e-11	-1.13461
108047381	chr11:108047381:T:A	2.8894e-07	-1.14189	-1.08518
108047827	chr11:108047827:A:G	1.16204e-06	-9.99416e-11	-0.835353
108047835	chr11:108047835:T:G	7.12356e-07	-9.99416e-11	-1.32471
108048172	chr11:108048172:A:G	5.2432e-05	2.78792	0.18607
108048367	chr11:108048367:A:C	7.88549e-07	-9.99416e-11	-1.22309
108048397	chr11:108048397:G:A	5.373e-06	1.84924	-1.15338
108048901	chr11:108048901:G:A	1.05758e-06	-0.929546	-3.91713e-10
108048940	chr11:108048940:C:T	2.91059e-06	0.189428	-0.106602
108049647	chr11:108049647:A:G	2.48343e-07	-1.06933	-1.30914
108049689	chr11:108049689:C:T	7.63805e-06	-9.99416e-11	1.04761
108050680	chr11:108050680:A:G	2.63388e-06	-0.0170726	-3.91713e-10
108050991	chr11:108050991:T:A	7.28348e-07	-9.99416e-11	-1.30251
108051010	chr11:108051010:A:G	1.22014e-06	-9.99416e-11	-0.786563
108051036	chr11:108051036:T:C	4.11717e-06	-9.99416e-11	0.429637
108051563	chr11:108051563:T:C	3.39117e-07	-1.20195	-0.864991
108051783	chr11:108051783:A:G	7.53954e-07	-9.99416e-11	-1.26795
108052252	chr11:108052252:A:G	1.08272e-06	-9.99416e-11	-0.90605
108052339	chr11:108052339:G:A	1.36454e-05	2.88123	-1.25335
108052503	chr11:108052503:C:A	6.65958e-07	-9.99416e-11	-1.39206
108052593	chr11:108052593:G:A	9.23784e-07	-9.99416e-11	-1.06481
108053377	chr11:108053377:A:G	1.98197e-07	-1.44548	-1.15855
108053705	chr11:108053705:G:A	2.99918e-07	-1.1485	-1.04127
108053754	chr11:108053754:A:G	0.000164085	5.42054	-1.30569
108053831	chr11:108053831:A:G	9.90766e-07	-9.99416e-11	-0.994807
108053849	chr11:108053849:G:T	1.68854e-06	-9.99416e-11	-0.461665
108054289	chr11:108054289:T:C	8.51361e-07	-9.99416e-11	-1.14645
108054576	chr11:108054576:A:G	3.07845e-06	1.39123	-1.25233
108054600	chr11:108054600:C:T	1.97285e-06	-9.99416e-11	-0.30605
108054830	chr11:108054830:T:C	5.76808e-05	4.31114	-1.24175
108055002	chr11:108055002:G:A	3.39723e-07	-1.17049	-0.894662
108055182	chr11:108055182:C:T	3.0952e-05	2.44691	-3.91713e-10
108055516	chr11:108055516:A:G	7.10457e-07	-9.99416e-11	-1.32738
108055609	chr11:108055609:TAATA:T	1.64928e-05	-9.99416e-11	1.81739
108055719	chr11:108055719:C:T	2.74227e-07	-1.18195	-1.09738
108055926	chr11:108055926:C:T	1.10162e-06	-9.99416e-11	-0.888751
108055943	chr11:108055943:T:A	3.15668e-07	-1.1975	-0.941095
108056468	chr11:108056468:T:G	1.78003e-06	-9.99416e-11	-0.408897
108056504	chr11:108056504:T:G	6.63411e-07	-9.99416e-11	-1.39589
108056774	chr11:108056774:T:C	8.37163e-07	-9.99416e-11	-1.16327
108057075	chr11:108057075:C:T	7.47943e-07	-9.99416e-11	-1.27596
108057480	chr11:108057480:G:A	2.9384e-07	-1.15454	-1.05571
108058499	chr11:108058499:C:T	1.24855e-05	-9.99416e-11	1.53904
108058539	chr11:108058539:C:T	1.17909e-05	-9.99416e-11	1.4818
108058543	chr11:108058543:C:T	5.1855e-06	-9.99416e-11	0.660336
108058931	chr11:108058931:G:A	1.08998e-05	-9.99416e-11	1.40321
108059036	chr11:108059036:A:G	4.10328e-06	1.59608	-1.16982
108059313	chr11:108059313:G:A	3.17114e-07	-0.866441	-1.26758
108059814	chr11:108059814:G:A	1.31652e-06	-9.99416e-11	-0.710536
108059940	chr11:108059940:T:C	9.49772e-07	-9.99416e-11	-1.03706
108059942	chr11:108059942:T:A	1.46615e-06	-9.99416e-11	-0.602891
108060111	chr11:108060111:A:C	7.71734e-07	-9.99416e-11	-1.24464
108060229	chr11:108060229:G:A	1.20089e-06	-9.99416e-11	-0.802468
108060336	chr11:108060336:G:A	1.88408e-05	3.35175	-1.40126
108060626	chr11:108060626:A:C	7.95386e-07	-9.99416e-11	-1.21446
108061434	chr11:108061434:A:C	4.81984e-06	-9.99416e-11	0.58721
108061495	chr11:108061495:A:G	9.40482e-05	4.89334	-1.33507
108061665	chr11:108061665:T:G	1.99876e-07	-1.2827	-1.31288
108061999	chr11:108061999:T:C	3.10301e-06	1.48796	-1.34112
108062221	chr11:108062221:C:CT	6.52461e-05	4.52996	-1.33732
108062275	chr11:108062275:G:T	9.26926e-06	-9.99416e-11	1.24117
108062360	chr11:108062360:C:T	5.05853e-06	1.50535	-0.869804
108062367	chr11:108062367:G:A	6.94623e-07	-9.99416e-11	-1.34992
108062748	chr11:108062748:T:C	9.3977e-06	-9.99416e-11	1.25494
108063841	chr11:108063841:C:T	3.20011e-07	-1.16504	-0.959887
108063937	chr11:108063937:A:G	2.17168e-06	-0.210029	-3.91713e-10
108064457	chr11:108064457:C:T	2.24456e-06	-0.17702	-3.91713e-10
108065447	chr11:108065447:G:A	1.06647e-06	-9.99416e-11	-0.921171
108065593	chr11:108065593:A:G	3.9335e-07	-1.15652	-0.762061
108066249	chr11:108066249:G:A	1.12623e-06	-9.99416e-11	-0.866654
108066584	chr11:108066584:A:G	1.65965e-06	-9.99416e-11	-0.478923
108066653	chr11:108066653:A:G	7.13581e-07	-9.99416e-11	-1.32299
108066797	chr11:108066797:G:C	6.6571e-07	-9.99416e-11	-1.39243
108067358	chr11:108067358:T:C	4.2609e-06	-9.99416e-11	0.463951
108067453	chr11:108067453:A:G	2.31125e-05	2.89769	-0.742844
108067474	chr11:108067474:TATGAA:T	6.26942e-06	1.88226	-1.0321
108068004	chr11:108068004:C:T	2.42441e-07	-1.33046	-1.07206
108068012	chr11:108068012:T:C	6.67268e-07	-9.99416e-11	-1.39009
108068090	chr11:108068090:T:C	9.03478e-06	-9.99416e-11	1.21555
108068159	chr11:108068159:C:T	2.60013e-06	-0.0299692	-3.91713e-10
108068515	chr11:108068515:A:G	7.24086e-05	4.64526	-1.34847
108068533	chr11:108068533:C:T	8.07424e-07	-9.99416e-11	-1.19944
108068934	chr11:108068934:G:A	2.06352e-06	-9.99416e-11	-0.261117
108069037	chr11:108069037:G:T	8.81028e-07	-9.99416e-11	-1.1122
108069315	chr11:108069315:A:G	2.98874e-06	1.44695	-1.33763
108069439	chr11:108069439:G:A	6.88012e-07	-1.35948	-3.91713e-10
108069965	chr11:108069965:G:C	2.23667e-06	-9.99416e-11	-0.180543
108070554	chr11:108070554:G:A	9.50406e-07	-9.99416e-11	-1.0364
108071178	chr11:108071178:G:A	8.15225e-07	-9.99416e-11	-1.18982
108071249	chr11:108071249:C:T	9.31279e-07	-9.99416e-11	-1.05673
108071324	chr11:108071324:G:A	5.22937e-06	1.71438	-1.04562
108071407	chr11:108071407:C:T	3.40226e-06	0.238911	-3.91713e-10
108071774	chr11:108071774:T:C	6.60508e-07	-9.99416e-11	-1.40028
108072100	chr11:108072100:G:A	1.39225e-06	-9.99416e-11	-0.654611
108072128	chr11:108072128:G:A	2.71259e-06	-9.99416e-11	0.0123748
108072397	chr11:108072397:T:C	9.69499e-06	-9.99416e-11	1.28608
108072533	chr11:108072533:TAGTG:T	4.95992e-07	-0.409528	-1.2772
108072968	chr11:108072968:C:T	8.2141e-07	-9.99416e-11	-1.18226
108073183	chr11:108073183:C:T	3.11271e-07	-1.19314	-0.959483
108073966	chr11:108073966:C:A	6.59244e-07	-9.99416e-11	-1.40219
108074237	chr11:108074237:C:T	1.67067e-06	-9.99416e-11	-0.472305
108074275	chr11:108074275:A:C	2.59248e-06	-9.99416e-11	-0.0329157
108074569	chr11:108074569:C:T	3.16208e-06	1.43418	-1.26848
108074581	chr11:108074581:G:A	1.0834e-06	-0.905426	-3.91713e-10
108074695	chr11:108074695:A:G	9.71513e-07	-9.99416e-11	-1.01443
108074747	chr11:108074747:G:T	1.21112e-06	-9.99416e-11	-0.793984
108074885	chr11:108074885:G:A	1.34874e-06	-9.99416e-11	-0.686355
108075117	chr11:108075117:T:C	6.57415e-07	-9.99416e-11	-1.40497
108075249	chr11:108075249:G:T	2.41559e-07	-1.2815	-1.12467
108075675	chr11:108075675:G:A	1.26561e-06	-9.99416e-11	-0.749974
108075720	chr11:108075720:A:G	6.67491e-07	-9.99416e-11	-1.38976
108075728	chr11:108075728:A:C	2.0414e-07	-1.42345	-1.15103
108075997	chr11:108075997:A:G	8.36062e-07	-9.99416e-11	-1.16458
108076324	chr11:108076324:A:G	2.2403e-06	-9.99416e-11	-0.178919
108076332	chr11:108076332:C:T	2.97539e-07	-1.04035	-1.15739
108076570	chr11:108076570:G:T	0.000118312	5.16568	-1.37788
108076730	chr11:108076730:G:A	1.02326e-06	0.442397	-1.40493
108076891	chr11:108076891:A:G	8.60633e-06	-9.99416e-11	1.16697
108077030	chr11:108077030:T:C	1.86326e-05	3.34446	-1.40507
108077032	chr11:108077032:T:C	6.73814e-07	-9.99416e-11	-1.38033
108077101	chr11:108077101:T:C	6.61536e-07	-9.99416e-11	-1.39872
108077460	chr11:108077460:T:A	2.43176e-07	-1.17145	-1.22805
108077831	chr11:108077831:G:A	8.67077e-07	-9.99416e-11	-1.12816
108077852	chr11:108077852:G:A	1.06859e-05	-9.99416e-11	1.3834
108078110	chr11:108078110:A:G	3.99653e-06	-9.99416e-11	0.399898
108078131	chr11:108078131:T:A	1.25565e-05	-1.23403	2.77874
108078398	chr11:108078398:TATTAA:T	2.25143e-05	3.37226	-1.24364
108078659	chr11:108078659:A:G	3.15183e-07	-0.849297	-1.29083
108078734	chr11:108078734:A:G	2.11748e-07	-1.28046	-1.25742
108078836	chr11:108078836:TAAG:T	1.88243e-06	-9.99416e-11	-0.352965
108078964	chr11:108078964:A:T	7.70841e-07	-9.99416e-11	-1.2458
108079057	chr11:108079057:ATCT:A	1.5475e-05	-9.99416e-11	1.7537
108079347	chr11:108079347:C:T	1.26626e-05	-9.99416e-11	1.55313
108079473	chr11:108079473:T:C	6.68632e-07	-9.99416e-11	-1.38805
108079567	chr11:108079567:G:T	7.79108e-07	-9.99416e-11	-1.23513
108079659	chr11:108079659:G:T	1.13403e-06	0.254042	-1.11379
108080099	chr11:108080099:G:A	2.8977e-05	-9.99416e-11	2.38097
108080354	chr11:108080354:G:A	7.40598e-07	-9.99416e-11	-1.28583
108081220	chr11:108081220:G:A	2.43497e-07	-1.31246	-1.08573
108081238	chr11:108081238:A:C	1.48141e-06	-9.99416e-11	-0.592537
108081243	chr11:108081243:G:A	6.57574e-07	-9.99416e-11	-1.40473
108081890	chr11:108081890:A:G	1.12994e-06	-9.99416e-11	-0.863366
108082657	chr11:108082657:T:C	1.33916e-06	-9.99416e-11	-0.693487
108082660	chr11:108082660:T:C	7.31729e-07	-9.99416e-11	-1.29787
108082830	chr11:108082830:T:A	2.99491e-07	-1.22711	-0.964091
108082905	chr11:108082905:G:A	7.11789e-07	-9.99416e-11	-1.3255
108083123	chr11:108083123:G:A	1.34949e-06	-0.685805	-3.91713e-10
108083165	chr11:108083165:T:C	6.6689e-07	-9.99416e-11	-1.39066
108083284	chr11:108083284:T:C	3.46081e-06	1.48986	-1.23389
108083420	chr11:108083420:A:G	1.09989e-06	-9.99416e-11	-0.890321
108083639	chr11:108083639:A:G	7.99231e-07	-9.99416e-11	-1.20963
108084445	chr11:108084445:C:T	6.56829e-07	-9.99416e-11	-1.40586
108084735	chr11:108084735:T:C	1.26816e-06	-9.99416e-11	-0.747959
108085350	chr11:108085350:T:C	1.13065e-05	2.84386	-1.40402
108085504	chr11:108085504:G:A	8.69451e-07	-9.99416e-11	-1.12542
108085581	chr11:108085581:T:A	2.91497e-06	0.251228	-0.166899
108085628	chr11:108085628:T:G	6.90547e-07	-9.99416e-11	-1.3558
108086076	chr11:108086076:A:T	2.21432e-05	-9.99416e-11	2.112
108086662	chr11:108086662:T:C	2.32786e-07	-1.32842	-1.11475
108086964	chr11:108086964:TTTTTA:T	2.58327e-06	-9.99416e-11	-0.0364733
108087194	chr11:108087194:A:G	6.64674e-07	-9.99416e-11	-1.39399
108087403	chr11:108087403:C:G	1.34156e-06	-9.99416e-11	-0.691693
108087505	chr11:108087505:A:G	6.82528e-07	-9.99416e-11	-1.36748
108087770	chr11:108087770:G:GC	8.10902e-07	-9.99416e-11	-1.19514
108088242	chr11:108088242:A:G	4.39405e-06	-9.99416e-11	0.494723
108088758	chr11:108088758:A:G	7.81645e-07	-9.99416e-11	-1.23188
108089119	chr11:108089119:T:A	2.57273e-06	-9.99416e-11	-0.0405605
108089281	chr11:108089281:C:A	1.33043e-06	-9.99416e-11	-0.700024
108089752	chr11:108089752:CAGTT:C	7.13556e-07	-9.99416e-11	-1.32302
108090285	chr11:108090285:G:A	6.65217e-07	-9.99416e-11	-1.39317
108090494	chr11:108090494:AAAAAT:A	5.91305e-07	-1.51095	-3.91713e-10
108091101	chr11:108091101:G:C	7.05779e-07	-9.99416e-11	-1.33398
108091128	chr11:108091128:T:C	6.70721e-07	-9.99416e-11	-1.38493
108091805	chr11:108091805:G:A	0.000115962	5.17336	-1.40563
108091874	chr11:108091874:C:T	1.53546e-05	-1.2875	3.03339
108093220	chr11:108093220:A:G	4.01452e-07	-1.11101	-0.787184
108093275	chr11:108093275:ATCT:A	3.16652e-07	-1.11386	-1.02162
108094218	chr11:108094218:C:T	1.35932e-06	-9.99416e-11	-0.678545
108094535	chr11:108094535:G:A	1.14101e-06	0.367682	-1.22129
108094663	chr11:108094663:A:G	5.61891e-05	3.04319	-3.91713e-10
108095187	chr11:108095187:A:G	6.6778e-07	-9.99416e-11	-1.38933
108095313	chr11:108095313:C:T	2.62714e-07	-0.938306	-1.38391
108095634	chr11:108095634:T:C	1.64644e-06	-9.99416e-11	-0.486915
108095989	chr11:108095989:G:A	2.22183e-07	-1.19384	-1.29594
108096092	chr11:108096092:G:A	1.41874e-06	-9.99416e-11	-0.63576
108096781	chr11:108096781:G:A	2.183e-07	-1.18824	-1.31918
108096829	chr11:108096829:A:G	1.56586e-06	-9.99416e-11	-0.537096
108097147	chr11:108097147:A:G	4.06609e-07	-1.15073	-0.734698
108097793	chr11:108097793:T:A	4.12112e-07	-0.810781	-1.06121
108098237	chr11:108098237:A:G	8.83735e-07	-1.10913	-3.91713e-10
108098811	chr11:108098811:T:C	2.19844e-07	-1.22733	-1.27304
108099095	chr11:108099095:C:T	6.5697e-07	-9.99416e-11	-1.40565
108099129	chr11:108099129:G:A	8.80383e-07	0.111581	-1.22451
108099726	chr11:108099726:T:G	8.99737e-07	-9.99416e-11	-1.09118
108099892	chr11:108099892:TAAAC:T	6.73448e-06	0.921712	-3.91713e-10
108100038	chr11:108100038:T:C	2.71776e-07	-0.928624	-1.35968
108100122	chr11:108100122:A:G	1.85716e-06	-0.366479	-3.91713e-10
108100191	chr11:108100191:C:T	8.94787e-07	-9.99416e-11	-1.0967
108100260	chr11:108100260:A:G	2.92061e-07	-0.852505	-1.36382
108100306	chr11:108100306:G:T	9.99812e-07	-0.985717	-3.91713e-10
108100416	chr11:108100416:G:A	1.08683e-06	-9.99416e-11	-0.902266
108100623	chr11:108100623:A:G	2.25789e-05	3.32623	-1.19475
108100686	chr11:108100686:G:A	2.50393e-06	-0.0676672	-3.91713e-10
108100802	chr11:108100802:G:A	7.57884e-07	-9.99416e-11	-1.26275
108101133	chr11:108101133:A:G	8.16149e-07	-9.99416e-11	-1.18869
108101203	chr11:108101203:T:C	2.12083e-06	-9.99416e-11	-0.233722
108102082	chr11:108102082:T:C	2.12209e-06	-9.99416e-11	-0.233129
108102159	chr11:108102159:T:C	1.36206e-06	-9.99416e-11	-0.676529
108102392	chr11:108102392:T:C	9.34757e-07	-9.99416e-11	-1.053
108102451	chr11:108102451:T:C	7.91272e-07	-1.21964	-3.91713e-10
108102528	chr11:108102528:G:A	1.20065e-06	-9.99416e-11	-0.802662
108103285	chr11:108103285:G:A	3.41255e-05	2.77812	-0.233601
108103327	chr11:108103327:A:G	0.000131515	4.88199	-0.988407
108103699	chr11:108103699:G:A	6.71761e-07	-9.99416e-11	-1.38338
108104538	chr11:108104538:A:G	9.70139e-07	-9.99416e-11	-1.01585
108104750	chr11:108104750:G:A	2.95049e-05	-9.99416e-11	2.39903
108104926	chr11:108104926:T:C	7.92034e-07	-9.99416e-11	-1.21868
108105699	chr11:108105699:A:T	8.73272e-07	-1.12104	-3.91713e-10
108105723	chr11:108105723:C:T	2.43559e-07	-1.28687	-1.11106
108105891	chr11:108105891:C:T	7.50134e-07	-1.27303	-3.91713e-10
108105896	chr11:108105896:C:T	1.6806e-06	-9.99416e-11	-0.466379
108106762	chr11:108106762:G:A	5.49733e-05	4.19819	-1.17687
108106909	chr11:108106909:C:T	6.60311e-07	-1.40057	-3.91713e-10
108107873	chr11:108107873:G:A	6.67521e-07	-9.99416e-11	-1.38971
108108556	chr11:108108556:G:A	6.75693e-07	-9.99416e-11	-1.37755
108108561	chr11:108108561:C:G	5.8856e-07	-1.51561	-3.91713e-10
108108619	chr11:108108619:C:T	2.16128e-07	-1.15881	-1.35861
108109903	chr11:108109903:C:T	8.79187e-07	-9.99416e-11	-1.11429
108111460	chr11:108111460:C:G	7.50493e-07	-9.99416e-11	-1.27255
108111569	chr11:108111569:C:T	6.91391e-07	-9.99416e-11	-1.35458
108112255	chr11:108112255:G:A	6.90059e-07	-9.99416e-11	-1.35651
108112288	chr11:108112288:C:T	9.8111e-06	2.58758	-1.2896
108112362	chr11:108112362:T:C	0.0011231	7.26153	-1.22321
108112369	chr11:108112369:C:T	3.02539e-07	-1.49031	-0.690762
108112395	chr11:108112395:G:A	2.87347e-06	-9.99416e-11	0.0699918
108112562	chr11:108112562:GCTTA:G	6.6513e-07	-9.99416e-11	-1.3933
108112811	chr11:108112811:C:T	0.000460548	5.37741	-0.230525
108112965	chr11:108112965:C:G	5.07508e-06	-9.99416e-11	0.638813
108113211	chr11:108113211:C:T	6.15757e-07	-1.47043	-3.91713e-10
108113499	chr11:108113499:C:T	1.53485e-05	-9.99416e-11	1.74549
108114177	chr11:108114177:A:G	3.18917e-06	-9.99416e-11	0.17423
108114385	chr11:108114385:C:T	4.76872e-06	-9.99416e-11	0.576549
108114537	chr11:108114537:C:T	6.38252e-07	-0.0731475	-1.3614
108114600	chr11:108114600:A:G	1.10158e-06	-9.99416e-11	-0.888786
108114751	chr11:108114751:C:T	2.28827e-06	-0.157732	-3.91713e-10
108115043	chr11:108115043:G:A	1.4277e-06	-9.99416e-11	-0.629466
108115262	chr11:108115262:C:A	7.48628e-07	-9.99416e-11	-1.27504
108115617	chr11:108115617:G:A	5.42603e-07	-0.193483	-1.40342
108115691	chr11:108115691:C:G	7.22107e-06	2.20175	-1.21027
108115964	chr11:108115964:T:C	1.54504e-05	2.53098	-0.778873
108116090	chr11:108116090:C:T	6.70627e-06	-9.99416e-11	0.917513
108116927	chr11:108116927:T:C	4.46081e-06	-9.99416e-11	0.509802
108117057	chr11:108117057:G:A	2.33802e-06	-1.26673	1.13051
108117130	chr11:108117130:A:G	5.68695e-06	-9.99416e-11	0.752645
108117311	chr11:108117311:T:C	2.5124e-05	3.52173	-1.28344
108117451	chr11:108117451:A:G	7.26046e-07	-9.99416e-11	-1.30567
108118029	chr11:108118029:GCT:G	2.7008e-06	-9.99416e-11	0.00801681
108118191	chr11:108118191:G:A	3.13073e-06	0.155736	-3.91713e-10
108118975	chr11:108118975:C:T	7.82276e-07	-0.027735	-1.20334
108119488	chr11:108119488:C:T	1.15099e-06	-9.99416e-11	-0.844911
108119495	chr11:108119495:G:A	1.49432e-06	-9.99416e-11	-0.58386
108119530	chr11:108119530:C:A	6.64347e-07	-9.99416e-11	-1.39448
108119664	chr11:108119664:A:T	9.79297e-07	-9.99416e-11	-1.00645
108120160	chr11:108120160:C:T	7.34066e-07	0.0171188	-1.3118
108120380	chr11:108120380:T:C	6.92185e-07	-9.99416e-11	-1.35343
108121009	chr11:108121009:T:A	0.00102446	-9.99416e-11	5.94639
108121221	chr11:108121221:T:C	1.66729e-06	-0.474331	-3.91713e-10
108121415	chr11:108121415:C:G	1.6685e-06	-9.99416e-11	-0.473603
108121598	chr11:108121598:T:A	4.62664e-06	-1.27865	1.82495
108121702	chr11:108121702:C:A	6.96902e-07	-9.99416e-11	-1.34664
108121969	chr11:108121969:A:T	6.21437e-07	-1.46125	-3.91713e-10
108123081	chr11:108123081:A:AC	7.05166e-07	-9.99416e-11	-1.33485
108123105	chr11:108123105:G:C	9.23292e-07	-9.99416e-11	-1.06534
108123695	chr11:108123695:T:C	1.53519e-06	-9.99416e-11	-0.556878
108124605	chr11:108124605:G:A	4.19036e-06	-9.99416e-11	0.447258
108124816	chr11:108124816:G:A	1.38802e-06	-9.99416e-11	-0.657652
108124956	chr11:108124956:G:A	1.01468e-06	-9.99416e-11	-0.970953
108125176	chr11:108125176:A:G	2.90992e-06	0.237706	-0.155109
108125656	chr11:108125656:G:A	3.94839e-06	-9.99416e-11	0.387778
108125666	chr11:108125666:G:A	1.12228e-06	-9.99416e-11	-0.870167
108126405	chr11:108126405:T:C	7.81297e-07	-1.23233	-3.91713e-10
108126481	chr11:108126481:C:T	6.49527e-07	-1.41704	-3.91713e-10
108126738	chr11:108126738:T:A	1.79732e-06	-1.17618	0.776946
108127182	chr11:108127182:T:C	2.12949e-05	-9.99416e-11	2.07294
108127211	chr11:108127211:G:A	2.47778e-06	-9.99416e-11	-0.0781662
108127285	chr11:108127285:G:T	2.76425e-06	-9.99416e-11	0.0312406
108127399	chr11:108127399:G:A	6.59646e-07	-1.18096	-0.220618
108127469	chr11:108127469:C:T	4.0048e-06	-9.99416e-11	0.401965
108127950	chr11:108127950:G:A	8.93002e-07	-9.99416e-11	-1.0987
108128218	chr11:108128218:T:C	4.31961e-06	-9.99416e-11	0.477635
108128356	chr11:108128356:C:T	6.82502e-07	-9.99416e-11	-1.36752
108128986	chr11:108128986:T:C	1.40208e-06	-9.99416e-11	-0.647573
108129620	chr11:108129620:G:C	6.66164e-07	-9.99416e-11	-1.39175
108130340	chr11:108130340:G:A	7.0042e-07	-9.99416e-11	-1.3416
108130411	chr11:108130411:A:AT	3.50068e-06	-9.99416e-11	0.267427
108130682	chr11:108130682:C:T	3.40746e-06	-9.99416e-11	0.240438
108130894	chr11:108130894:T:C	5.64002e-07	-0.169509	-1.38872
108130906	chr11:108130906:C:T	6.57437e-07	-9.99416e-11	-1.40494
108130987	chr11:108130987:C:A	5.98265e-07	-0.101203	-1.39805
108131718	chr11:108131718:T:C	7.52561e-07	-9.99416e-11	-1.2698
108132620	chr11:108132620:C:T	1.49296e-06	-9.99416e-11	-0.584766
108133254	chr11:108133254:A:T	1.06819e-06	-9.99416e-11	-0.919562
108133960	chr11:108133960:G:A	9.23646e-07	-1.51431	0.449351
108134426	chr11:108134426:C:T	1.82987e-06	-9.99416e-11	-0.381286
108134488	chr11:108134488:C:G	3.95868e-06	-1.32684	1.71722
108134655	chr11:108134655:A:G	6.58194e-07	-9.99416e-11	-1.40379
108134731	chr11:108134731:G:A	1.69612e-06	-9.99416e-11	-0.457183
108135320	chr11:108135320:A:C	8.29091e-06	0.288898	0.840732
108135378	chr11:108135378:G:A	3.6475e-06	-9.99416e-11	0.308514
108135429	chr11:108135429:G:C	0.000103472	4.83356	-1.17979
108135455	chr11:108135455:T:G	6.50275e-07	-1.50683	0.0909403
108135739	chr11:108135739:A:G	1.10643e-05	0.240488	1.17771
108136141	chr11:108136141:G:A	3.92277e-06	-9.99416e-11	0.381269
108136414	chr11:108136414:G:A	5.02016e-06	-9.99416e-11	0.627933
108136709	chr11:108136709:T:G	3.62351e-06	-9.99416e-11	0.301915
108137012	chr11:108137012:A:C	8.98931e-07	-9.99416e-11	-1.09208
108137396	chr11:108137396:A:G	5.32361e-06	-9.99416e-11	0.686622
108137516	chr11:108137516:C:A	2.06691e-06	-0.259477	-3.91713e-10
108137519	chr11:108137519:A:C	9.82073e-07	-9.99416e-11	-1.00362
108137575	chr11:108137575:G:A	8.01639e-07	-0.234856	-0.97177
108137745	chr11:108137745:C:T	2.20198e-06	-9.99416e-11	-0.196173
108138274	chr11:108138274:C:T	4.75833e-06	-9.99416e-11	0.574367
108138484	chr11:108138484:C:T	9.1856e-07	-1.07048	-3.91713e-10
108138537	chr11:108138537:G:C	8.11396e-07	-9.99416e-11	-1.19453
108138610	chr11:108138610:G:A	8.23596e-07	-1.1796	-3.91713e-10
108138654	chr11:108138654:T:C	5.84388e-07	-0.119695	-1.40302
108138933	chr11:108138933:C:A	2.2445e-07	-1.13882	-1.34081
108139160	chr11:108139160:C:T	1.01819e-06	-9.99416e-11	-0.967502
108139200	chr11:108139200:G:A	2.36396e-07	-1.51519	-0.91259
108139327	chr11:108139327:T:C	4.32887e-06	0.479778	-3.91713e-10
108139374	chr11:108139374:T:G	2.77685e-07	-1.50671	-0.760085
108139432	chr11:108139432:A:C	5.3409e-06	0.0982655	0.5916
108139811	chr11:108139811:CCCCCATGCCCG:C	2.10047e-07	-1.17015	-1.37581
108140022	chr11:108140022:A:G	1.48269e-05	-9.99416e-11	1.71091
108140839	chr11:108140839:T:C	1.29038e-05	0.332872	1.23912
108140916	chr11:108140916:A:G	7.71484e-07	-9.99416e-11	-1.24497
108141120	chr11:108141120:A:G	8.14799e-07	-1.19034	-3.91713e-10
108141130	chr11:108141130:A:G	1.31758e-05	0.365298	1.22756
108141310	chr11:108141310:G:A	6.74687e-07	-1.37904	-3.91713e-10
108141577	chr11:108141577:G:A	3.2683e-06	-9.99416e-11	0.198741
108141922	chr11:108141922:T:C	2.8785e-06	-9.99416e-11	0.0717415
108142187	chr11:108142187:C:T	1.06554e-06	-9.99416e-11	-0.922046
108142279	chr11:108142279:T:A	2.21382e-07	-1.11324	-1.38016
108142366	chr11:108142366:A:G	5.74901e-06	-1.35181	2.11531
108143117	chr11:108143117:C:T	1.06903e-06	-9.99416e-11	-0.918773
108143361	chr11:108143361:T:C	1.22441e-05	0.433337	1.08618
108143430	chr11:108143430:T:A	3.7958e-06	-9.99416e-11	0.348365
108143489	chr11:108143489:G:A	4.10276e-06	-9.99416e-11	0.426129
108143695	chr11:108143695:G:T	5.07509e-06	0.638815	-3.91713e-10
108143908	chr11:108143908:A:C	5.58011e-07	-1.51101	-0.0578935
108144257	chr11:108144257:T:G	7.3156e-07	-9.99416e-11	-1.2981
108144433	chr11:108144433:G:C	2.27565e-05	-9.99416e-11	2.13932
108144439	chr11:108144439:G:A	7.68239e-07	-9.99416e-11	-1.24918
108144706	chr11:108144706:GA:G	7.80703e-07	-9.99416e-11	-1.23309
108144847	chr11:108144847:C:T	1.18163e-06	-9.99416e-11	-0.818638
108145057	chr11:108145057:C:T	6.76759e-07	-9.99416e-11	-1.37597
108145073	chr11:108145073:A:C	8.52718e-07	-9.99416e-11	-1.14486
108145287	chr11:108145287:G:T	6.43616e-05	3.77771	-0.598722
108145389	chr11:108145389:T:C	1.50653e-06	-9.99416e-11	-0.575719
108145463	chr11:108145463:G:A	2.10414e-06	-0.241623	-3.91713e-10
108146005	chr11:108146005:C:A	2.79282e-06	-9.99416e-11	0.041521
108146264	chr11:108146264:T:C	6.68561e-07	-9.99416e-11	-1.38816
108146548	chr11:108146548:CTAA:C	8.47008e-07	-9.99416e-11	-1.15157
108146820	chr11:108146820:G:A	1.91964e-05	-1.26082	3.23002
108147024	chr11:108147024:G:A	8.31749e-07	-9.99416e-11	-1.16975
108147394	chr11:108147394:A:AC	3.33903e-06	-9.99416e-11	0.220152
108147557	chr11:108147557:TTAAAAA:T	6.0173e-06	0.809109	-3.91713e-10
108147604	chr11:108147604:G:C	9.15916e-07	-9.99416e-11	-1.07336
108147648	chr11:108147648:G:A	1.75558e-06	-9.99416e-11	-0.422733
108147897	chr11:108147897:G:A	1.09494e-06	-9.99416e-11	-0.894829
108147945	chr11:108147945:A:G	8.59515e-07	-9.99416e-11	-1.13692
108148132	chr11:108148132:CAG:C	1.11969e-06	-9.99416e-11	-0.872478
108148989	chr11:108148989:GCCTC:G	9.41278e-05	-9.99416e-11	3.55912
108148993	chr11:108148993:C:CGAGG	0.000104604	-9.99416e-11	3.66465
108149197	chr11:108149197:C:T	1.12799e-06	-9.99416e-11	-0.865095
108149426	chr11:108149426:T:C	4.63543e-06	-9.99416e-11	0.548199
108150192	chr11:108150192:T:C	6.80253e-07	-9.99416e-11	-1.37082
108150478	chr11:108150478:T:C	0.000431857	2.7142	2.36836
108150549	chr11:108150549:G:A	4.07811e-05	-1.00902	3.73171
108151334	chr11:108151334:A:T	0.00353172	3.69589	3.48813
108151388	chr11:108151388:T:C	1.11098e-06	-9.99416e-11	-0.880284
108151460	chr11:108151460:C:T	6.65737e-07	-9.99416e-11	-1.39239
108151507	chr11:108151507:C:T	0.000571869	3.08986	2.27352
108151579	chr11:108151579:T:C	7.08651e-07	-9.99416e-11	-1.32992
108151793	chr11:108151793:C:G	1.609e-06	-9.99416e-11	-0.509915
108152477	chr11:108152477:G:A	7.38852e-07	-9.99416e-11	-1.28819
108152554	chr11:108152554:A:G	1.83184e-06	-0.38021	-3.91713e-10
108152555	chr11:108152555:AAGTT:A	2.05735e-06	-9.99416e-11	-0.26411
108152557	chr11:108152557:G:A	0.00118005	3.57182	2.51596
108153018	chr11:108153018:T:C	6.34236e-05	-0.417622	3.58193
108153099	chr11:108153099:G:A	7.6274e-07	-9.99416e-11	-1.25637
108153323	chr11:108153323:T:C	0.00187201	6.18936	0.359873
108153609	chr11:108153609:T:C	0.00111142	4.4721	1.55576
108153675	chr11:108153675:C:A	2.05365e-06	-9.99416e-11	-0.265908
108154487	chr11:108154487:C:T	0.000136264	4.14092	-0.211851
108154905	chr11:108154905:C:G	7.91948e-07	-1.21879	-3.91713e-10
108155186	chr11:108155186:AT:A	7.95262e-07	-9.99416e-11	-1.21461
108155197	chr11:108155197:A:T	0.0001183	-9.99416e-11	3.7877
108155526	chr11:108155526:G:A	2.45886e-06	-0.0858306	-3.91713e-10
108155610	chr11:108155610:G:A	6.71791e-07	-9.99416e-11	-1.38334
108155787	chr11:108155787:T:C	0.000463303	-9.99416e-11	5.15285
108156388	chr11:108156388:G:A	6.57985e-07	-9.99416e-11	-1.4041
108157329	chr11:108157329:T:C	7.5704e-07	-9.99416e-11	-1.26387
108158206	chr11:108158206:T:C	0.000117045	-9.99416e-11	3.77703
108158257	chr11:108158257:T:G	1.10138e-06	-0.888967	-3.91713e-10
108159660	chr11:108159660:GATTTC:G	1.23735e-06	-9.99416e-11	-0.77256
108160435	chr11:108160435:C:G	6.64385e-07	-9.99416e-11	-1.39442
108160567	chr11:108160567:TC:T	0.000455644	4.26567	0.870509
108160649	chr11:108160649:G:A	0.000562986	5.87961	-0.53189
108161153	chr11:108161153:T:C	3.76275e-06	-9.99416e-11	0.33962
108162766	chr11:108162766:A:G	1.51325e-06	-9.99416e-11	-0.571272
108163228	chr11:108163228:C:T	0.000302817	4.18319	0.544408
108163397	chr11:108163397:A:G	3.17348e-05	3.87635	-1.40446
108163446	chr11:108163446:A:G	9.98668e-07	-9.99416e-11	-0.986862
108163572	chr11:108163572:A:G	9.87686e-07	-9.99416e-11	-0.99792
108163822	chr11:108163822:G:GA	1.4277e-06	-9.99416e-11	-0.629465
108164617	chr11:108164617:A:T	1.52591e-06	-9.99416e-11	-0.562939
108165375	chr11:108165375:G:C	1.2514e-06	-9.99416e-11	-0.761269
108165853	chr11:108165853:C:T	7.07522e-07	-9.99416e-11	-1.33152
108166023	chr11:108166023:T:G	0.000101255	-9.99416e-11	3.63212
108166353	chr11:108166353:C:T	1.31124e-06	-9.99416e-11	-0.714556
108166405	chr11:108166405:A:T	6.56883e-07	-9.99416e-11	-1.40578
108167081	chr11:108167081:A:G	1.18705e-06	-9.99416e-11	-0.814062
108167750	chr11:108167750:A:G	0.000195906	-0.954073	5.24618
108167816	chr11:108167816:T:C	0.000195764	-9.99416e-11	4.29138
108168160	chr11:108168160:ACTT:A	6.68378e-07	-9.99416e-11	-1.38843
108168211	chr11:108168211:C:T	9.78866e-05	-9.99416e-11	3.59828
108168315	chr11:108168315:T:C	2.7401e-07	-1.50565	-0.774466
108168321	chr11:108168321:A:G	1.27721e-06	-9.99416e-11	-0.740853
108168705	chr11:108168705:C:T	1.61456e-06	-9.99416e-11	-0.506465
108168773	chr11:108168773:A:G	6.62063e-07	-9.99416e-11	-1.39792
108168835	chr11:108168835:T:C	6.73996e-07	-9.99416e-11	-1.38006
108169377	chr11:108169377:A:G	0.00226804	3.57119	3.16996
108169624	chr11:108169624:T:C	1.6539e-06	-9.99416e-11	-0.482396
108169757	chr11:108169757:G:T	3.92854e-06	0.15733	0.225409
108170521	chr11:108170521:AG:A	1.57171e-06	-9.99416e-11	-0.533365
108171089	chr11:108171089:G:A	2.57077e-07	-1.47569	-0.868219
108171114	chr11:108171114:T:C	6.10602e-06	-9.99416e-11	0.823746
108171240	chr11:108171240:G:C	1.51697e-06	-9.99416e-11	-0.568812
108171312	chr11:108171312:G:A	1.00588e-06	-9.99416e-11	-0.979666
108171692	chr11:108171692:C:G	1.2263e-06	-9.99416e-11	-0.781529
108171732	chr11:108171732:C:T	2.88236e-06	-9.99416e-11	0.0730799
108172808	chr11:108172808:TAGA:T	7.82428e-06	1.0717	-3.91713e-10
108173161	chr11:108173161:A:G	7.94349e-07	-9.99416e-11	-1.21576
108173261	chr11:108173261:C:T	0.00120589	4.30709	1.80236
108173364	chr11:108173364:T:A	0.00134117	5.00007	1.2157
108174268	chr11:108174268:A:G	0.000255286	4.21687	0.339989
108174586	chr11:108174586:GTATGATA:G	1.72147e-06	-9.99416e-11	-0.442351
108174715	chr11:108174715:T:C	2.33744e-06	-9.99416e-11	-0.136474
108174785	chr11:108174785:G:A	8.03385e-07	-9.99416e-11	-1.20445
108174969	chr11:108174969:GA:G	7.0977e-07	-9.99416e-11	-1.32834
108175226	chr11:108175226:T:C	6.4928e-07	-1.41742	-3.91713e-10
108175229	chr11:108175229:C:T	0.00509587	4.55956	2.99109
108175498	chr11:108175498:T:A	8.27363e-07	-9.99416e-11	-1.17504
108176392	chr11:108176392:T:C	9.707e-07	-1.01527	-3.91713e-10
108176769	chr11:108176769:A:G	2.41626e-05	-9.99416e-11	2.19928
108177210	chr11:108177210:GGTA:G	6.78794e-07	-9.99416e-11	-1.37297
108177255	chr11:108177255:A:G	2.68964e-07	-1.50934	-0.789369
108177656	chr11:108177656:A:G	3.79332e-06	0.347712	-3.91713e-10
108177948	chr11:108177948:T:G	6.63624e-07	-9.99416e-11	-1.39557
108178370	chr11:108178370:G:T	2.32173e-06	-9.99416e-11	-0.143216
108178377	chr11:108178377:G:A	1.26529e-06	-9.99416e-11	-0.75023
108178566	chr11:108178566:A:G	5.38439e-06	-9.99416e-11	0.697974
108178932	chr11:108178932:G:A	9.91693e-07	-9.99416e-11	-0.993871
108179206	chr11:108179206:C:A	1.47364e-06	-9.99416e-11	-0.597796
108179677	chr11:108179677:G:A	2.19136e-06	-9.99416e-11	-0.201008
108179766	chr11:108179766:T:C	2.17776e-06	-9.99416e-11	-0.207233
108180056	chr11:108180056:G:A	9.56857e-05	-9.99416e-11	3.57554
108180573	chr11:108180573:A:G	0.00349214	3.96644	3.2063
108180757	chr11:108180757:T:C	1.22087e-06	-9.99416e-11	-0.785967
108180978	chr11:108180978:A:G	8.78256e-07	-9.99416e-11	-1.11535
108181262	chr11:108181262:G:A	0.000284976	-0.847327	5.5142
108181275	chr11:108181275:C:A	9.2457e-07	-1.06396	-3.91713e-10
108181291	chr11:108181291:C:T	9.76205e-07	-9.99416e-11	-1.00961
108181532	chr11:108181532:A:C	7.0474e-07	-9.99416e-11	-1.33546
108181701	chr11:108181701:G:A	0.000897375	6.21206	-0.398117
108182188	chr11:108182188:T:G	7.86815e-07	-9.99416e-11	-1.22529
108182261	chr11:108182261:C:T	1.58465e-06	-9.99416e-11	-0.525168
108183160	chr11:108183160:T:A	0.00439255	4.95851	2.44362
108183308	chr11:108183308:T:TA	9.89696e-07	-0.995887	-3.91713e-10
108183355	chr11:108183355:A:G	0.0041612	7.03553	0.312501
108183673	chr11:108183673:A:C	6.72758e-07	-9.99416e-11	-1.3819
108183773	chr11:108183773:T:C	0.00404526	3.96712	3.35265
108183871	chr11:108183871:G:T	1.17523e-06	-9.99416e-11	-0.824062
108183877	chr11:108183877:A:G	8.00092e-05	4.66558	-1.26897
108183939	chr11:108183939:A:G	1.91122e-06	-9.99416e-11	-0.337786
108184017	chr11:108184017:C:A	0.000102642	-9.99416e-11	3.64572
108184329	chr11:108184329:G:A	5.88842e-07	-1.51513	-3.91713e-10
108184344	chr11:108184344:C:T	2.03198e-06	-9.99416e-11	-0.276518
108184405	chr11:108184405:G:C	1.66623e-07	-1.51508	-1.26247
108184451	chr11:108184451:G:A	8.22174e-07	-9.99416e-11	-1.18133
108184951	chr11:108184951:T:C	1.25779e-05	-9.99416e-11	1.54641
108185009	chr11:108185009:T:C	1.45654e-06	-9.99416e-11	-0.609468
108185277	chr11:108185277:G:A	6.60217e-07	-9.99416e-11	-1.40072
108185307	chr11:108185307:A:G	3.90167e-06	-9.99416e-11	0.375875
108185981	chr11:108185981:A:C	0.00171314	3.86919	2.59136
108186658	chr11:108186658:A:G	1.95265e-06	-9.99416e-11	-0.316343
108186690	chr11:108186690:T:C	6.80793e-07	-9.99416e-11	-1.37003
108187129	chr11:108187129:G:A	0.00106851	4.368	1.62048
108187191	chr11:108187191:C:A	0.000294307	-0.85803	5.55712
108187685	chr11:108187685:G:GA	0.000614926	-9.99416e-11	5.43597
108187908	chr11:108187908:T:C	6.59568e-07	-9.99416e-11	-1.4017
108188067	chr11:108188067:G:A	9.41115e-07	-9.99416e-11	-1.04622
108188273	chr11:108188273:T:C	0.00231884	4.61537	2.14792
108188602	chr11:108188602:C:A	6.86229e-07	-9.99416e-11	-1.36207
108189025	chr11:108189025:G:A	7.07186e-07	-9.99416e-11	-1.33199
108189557	chr11:108189557:T:C	0.00259896	6.67573	0.201607
108189566	chr11:108189566:C:T	1.16412e-06	-9.99416e-11	-0.83356
108189597	chr11:108189597:G:A	8.47127e-06	0.438168	0.712983
108189646	chr11:108189646:G:A	1.40215e-06	-9.99416e-11	-0.647521
108189652	chr11:108189652:C:T	1.23145e-05	-9.99416e-11	1.52525
108190010	chr11:108190010:A:T	9.98249e-07	-9.99416e-11	-0.987282
108190518	chr11:108190518:G:A	6.56852e-07	-9.99416e-11	-1.40583
108190562	chr11:108190562:TTTAG:T	9.75624e-07	-9.99416e-11	-1.01021
108190652	chr11:108190652:C:T	5.70258e-06	0.755389	-3.91713e-10
108191081	chr11:108191081:C:A	0.000220692	4.28795	0.123287
108192199	chr11:108192199:T:C	6.90959e-07	-9.99416e-11	-1.3552
108192289	chr11:108192289:T:C	1.40748e-06	-9.99416e-11	-0.643727
108192803	chr11:108192803:T:A	2.50082e-07	-0.979355	-1.39214
108193047	chr11:108193047:G:A	3.3165e-06	-9.99416e-11	0.213381
108193167	chr11:108193167:C:G	1.07433e-06	-0.913834	-3.91713e-10
108193170	chr11:108193170:A:T	1.07178e-06	-0.91621	-3.91713e-10
108193658	chr11:108193658:G:C	6.92213e-07	-9.99416e-11	-1.35339
108193693	chr11:108193693:C:A	2.18883e-06	-9.99416e-11	-0.202163
108193880	chr11:108193880:T:C	9.38459e-07	-9.99416e-11	-1.04905
108193918	chr11:108193918:G:A	1.07243e-06	-9.99416e-11	-0.915605
108194208	chr11:108194208:A:G	0.000455425	4.5182	0.617505
108194525	chr11:108194525:A:G	0.00300632	6.76413	0.258812
108194889	chr11:108194889:T:C	7.87235e-07	-9.99416e-11	-1.22476
108194944	chr11:108194944:C:T	2.19124e-06	-9.99416e-11	-0.201062
108194981	chr11:108194981:G:A	0.0103698	4.38982	3.87131
108194999	chr11:108194999:T:G	7.53139e-05	-9.99416e-11	3.33614
108195614	chr11:108195614:A:G	5.21666e-06	-9.99416e-11	0.666327
108195761	chr11:108195761:G:A	1.02678e-06	-9.99416e-11	-0.959104
108195983	chr11:108195983:T:G	1.37718e-06	-9.99416e-11	-0.665493
108196004	chr11:108196004:C:T	1.03211e-06	-9.99416e-11	-0.953923
108196193	chr11:108196193:G:C	1.42417e-06	-9.99416e-11	-0.631937
108196283	chr11:108196283:T:C	9.74595e-07	-9.99416e-11	-1.01126
108196507	chr11:108196507:ATAAT:A	0.00961076	4.50255	3.68256
108196670	chr11:108196670:T:C	6.14274e-07	-1.47284	-3.91713e-10
108196863	chr11:108196863:A:G	1.1856e-06	-9.99416e-11	-0.815283
108196998	chr11:108196998:G:A	6.80087e-07	-9.99416e-11	-1.37106
108198057	chr11:108198057:T:C	1.05264e-06	-9.99416e-11	-0.934228
108198227	chr11:108198227:T:C	2.23198e-07	-1.09821	-1.38701
108198312	chr11:108198312:T:C	3.08038e-06	0.139522	-3.91713e-10
108198909	chr11:108198909:T:A	9.53125e-07	-9.99416e-11	-1.03354
108199234	chr11:108199234:G:A	1.16101e-06	-9.99416e-11	-0.836241
108199583	chr11:108199583:G:A	6.62047e-07	-9.99416e-11	-1.39795
108199846	chr11:108199846:C:T	9.02893e-05	-9.99416e-11	3.51749
108200539	chr11:108200539:T:C	8.39029e-07	-9.99416e-11	-1.16104
108200694	chr11:108200694:A:G	6.32292e-06	-9.99416e-11	0.858651
108200755	chr11:108200755:C:A	1.07019e-06	-9.99416e-11	-0.91769
108201517	chr11:108201517:G:A	1.03648e-06	-9.99416e-11	-0.9497
108201545	chr11:108201545:C:T	0.000433334	-9.99416e-11	5.08598
108202345	chr11:108202345:G:A	9.8093e-07	-9.99416e-11	-1.00478
108202659	chr11:108202659:T:C	3.10237e-06	-9.99416e-11	0.146636
108203342	chr11:108203342:C:T	1.46296e-06	-9.99416e-11	-0.605068
108203464	chr11:108203464:A:G	1.08964e-06	-9.99416e-11	-0.899681
108203870	chr11:108203870:T:C	6.57483e-07	-9.99416e-11	-1.40487
108204175	chr11:108204175:C:G	9.55802e-07	-9.99416e-11	-1.03073
108204380	chr11:108204380:T:TG	6.5603e-05	4.46505	-1.26696
108204458	chr11:108204458:T:C	1.04385e-06	-9.99416e-11	-0.942615
108204639	chr11:108204639:G:A	9.17669e-07	-9.99416e-11	-1.07145
108205479	chr11:108205479:A:C	8.06553e-07	-9.99416e-11	-1.20052
108206330	chr11:108206330:G:A	2.18855e-06	-9.99416e-11	-0.202289
108206809	chr11:108206809:C:T	5.89843e-07	-1.51343	-3.91713e-10
108207130	chr11:108207130:G:A	0.0222405	4.24614	4.778
108207156	chr11:108207156:G:C	1.61229e-06	-9.99416e-11	-0.507875
108207542	chr11:108207542:G:C	9.70998e-07	-9.99416e-11	-1.01496
108207596	chr11:108207596:C:T	7.08715e-07	-9.99416e-11	-1.32983
108207663	chr11:108207663:C:T	9.53555e-07	-9.99416e-11	-1.03309
108207684	chr11:108207684:C:A	1.06972e-06	-9.99416e-11	-0.918136
108207966	chr11:108207966:G:T	0.00323615	3.70706	3.38955
108208233	chr11:108208233:A:G	1.72849e-06	-9.99416e-11	-0.438281
108208532	chr11:108208532:G:A	6.57175e-07	-9.99416e-11	-1.40533
108209000	chr11:108209000:C:T	1.546e-06	-9.99416e-11	-0.549861
108209366	chr11:108209366:C:T	1.04917e-06	-9.99416e-11	-0.937535
108209672	chr11:108209672:G:A	0.0121285	4.40831	4.00948
108209685	chr11:108209685:C:T	0.00129618	4.70717	1.47448
108209705	chr11:108209705:T:C	0.00360168	3.84554	3.35809
108209837	chr11:108209837:G:A	9.74229e-07	-9.99416e-11	-1.01164
108209940	chr11:108209940:G:A	6.99838e-07	-9.99416e-11	-1.34244
108210476	chr11:108210476:T:C	9.97494e-07	-9.99416e-11	-0.988039
108211130	chr11:108211130:C:T	2.46416e-06	-9.99416e-11	-0.0836776
108211159	chr11:108211159:T:C	1.01789e-06	-9.99416e-11	-0.967801
108211170	chr11:108211170:C:T	4.24657e-06	-9.99416e-11	0.460583
108211453	chr11:108211453:G:A	1.77044e-06	-9.99416e-11	-0.414301
108211623	chr11:108211623:G:A	5.13579e-06	-9.99416e-11	0.650705
108212134	chr11:108212134:A:G	9.91881e-05	-9.99416e-11	3.61149
108212135	chr11:108212135:T:C	6.93657e-07	-9.99416e-11	-1.35131
108212628	chr11:108212628:A:T	6.52167e-07	-1.41298	-3.91713e-10
108213487	chr11:108213487:C:T	4.95465e-06	-9.99416e-11	0.614796
108213675	chr11:108213675:C:G	6.57077e-07	-9.99416e-11	-1.40548
108213734	chr11:108213734:A:G	1.60143e-06	-9.99416e-11	-0.514631
108213790	chr11:108213790:A:G	7.41541e-07	-9.99416e-11	-1.28455
108214338	chr11:108214338:A:G	1.64977e-06	-9.99416e-11	-0.484893
108214377	chr11:108214377:T:C	6.80734e-07	-9.99416e-11	-1.37011
108214665	chr11:108214665:T:C	9.76519e-07	-9.99416e-11	-1.00929
108215081	chr11:108215081:T:C	0.000352224	6.08103	-1.20229
108215107	chr11:108215107:G:A	5.26104e-06	-9.99416e-11	0.6748
108215228	chr11:108215228:C:G	7.0474e-07	-9.99416e-11	-1.33546
108215333	chr11:108215333:C:CA	3.04223e-06	-9.99416e-11	0.127061
108215336	chr11:108215336:G:A	1.9518e-06	-0.316775	-3.91713e-10
108215342	chr11:108215342:A:G	6.74558e-07	-9.99416e-11	-1.37923
108215506	chr11:108215506:A:G	4.0365e-06	-9.99416e-11	0.409849
108215715	chr11:108215715:C:T	1.10098e-06	-9.99416e-11	-0.889326
108215761	chr11:108215761:A:G	7.63669e-07	-1.25515	-3.91713e-10
108215875	chr11:108215875:T:C	1.28825e-06	-9.99416e-11	-0.732243
108216085	chr11:108216085:T:A	9.26924e-07	-9.99416e-11	-1.06141
108216336	chr11:108216336:C:T	2.19996e-06	-9.99416e-11	-0.197089
108216477	chr11:108216477:A:G	9.99754e-07	-9.99416e-11	-0.985775
108216491	chr11:108216491:T:C	1.00529e-06	-9.99416e-11	-0.980256
108216809	chr11:108216809:TCTG:T	6.59618e-07	-9.99416e-11	-1.40162
108216896	chr11:108216896:A:T	1.63733e-06	-9.99416e-11	-0.492465
108217110	chr11:108217110:A:G	2.60565e-06	-9.99416e-11	-0.0278476
108217167	chr11:108217167:ATGAG:A	2.05584e-06	-9.99416e-11	-0.264844
108217766	chr11:108217766:A:G	0.000217879	4.2871	0.111308
108218424	chr11:108218424:T:C	2.81349e-07	-1.50917	-0.744512
108218433	chr11:108218433:TTTA:T	6.5675e-07	-9.99416e-11	-1.40598
108218524	chr11:108218524:T:C	2.04474e-06	-9.99416e-11	-0.27026
108218595	chr11:108218595:A:G	9.31422e-07	-9.99416e-11	-1.05657
108219194	chr11:108219194:G:A	6.59416e-07	-9.99416e-11	-1.40193
108219272	chr11:108219272:T:G	1.18144e-06	-9.99416e-11	-0.818792
108219335	chr11:108219335:C:G	9.53674e-07	-9.99416e-11	-1.03296
108219346	chr11:108219346:C:A	9.98848e-07	-9.99416e-11	-0.986682
108219380	chr11:108219380:T:TG	3.9338e-06	-9.99416e-11	0.384078
108219608	chr11:108219608:T:C	5.19927e-06	0.662989	-3.91713e-10
108220304	chr11:108220304:T:C	9.20913e-07	-9.99416e-11	-1.06792
108220596	chr11:108220596:G:A	6.59636e-07	-9.99416e-11	-1.4016
108220770	chr11:108220770:G:T	6.58402e-07	-9.99416e-11	-1.40347
108221576	chr11:108221576:C:G	2.76642e-06	0.0320259	-3.91713e-10
108221881	chr11:108221881:T:G	4.6921e-06	-9.99416e-11	0.56035
108221887	chr11:108221887:C:T	6.67913e-07	-9.99416e-11	-1.38913
108222308	chr11:108222308:G:T	2.00076e-06	-9.99416e-11	-0.292
108222350	chr11:108222350:C:T	1.005e-06	-0.980547	-3.91713e-10
108222481	chr11:108222481:A:T	0.0178959	4.18233	4.62447
108223106	chr11:108223106:G:A	0.00050269	4.58503	0.649418
108224307	chr11:108224307:G:A	4.06848e-06	0.417741	-3.91713e-10
108224493	chr11:108224493:A:G	0.00587946	4.0579	3.63579
108224502	chr11:108224502:A:G	9.3521e-07	-9.99416e-11	-1.05251
108225109	chr11:108225109:T:C	1.10978e-06	-9.99416e-11	-0.881371
108225326	chr11:108225326:A:T	6.55277e-07	-1.40823	-3.91713e-10
108225414	chr11:108225414:A:G	0.00470781	3.90647	3.56498
108226606	chr11:108226606:A:G	0.0165412	3.78241	4.94567
108226742	chr11:108226742:C:A	5.07872e-06	-9.99416e-11	0.639529
108226776	chr11:108226776:C:T	3.81862e-06	-9.99416e-11	0.35436
108226946	chr11:108226946:C:T	8.86287e-07	-9.99416e-11	-1.10624
108227030	chr11:108227030:C:T	1.16772e-06	-0.830477	-3.91713e-10
108227732	chr11:108227732:TAA:T	0.000138035	4.15753	-0.215549
108228154	chr11:108228154:TTTAG:T	8.65741e-07	-9.99416e-11	-1.1297
108228463	chr11:108228463:G:A	2.3704e-06	-9.99416e-11	-0.122472
108228504	chr11:108228504:T:C	0.00011491	-9.99416e-11	3.75862
108228844	chr11:108228844:A:G	1.37003e-06	-0.670698	-3.91713e-10
108229161	chr11:108229161:A:G	3.13246e-06	-9.99416e-11	0.156289
108229171	chr11:108229171:C:T	2.867e-06	-9.99416e-11	0.0677383
108230007	chr11:108230007:A:T	4.81113e-06	0.585403	-3.91713e-10
108230119	chr11:108230119:A:G	1.31148e-06	-9.99416e-11	-0.714375
108230134	chr11:108230134:G:T	0.000106878	-9.99416e-11	3.68616
108230214	chr11:108230214:G:A	3.14298e-06	-9.99416e-11	0.159641
108230221	chr11:108230221:G:T	2.84015e-06	-9.99416e-11	0.0583276
108230661	chr11:108230661:C:T	1.38426e-06	-9.99416e-11	-0.660365
108230765	chr11:108230765:A:G	6.17727e-05	3.86339	-0.72546
108231072	chr11:108231072:A:G	3.55289e-06	-9.99416e-11	0.282231
108231111	chr11:108231111:G:C	1.59712e-06	-9.99416e-11	-0.517326
108231192	chr11:108231192:C:T	0.00421632	3.88959	3.4716
108231335	chr11:108231335:G:A	6.96742e-07	-9.99416e-11	-1.34687
108231775	chr11:108231775:G:T	7.59452e-07	-9.99416e-11	-1.26069
108232163	chr11:108232163:G:T	6.72641e-07	-9.99416e-11	-1.38207
108232239	chr11:108232239:C:T	3.60978e-06	-9.99416e-11	0.298118
108232277	chr11:108232277:A:G	3.55234e-06	-9.99416e-11	0.282076
108232846	chr11:108232846:G:A	2.53187e-06	-9.99416e-11	-0.0565722
108232966	chr11:108232966:G:A	3.54088e-06	-9.99416e-11	0.278845
108232998	chr11:108232998:G:C	1.6746e-06	-9.99416e-11	-0.469952
108233210	chr11:108233210:A:G	5.27911e-06	-9.99416e-11	0.678229
108233798	chr11:108233798:A:G	7.90526e-05	3.4004	-0.0158177
108234090	chr11:108234090:T:C	9.47913e-07	-9.99416e-11	-1.03902
108234358	chr11:108234358:A:C	2.56363e-06	-9.99416e-11	-0.0441051
108234573	chr11:108234573:A:G	3.55461e-06	-9.99416e-11	0.282716
108234639	chr11:108234639:C:T	9.08194e-07	-9.99416e-11	-1.08183
108234827	chr11:108234827:C:T	1.07111e-06	-9.99416e-11	-0.916831
108234938	chr11:108234938:A:G	4.31862e-06	-9.99416e-11	0.477407
108234996	chr11:108234996:A:G	1.29949e-06	-9.99416e-11	-0.723558
108235201	chr11:108235201:T:C	0.000318837	4.05666	0.722496
108235511	chr11:108235511:AT:A	6.64883e-07	-9.99416e-11	-1.39367
108235599	chr11:108235599:A:G	5.88577e-07	-1.51558	-3.91713e-10
108235716	chr11:108235716:T:A	4.33245e-06	-9.99416e-11	0.480603
108236055	chr11:108236055:C:T	2.69301e-05	3.7061	-1.39838
108236286	chr11:108236286:G:A	9.45232e-07	-9.99416e-11	-1.04185
108236390	chr11:108236390:G:A	4.40801e-06	-9.99416e-11	0.497894
108236770	chr11:108236770:T:G	0.00605156	4.02855	3.69399
108236850	chr11:108236850:T:C	6.85802e-07	-9.99416e-11	-1.3627
108236933	chr11:108236933:G:A	5.7545e-05	3.81599	-0.748956
108237187	chr11:108237187:T:A	1.84286e-06	-0.374211	-3.91713e-10
108237197	chr11:108237197:G:A	4.37931e-06	-9.99416e-11	0.491363
108237810	chr11:108237810:A:G	1.8278e-06	-9.99416e-11	-0.382418
108238215	chr11:108238215:C:T	3.61078e-06	-9.99416e-11	0.298393
108238287	chr11:108238287:T:G	9.40876e-07	-9.99416e-11	-1.04647
108238337	chr11:108238337:A:G	1.12305e-06	-9.99416e-11	-0.869485
108238572	chr11:108238572:A:G	6.58562e-07	-9.99416e-11	-1.40323
108238895	chr11:108238895:A:G	1.1196e-06	-0.87256	-3.91713e-10
108239111	chr11:108239111:G:T	1.1681e-06	-9.99416e-11	-0.830152
108239793	chr11:108239793:C:G	8.52411e-07	-9.99416e-11	-1.14522
108239936	chr11:108239936:A:G	2.50905e-07	-1.51122	-0.856989
108240702	chr11:108240702:TA:T	0.000143536	3.67921	0.301842
108241471	chr11:108241471:A:G	7.77838e-07	-9.99416e-11	-1.23677
108241529	chr11:108241529:TTAAA:T	1.28973e-06	-9.99416e-11	-0.731096
108241530	chr11:108241530:T:G	8.14019e-07	-9.99416e-11	-1.1913
108242165	chr11:108242165:T:C	7.09779e-07	-9.99416e-11	-1.32833
108242251	chr11:108242251:G:T	1.26085e-05	2.13893	-0.590094
108242378	chr11:108242378:G:A	2.69101e-06	-9.99416e-11	0.0043877
108242418	chr11:108242418:CATT:C	6.89371e-07	-9.99416e-11	-1.3575
108242604	chr11:108242604:C:G	0.000150879	3.77344	0.257504
108242837	chr11:108242837:A:G	7.62467e-07	-1.25673	-3.91713e-10
108243307	chr11:108243307:A:T	8.38866e-07	-9.99416e-11	-1.16123
108243637	chr11:108243637:A:G	6.77022e-07	-9.99416e-11	-1.37558
108243779	chr11:108243779:A:G	0.00169246	6.564	-0.11559
108243905	chr11:108243905:T:G	3.57549e-06	-9.99416e-11	0.288572
108244000	chr11:108244000:G:C	1.83691e-06	-9.99416e-11	-0.377446
108244113	chr11:108244113:T:C	2.43022e-06	-9.99416e-11	-0.0975461
108244156	chr11:108244156:T:C	8.37851e-07	-9.99416e-11	-1.16244
108245051	chr11:108245051:T:G	3.51916e-06	-9.99416e-11	0.272692
108245253	chr11:108245253:G:A	3.17441e-06	-9.99416e-11	0.169594
108245644	chr11:108245644:T:A	1.65078e-06	-0.484281	-3.91713e-10
108245685	chr11:108245685:C:G	2.40161e-06	-0.109389	-3.91713e-10
108245755	chr11:108245755:A:C	2.56692e-06	-0.0428223	-3.91713e-10
108245973	chr11:108245973:T:C	7.84861e-05	4.04134	-0.663951
108246156	chr11:108246156:A:G	1.39298e-06	-9.99416e-11	-0.654083
108246322	chr11:108246322:A:G	1.83821e-06	-9.99416e-11	-0.376737
108246460	chr11:108246460:C:T	1.4646e-06	-9.99416e-11	-0.603949
108246608	chr11:108246608:C:T	0.00461369	3.85627	3.59499
108247405	chr11:108247405:C:T	1.49259e-06	-9.99416e-11	-0.58502
108247507	chr11:108247507:T:A	0.00384043	3.80466	3.46315
108247665	chr11:108247665:C:T	9.50645e-07	-9.99416e-11	-1.03614
108247689	chr11:108247689:G:A	1.26249e-06	-9.99416e-11	-0.752442
108247734	chr11:108247734:T:C	1.05873e-06	-9.99416e-11	-0.928456
108248030	chr11:108248030:G:A	1.82743e-06	-9.99416e-11	-0.382616
108248321	chr11:108248321:C:A	0.000141956	3.6647	0.305286
108248639	chr11:108248639:A:G	0.0026118	3.42252	3.45975
108248703	chr11:108248703:A:G	1.37987e-06	-9.99416e-11	-0.663539
108248876	chr11:108248876:G:A	3.84449e-06	-9.99416e-11	0.361113
108249712	chr11:108249712:G:A	6.2384e-05	3.72622	-0.57844
108250085	chr11:108250085:G:A	2.33517e-06	-9.99416e-11	-0.137446
108250508	chr11:108250508:C:T	9.46291e-07	-9.99416e-11	-1.04073
108250719	chr11:108250719:A:G	8.85753e-07	-9.99416e-11	-1.10685
108251006	chr11:108251006:G:A	1.74254e-06	-9.99416e-11	-0.430185
108251643	chr11:108251643:T:C	7.03506e-07	-9.99416e-11	-1.33721
108251865	chr11:108251865:C:G	1.01402e-06	-9.99416e-11	-0.971604
108252096	chr11:108252096:T:C	3.36553e-06	-9.99416e-11	0.228055
108252304	chr11:108252304:G:A	1.84403e-06	-9.99416e-11	-0.373574
108252663	chr11:108252663:G:A	9.45946e-07	-9.99416e-11	-1.0411
108253397	chr11:108253397:C:T	6.70499e-07	-9.99416e-11	-1.38526
108253462	chr11:108253462:TCTTTA:T	1.95471e-06	-9.99416e-11	-0.315287
108253572	chr11:108253572:G:A	0.00159495	4.263	2.12606
108253652	chr11:108253652:G:A	9.04845e-05	-9.99416e-11	3.51965
108254034	chr11:108254034:T:C	5.88649e-07	-1.51545	-3.91713e-10
108254148	chr11:108254148:A:G	1.8311e-06	-9.99416e-11	-0.380615
108254342	chr11:108254342:A:C	1.02262e-06	-9.99416e-11	-0.963165
108254736	chr11:108254736:T:G	1.26486e-06	-9.99416e-11	-0.750568
108254863	chr11:108254863:G:A	4.18268e-06	-9.99416e-11	0.445424
108255058	chr11:108255058:T:C	7.52566e-07	-9.99416e-11	-1.2698
108255173	chr11:108255173:A:G	2.36703e-06	-9.99416e-11	-0.123895
108255218	chr11:108255218:G:A	1.11956e-06	-9.99416e-11	-0.872594
108255626	chr11:108255626:A:G	2.43843e-07	-1.50246	-0.894296
108256418	chr11:108256418:G:A	1.68079e-06	-0.466266	-3.91713e-10
108257592	chr11:108257592:A:C	7.73399e-07	-9.99416e-11	-1.24249
108258330	chr11:108258330:G:A	1.29156e-06	-9.99416e-11	-0.729679
108258768	chr11:108258768:T:A	1.06518e-06	-9.99416e-11	-0.922388
108258930	chr11:108258930:A:G	0.000381079	4.2512	0.706278
108259162	chr11:108259162:T:G	6.75953e-07	-9.99416e-11	-1.37716
108259369	chr11:108259369:G:A	9.40849e-07	-9.99416e-11	-1.0465
108259863	chr11:108259863:A:G	9.3369e-07	-9.99416e-11	-1.05414
108259985	chr11:108259985:G:A	1.41581e-05	2.80634	-1.14159
108260078	chr11:108260078:G:A	1.0927e-06	-9.99416e-11	-0.896876
108260345	chr11:108260345:T:C	7.22099e-06	-9.99416e-11	0.991462
108260379	chr11:108260379:T:G	6.59945e-07	-9.99416e-11	-1.40113
108260498	chr11:108260498:T:C	6.92043e-05	3.8115	-0.559968
108260648	chr11:108260648:G:A	6.68794e-07	-9.99416e-11	-1.38781
108260977	chr11:108260977:G:A	5.27096e-06	-9.99416e-11	0.676683
108260989	chr11:108260989:G:A	1.35104e-06	-9.99416e-11	-0.684655
108261049	chr11:108261049:C:T	0.00221053	4.24527	2.47018
108261070	chr11:108261070:T:C	6.87989e-05	3.82046	-0.574799
108261148	chr11:108261148:G:A	2.26468e-06	-0.168096	-3.91713e-10
108261437	chr11:108261437:G:A	3.5212e-06	-9.99416e-11	0.273273
108261972	chr11:108261972:A:G	6.613e-07	-9.99416e-11	-1.39908
108262240	chr11:108262240:C:T	6.63176e-07	-9.99416e-11	-1.39624
108262277	chr11:108262277:C:T	2.89009e-06	-9.99416e-11	0.0757582
108262464	chr11:108262464:A:C	9.84145e-07	-9.99416e-11	-1.00151
108262920	chr11:108262920:A:G	0.000369408	3.34494	1.58143
108263095	chr11:108263095:G:A	5.81837e-06	-9.99416e-11	0.775491
108263858	chr11:108263858:C:T	4.37381e-06	-9.99416e-11	0.490105
108264519	chr11:108264519:A:G	6.60051e-07	-9.99416e-11	-1.40097
108264763	chr11:108264763:T:C	1.53811e-06	-9.99416e-11	-0.554972
108264809	chr11:108264809:A:G	2.33215e-06	-0.138738	-3.91713e-10
108265265	chr11:108265265:G:A	1.50351e-06	-9.99416e-11	-0.577725
108265883	chr11:108265883:A:T	6.41822e-05	-0.956307	4.1325
108265972	chr11:108265972:A:C	6.56809e-07	-9.99416e-11	-1.40589
108266076	chr11:108266076:T:C	1.27743e-06	-9.99416e-11	-0.740677
108266167	chr11:108266167:A:G	8.6035e-07	-9.99416e-11	-1.13595
108266314	chr11:108266314:A:G	2.57149e-06	-9.99416e-11	-0.0410441
108266355	chr11:108266355:AATC:A	2.84458e-06	-9.99416e-11	0.0598863
108266379	chr11:108266379:G:A	1.07545e-06	-9.99416e-11	-0.912786
108266419	chr11:108266419:G:T	1.81121e-06	-9.99416e-11	-0.391534
108267276	chr11:108267276:T:C	1.02255e-05	1.33935	-3.91713e-10
108267318	chr11:108267318:C:T	9.87721e-07	-9.99416e-11	-0.997884
108267427	chr11:108267427:G:T	6.57206e-07	-9.99416e-11	-1.40529
108268456	chr11:108268456:A:G	9.47139e-07	-9.99416e-11	-1.03984
108269114	chr11:108269114:C:T	7.77788e-07	-9.99416e-11	-1.23683
108269120	chr11:108269120:C:T	2.8755e-06	-9.99416e-11	0.0706976
108269789	chr11:108269789:A:G	2.89684e-07	-1.49094	-0.733556
108269882	chr11:108269882:C:T	6.573e-07	-9.99416e-11	-1.40514
108269924	chr11:108269924:A:G	0.000393054	-9.99416e-11	4.98842
108270407	chr11:108270407:G:A	5.69578e-05	-0.915316	3.9721
108271230	chr11:108271230:T:G	1.32844e-06	-9.99416e-11	-0.701526
108271467	chr11:108271467:G:A	8.0651e-05	-9.99416e-11	3.4046
108271615	chr11:108271615:C:G	7.48659e-07	-9.99416e-11	-1.275
108271890	chr11:108271890:G:A	6.34548e-05	-0.924762	4.08956
108272455	chr11:108272455:C:T	2.25563e-05	3.5276	-1.39712
108272572	chr11:108272572:A:G	7.68832e-05	-9.99416e-11	3.35676
108274590	chr11:108274590:A:G	9.44003e-07	-9.99416e-11	-1.04316
108274711	chr11:108274711:T:G	1.34197e-06	-9.99416e-11	-0.691388
108274913	chr11:108274913:T:G	3.40242e-06	-9.99416e-11	0.238958
108274969	chr11:108274969:G:A	1.34982e-06	-9.99416e-11	-0.685559
108275094	chr11:108275094:T:G	2.5582e-06	-9.99416e-11	-0.0462272
108275428	chr11:108275428:C:T	6.5672e-07	-9.99416e-11	-1.40603
108275639	chr11:108275639:A:G	7.08586e-07	-9.99416e-11	-1.33001
108275674	chr11:108275674:G:A	1.17907e-06	-9.99416e-11	-0.820801
108276354	chr11:108276354:A:G	9.22115e-07	-9.99416e-11	-1.06661
108276591	chr11:108276591:T:A	2.37984e-06	-9.99416e-11	-0.118497
108276630	chr11:108276630:G:C	1.48962e-06	-9.99416e-11	-0.587009
108276800	chr11:108276800:G:A	1.38813e-06	-9.99416e-11	-0.657573
108276867	chr11:108276867:C:G	7.52579e-07	-9.99416e-11	-1.26978
108277111	chr11:108277111:GC:G	7.52579e-07	-9.99416e-11	-1.26978
108277457	chr11:108277457:C:T	7.01915e-07	-9.99416e-11	-1.33947
108277557	chr11:108277557:C:T	1.26415e-06	-9.99416e-11	-0.75113
108277582	chr11:108277582:C:A	8.42918e-07	-9.99416e-11	-1.15642
108278190	chr11:108278190:C:T	1.23736e-06	-9.99416e-11	-0.772552
108278480	chr11:108278480:T:G	0.000294561	4.69996	-3.91713e-10
108278832	chr11:108278832:G:T	9.41873e-07	-9.99416e-11	-1.04541
108279480	chr11:108279480:CT:C	3.35663e-07	-1.48154	-0.595635
108279589	chr11:108279589:A:G	6.94073e-07	-9.99416e-11	-1.35071
108279678	chr11:108279678:A:G	4.47837e-06	-9.99416e-11	0.513731
108280961	chr11:108280961:T:A	6.49285e-07	-1.41741	-3.91713e-10
108281480	chr11:108281480:A:G	1.34659e-06	-9.99416e-11	-0.687953
108281918	chr11:108281918:A:G	0.00581718	4.05431	3.62874
108282338	chr11:108282338:A:G	7.05502e-07	-9.99416e-11	-1.33438
108282553	chr11:108282553:A:C	7.05287e-07	-1.33468	-3.91713e-10
108284054	chr11:108284054:T:C	1.3611e-06	-9.99416e-11	-0.677235
108284193	chr11:108284193:A:G	2.03851e-06	-9.99416e-11	-0.273312
108284478	chr11:108284478:G:T	2.16321e-06	-9.99416e-11	-0.213935
108284521	chr11:108284521:A:G	1.08801e-06	-9.99416e-11	-0.901181
108284670	chr11:108284670:G:A	0.0071972	3.50319	4.39273
108285329	chr11:108285329:T:G	1.39234e-06	-9.99416e-11	-0.654543
108285746	chr11:108285746:C:A	0.00284482	3.35836	3.60937
108285982	chr11:108285982:A:C	6.65347e-07	-9.99416e-11	-1.39298
108286458	chr11:108286458:G:A	3.52018e-06	-9.99416e-11	0.272983
108287407	chr11:108287407:T:C	0.00452194	3.78747	3.64369
108287648	chr11:108287648:T:C	6.70182e-07	-9.99416e-11	-1.38573
108287864	chr11:108287864:G:A	8.54682e-05	-9.99416e-11	3.46262
108288503	chr11:108288503:T:TC	3.26655e-06	-9.99416e-11	0.198204
108288629	chr11:108288629:G:A	0.011861	3.40794	4.98754
108289005	chr11:108289005:C:T	3.92305e-06	-9.99416e-11	0.38134
108289623	chr11:108289623:C:T	2.78237e-06	0.0377746	-3.91713e-10
108289897	chr11:108289897:ACT:A	1.21963e-06	-9.99416e-11	-0.786985
108289962	chr11:108289962:A:ATCC	1.24223e-06	-9.99416e-11	-0.768624
108290309	chr11:108290309:G:A	1.14141e-06	-9.99416e-11	-0.853263
108290400	chr11:108290400:T:G	6.88389e-07	-9.99416e-11	-1.35893
108290475	chr11:108290475:T:A	0.0163145	3.97167	4.74261
108290525	chr11:108290525:A:G	5.60274e-05	3.61095	-0.570637
108290656	chr11:108290656:A:G	9.76055e-07	-9.99416e-11	-1.00977
108290848	chr11:108290848:ACTT:A	2.9653e-06	-9.99416e-11	0.101449
108290911	chr11:108290911:T:C	6.74909e-07	-9.99416e-11	-1.37871
108292101	chr11:108292101:C:T	1.87953e-06	-9.99416e-11	-0.354509
108292760	chr11:108292760:C:T	1.00938e-06	-0.976194	-3.91713e-10
108293006	chr11:108293006:A:G	0.00549646	3.90909	3.71724
108293178	chr11:108293178:G:C	1.26489e-06	-9.99416e-11	-0.750544
108294269	chr11:108294269:T:C	3.89078e-06	-9.99416e-11	0.37308
108294326	chr11:108294326:A:G	7.06663e-05	-0.939258	4.2117
108294348	chr11:108294348:A:G	0.00504324	3.84276	3.69752
108294492	chr11:108294492:T:C	2.35989e-05	3.5799	-1.40423
108294679	chr11:108294679:G:A	0.00516653	3.8721	3.69232
108294680	chr11:108294680:C:G	0.00543492	3.91037	3.7047
108294907	chr11:108294907:A:G	2.95194e-06	-9.99416e-11	0.0969346
108296231	chr11:108296231:TC:T	0.00578727	4.20367	3.47421
108296318	chr11:108296318:T:C	8.49679e-07	-9.99416e-11	-1.14843
108296647	chr11:108296647:GA:G	7.9288e-07	-9.99416e-11	-1.21761
108297131	chr11:108297131:T:A	1.53422e-06	-9.99416e-11	-0.55751
108297400	chr11:108297400:G:A	1.22357e-06	-9.99416e-11	-0.783755
108298097	chr11:108298097:C:T	3.11469e-06	-9.99416e-11	0.150601
108298136	chr11:108298136:A:G	0.0142428	3.71254	4.86594
108298268	chr11:108298268:A:C	2.75549e-07	-1.48208	-0.792441
108298777	chr11:108298777:T:C	1.00481e-06	-9.99416e-11	-0.980728
108299029	chr11:108299029:G:A	7.23306e-07	-9.99416e-11	-1.30945
108299439	chr11:108299439:G:A	3.89819e-05	-9.99416e-11	2.67757
108299516	chr11:108299516:C:T	6.59327e-07	-9.99416e-11	-1.40206
108299544	chr11:108299544:G:A	0.000594085	4.05458	1.34691
108301006	chr11:108301006:C:T	5.16442e-06	-9.99416e-11	0.656264
108301017	chr11:108301017:C:T	6.59567e-07	-9.99416e-11	-1.4017
108301498	chr11:108301498:T:C	9.1705e-07	-9.99416e-11	-1.07212
108302271	chr11:108302271:C:T	7.57917e-07	-1.26271	-3.91713e-10
108302568	chr11:108302568:A:C	1.05073e-06	-9.99416e-11	-0.936048
108303323	chr11:108303323:T:A	9.16727e-07	-9.99416e-11	-1.07247
108303446	chr11:108303446:G:A	0.00707255	3.61004	4.26841
108303464	chr11:108303464:C:T	0.000278176	3.96751	0.675215
108304031	chr11:108304031:G:A	5.97962e-06	0.802828	-3.91713e-10
108304153	chr11:108304153:T:A	9.07937e-07	-9.99416e-11	-1.08211
108304667	chr11:108304667:T:C	1.72479e-06	-0.440426	-3.91713e-10
108305347	chr11:108305347:A:G	2.77206e-06	-9.99416e-11	0.0340599
108305436	chr11:108305436:C:T	1.34053e-06	-9.99416e-11	-0.692461
108305565	chr11:108305565:C:T	6.65218e-07	-9.99416e-11	-1.39317
108305875	chr11:108305875:C:T	7.35212e-07	-9.99416e-11	-1.29313
108306372	chr11:108306372:T:G	9.14837e-05	-9.99416e-11	3.53063
108306811	chr11:108306811:C:T	0.00153213	3.3182	3.03068
108307239	chr11:108307239:C:T	2.62566e-06	-9.99416e-11	-0.0201967
108307302	chr11:108307302:A:C	7.0075e-07	-9.99416e-11	-1.34113
108307394	chr11:108307394:C:T	6.65243e-07	-9.99416e-11	-1.39313
108307562	chr11:108307562:C:T	1.49782e-06	-0.581522	-3.91713e-10
108308382	chr11:108308382:CTTTAT:C	8.812e-05	-9.99416e-11	3.49317
108308596	chr11:108308596:A:G	1.08311e-06	-9.99416e-11	-0.905692
108309189	chr11:108309189:A:T	4.78886e-06	-9.99416e-11	0.580762
108309686	chr11:108309686:A:C	8.87634e-07	-9.99416e-11	-1.10472
108310501	chr11:108310501:T:C	7.75964e-05	-9.99416e-11	3.36599
108311293	chr11:108311293:C:T	1.38108e-06	-9.99416e-11	-0.662661
108311342	chr11:108311342:G:A	4.154e-05	3.36608	-0.624953
108311879	chr11:108311879:A:C	1.18639e-06	-9.99416e-11	-0.814614
108312009	chr11:108312009:A:C	6.61704e-07	-1.39847	-3.91713e-10
108312686	chr11:108312686:ACT:A	0.00800841	3.57708	4.42564
108313130	chr11:108313130:C:T	1.17747e-06	-9.99416e-11	-0.822161
108313256	chr11:108313256:G:C	2.94741e-06	-9.99416e-11	0.0953989
108313379	chr11:108313379:T:C	1.51196e-06	-0.57212	-3.91713e-10
108313704	chr11:108313704:C:G	2.63846e-06	-9.99416e-11	-0.0153344
108313798	chr11:108313798:A:T	3.12737e-06	-9.99416e-11	0.154661
108313867	chr11:108313867:G:A	2.37759e-05	3.58917	-1.40602
108314114	chr11:108314114:A:G	0.000315414	3.95991	0.808444
108314296	chr11:108314296:G:A	0.0155215	3.58668	5.07777
108314476	chr11:108314476:T:C	0.000258199	-9.99416e-11	4.5682
108314751	chr11:108314751:C:T	0.00173559	4.05138	2.42219
108314805	chr11:108314805:GAAAAT:G	3.12737e-06	-9.99416e-11	0.154661
108315093	chr11:108315093:A:G	6.88769e-07	-1.35838	-3.91713e-10
108315222	chr11:108315222:A:G	8.08779e-07	0.0255014	-1.22326
108315421	chr11:108315421:G:A	7.03015e-07	-9.99416e-11	-1.33791
108315500	chr11:108315500:A:G	1.14633e-06	-9.99416e-11	-0.848963
108315531	chr11:108315531:G:A	2.20827e-05	3.29567	-1.18641
108315698	chr11:108315698:T:G	7.23395e-07	-9.99416e-11	-1.30933
108315779	chr11:108315779:G:A	6.75934e-07	-9.99416e-11	-1.37719
108315904	chr11:108315904:A:G	6.61581e-07	-9.99416e-11	-1.39865
108315926	chr11:108315926:T:C	9.64775e-07	-9.99416e-11	-1.02139
108316229	chr11:108316229:T:C	2.65958e-06	-9.99416e-11	-0.00736043
108316423	chr11:108316423:G:A	2.038e-06	-9.99416e-11	-0.27356
108316785	chr11:108316785:G:C	0.00965333	3.92038	4.26915
108316878	chr11:108316878:A:C	8.03778e-05	-9.99416e-11	3.40121
108316962	chr11:108316962:G:A	3.39546e-07	-1.45852	-0.607156
108317409	chr11:108317409:G:A	7.31806e-07	-9.99416e-11	-1.29777
108317826	chr11:108317826:T:C	7.32218e-07	-9.99416e-11	-1.29721
108317863	chr11:108317863:T:G	6.90959e-07	-1.3552	-3.91713e-10
108317984	chr11:108317984:T:G	3.2449e-07	-1.09274	-1.01829
108318179	chr11:108318179:C:T	1.031e-06	-9.99416e-11	-0.954996
108318485	chr11:108318485:T:G	1.25573e-06	-9.99416e-11	-0.757813
108318796	chr11:108318796:G:T	6.716e-07	-9.99416e-11	-1.38362
108319335	chr11:108319335:G:A	2.2234e-06	-9.99416e-11	-0.186493
108319436	chr11:108319436:C:T	3.01549e-06	-9.99416e-11	0.118234
108319702	chr11:108319702:T:C	7.67128e-07	-1.25063	-3.91713e-10
108320043	chr11:108320043:G:C	7.18037e-07	-9.99416e-11	-1.31676
108320361	chr11:108320361:A:G	1.18752e-06	-9.99416e-11	-0.813664
108320886	chr11:108320886:G:A	6.59473e-07	-9.99416e-11	-1.40184
108321744	chr11:108321744:C:T	6.9472e-07	-9.99416e-11	-1.34978
108322257	chr11:108322257:C:T	1.13986e-06	-9.99416e-11	-0.854624
108322841	chr11:108322841:A:G	3.35095e-06	-9.99416e-11	0.223714
108322997	chr11:108322997:C:T	6.81609e-06	0.933757	-3.91713e-10
108323346	chr11:108323346:C:T	2.18178e-05	3.28068	-1.18348
108323745	chr11:108323745:T:C	2.66671e-06	-9.99416e-11	-0.00468456
108323801	chr11:108323801:C:A	6.01229e-05	3.89275	-0.781891
108323830	chr11:108323830:C:T	0.0141054	3.60779	4.96099
108324166	chr11:108324166:A:G	6.85317e-07	-1.3634	-3.91713e-10
108324178	chr11:108324178:C:T	1.01577e-06	-9.99416e-11	-0.969884
108324238	chr11:108324238:G:A	7.66468e-06	-9.99416e-11	1.05109
108324796	chr11:108324796:C:T	1.91599e-06	-9.99416e-11	-0.335296
108325186	chr11:108325186:T:A	1.11656e-06	-9.99416e-11	-0.875278
108325782	chr11:108325782:G:C	0.0138029	3.68227	4.86483
108326395	chr11:108326395:ACTTTTT:A	1.14667e-06	-9.99416e-11	-0.848663
108326468	chr11:108326468:C:CT	8.88042e-07	-9.99416e-11	-1.10427
108327373	chr11:108327373:A:G	1.26314e-06	-9.99416e-11	-0.751928
108327392	chr11:108327392:T:A	6.59396e-07	-9.99416e-11	-1.40196
108327570	chr11:108327570:T:TC	4.66481e-06	-9.99416e-11	0.554519
108327574	chr11:108327574:C:T	3.23974e-06	-9.99416e-11	0.189962
108328308	chr11:108328308:G:A	9.6372e-07	-9.99416e-11	-1.02248
108328348	chr11:108328348:G:A	6.70942e-07	-9.99416e-11	-1.3846
108328375	chr11:108328375:T:C	1.31241e-06	-9.99416e-11	-0.713665
108328449	chr11:108328449:T:C	2.68664e-06	-9.99416e-11	0.0027601
108328537	chr11:108328537:C:T	2.22737e-06	-9.99416e-11	-0.184708
108328702	chr11:108328702:T:C	6.64933e-07	-9.99416e-11	-1.3936
108329368	chr11:108329368:A:G	1.05825e-06	-9.99416e-11	-0.928915
108329415	chr11:108329415:T:G	0.00159611	3.83661	2.55318
108329455	chr11:108329455:G:A	3.399e-07	-1.45678	-0.607852
108329687	chr11:108329687:A:G	2.87427e-06	-9.99416e-11	0.0702678
108330019	chr11:108330019:T:C	6.09737e-07	-1.48026	-3.91713e-10
108330643	chr11:108330643:G:T	7.20504e-07	-9.99416e-11	-1.31333
108330645	chr11:108330645:C:G	7.25068e-07	-9.99416e-11	-1.30702
108331620	chr11:108331620:A:G	1.0794e-06	-9.99416e-11	-0.909122
108332490	chr11:108332490:A:G	1.37175e-06	-9.99416e-11	-0.669439
108332969	chr11:108332969:T:C	1.38803e-06	-9.99416e-11	-0.657645
108333042	chr11:108333042:G:A	8.39037e-07	-9.99416e-11	-1.16103
108333105	chr11:108333105:AAATT:A	1.00263e-06	-9.99416e-11	-0.982898
108333236	chr11:108333236:G:A	0.000155524	-9.99416e-11	4.06127
108333526	chr11:108333526:A:G	6.03492e-05	3.87422	-0.7596
108334081	chr11:108334081:CAT:C	3.22239e-05	-9.99416e-11	2.48718
108334218	chr11:108334218:GT:G	0.0144862	3.81931	4.77611
108334347	chr11:108334347:G:A	7.58897e-07	-9.99416e-11	-1.26142
108334656	chr11:108334656:G:A	0.0283015	3.58116	5.68398
108334709	chr11:108334709:G:C	1.05682e-06	-9.99416e-11	-0.930264
108334838	chr11:108334838:T:C	1.37314e-05	1.63415	-3.91713e-10
108336446	chr11:108336446:T:C	2.22662e-06	-9.99416e-11	-0.185046
108336577	chr11:108336577:T:G	0.00145286	3.15283	3.14294
108336610	chr11:108336610:G:A	1.98992e-06	-9.99416e-11	-0.297437
108336666	chr11:108336666:T:C	9.6389e-05	3.36914	0.213722
108336763	chr11:108336763:C:T	8.99364e-07	-9.99416e-11	-1.0916
108336877	chr11:108336877:CAATA:C	9.01894e-07	-9.99416e-11	-1.08879
108337449	chr11:108337449:A:G	8.99706e-07	-9.99416e-11	-1.09122
108337670	chr11:108337670:TTGA:T	5.8855e-07	-1.51562	-3.91713e-10
108337957	chr11:108337957:T:C	7.27853e-07	-9.99416e-11	-1.30319
108338051	chr11:108338051:T:C	1.27363e-05	1.55893	-3.91713e-10
108338364	chr11:108338364:A:G	1.40411e-06	-9.99416e-11	-0.646123
108338472	chr11:108338472:C:T	2.19879e-05	3.50324	-1.39828
108338633	chr11:108338633:A:G	2.34627e-05	3.5696	-1.39972
108338681	chr11:108338681:G:A	3.004e-06	-9.99416e-11	0.114417
108339119	chr11:108339119:G:A	1.23375e-06	-9.99416e-11	-0.775469
108339382	chr11:108339382:A:G	0.00575045	3.66986	4.00164
108339450	chr11:108339450:C:T	2.692e-06	-9.99416e-11	0.0047563
108339643	chr11:108339643:A:G	3.45995e-06	-9.99416e-11	0.255724
108340068	chr11:108340068:A:G	3.39136e-06	0.235701	-3.91713e-10
108340080	chr11:108340080:A:G	6.67695e-07	-9.99416e-11	-1.38945
108340150	chr11:108340150:CTTTAT:C	0.000359372	3.91177	0.987057
108340241	chr11:108340241:A:C	3.42396e-06	-9.99416e-11	0.24527
108340685	chr11:108340685:T:G	4.87586e-05	3.51458	-0.613228
108340710	chr11:108340710:C:T	6.90733e-07	-9.99416e-11	-1.35553
108340755	chr11:108340755:A:C	7.5007e-07	-1.27312	-3.91713e-10
108340984	chr11:108340984:C:A	6.64281e-07	-9.99416e-11	-1.39458
108341387	chr11:108341387:T:C	7.0561e-07	-9.99416e-11	-1.33422
108342140	chr11:108342140:T:C	6.56792e-07	-9.99416e-11	-1.40592
108343448	chr11:108343448:T:C	6.57937e-07	-9.99416e-11	-1.40417
108343449	chr11:108343449:A:G	3.1978e-06	-9.99416e-11	0.176935
108343677	chr11:108343677:T:C	2.22221e-06	-9.99416e-11	-0.187027
108343872	chr11:108343872:A:G	6.28506e-06	-9.99416e-11	0.852646
108344014	chr11:108344014:A:G	9.62728e-07	-1.02351	-3.91713e-10
108344149	chr11:108344149:A:G	2.56811e-06	-9.99416e-11	-0.0423593
108344368	chr11:108344368:A:G	0.00679228	3.39272	4.44529
108344670	chr11:108344670:T:G	0.0105633	7.87005	0.409563
108345278	chr11:108345278:C:T	2.82763e-06	-9.99416e-11	0.0539078
108345354	chr11:108345354:A:G	8.11853e-07	-9.99416e-11	-1.19397
108345724	chr11:108345724:A:G	9.53238e-07	-9.99416e-11	-1.03342
108346322	chr11:108346322:T:G	0.0210176	3.4058	5.56179
108346398	chr11:108346398:T:G	7.33591e-07	-9.99416e-11	-1.29533
108346404	chr11:108346404:T:C	2.73505e-06	-9.99416e-11	0.0206196
108346657	chr11:108346657:A:G	5.90985e-07	-1.51149	-3.91713e-10
108347469	chr11:108347469:T:C	3.80562e-05	3.25689	-0.603358
108347586	chr11:108347586:G:A	3.21107e-06	-9.99416e-11	0.181073
108347589	chr11:108347589:C:A	1.3645e-06	-9.99416e-11	-0.674743
108347944	chr11:108347944:T:C	2.24506e-06	-9.99416e-11	-0.176797
108348120	chr11:108348120:A:G	6.21627e-06	-1.43451	2.27615
108348537	chr11:108348537:T:C	6.56968e-07	-9.99416e-11	-1.40565
108348612	chr11:108348612:C:A	3.65462e-05	3.3142	-0.701153
108348693	chr11:108348693:G:A	0.0135316	3.63942	4.88784
108348725	chr11:108348725:T:G	6.85633e-07	-1.36294	-3.91713e-10
108348769	chr11:108348769:T:C	6.58265e-07	-9.99416e-11	-1.40368
108348818	chr11:108348818:TAGG:T	3.00963e-06	-9.99416e-11	0.116289
108348914	chr11:108348914:A:T	4.49231e-06	-9.99416e-11	0.516837
108349061	chr11:108349061:G:A	7.20747e-07	-9.99416e-11	-1.313
108349393	chr11:108349393:G:A	2.61686e-05	-9.99416e-11	2.27903
108349519	chr11:108349519:C:T	6.97827e-07	-9.99416e-11	-1.34531
108349670	chr11:108349670:G:C	2.2328e-06	-9.99416e-11	-0.182275
108349810	chr11:108349810:G:A	1.36505e-06	-9.99416e-11	-0.674335
108349930	chr11:108349930:C:T	3.92333e-05	-1.01614	3.70014
108350062	chr11:108350062:A:C	2.23995e-06	-9.99416e-11	-0.179075
108350182	chr11:108350182:A:G	2.30235e-06	-9.99416e-11	-0.151601
108350276	chr11:108350276:A:G	5.8089e-06	-9.99416e-11	0.773862
108350294	chr11:108350294:G:C	5.89193e-07	-1.51453	-3.91713e-10
108350638	chr11:108350638:G:A	1.00438e-06	-9.99416e-11	-0.98116
108350755	chr11:108350755:A:G	4.20967e-05	3.25153	-0.497089
108350756	chr11:108350756:G:C	4.17001e-05	3.24206	-0.497089
108350771	chr11:108350771:T:C	1.06174e-06	-9.99416e-11	-0.925624
108350869	chr11:108350869:T:A	1.93818e-06	-9.99416e-11	-0.323779
108350938	chr11:108350938:C:G	5.08819e-05	3.44967	-0.50569
108351270	chr11:108351270:G:A	1.1697e-06	-9.99416e-11	-0.82878
108351828	chr11:108351828:G:A	8.02137e-07	-9.99416e-11	-1.20601
108352074	chr11:108352074:C:A	0.00455606	3.47627	3.96242
108352605	chr11:108352605:C:A	6.94277e-07	-9.99416e-11	-1.35041
108352664	chr11:108352664:T:C	0.00671918	3.367	4.46019
108353662	chr11:108353662:G:A	6.69651e-07	-9.99416e-11	-1.38653
108354150	chr11:108354150:G:A	1.65004e-07	-1.47998	-1.30733
108354496	chr11:108354496:T:C	2.14276e-06	-9.99416e-11	-0.223436
108354588	chr11:108354588:T:C	3.07056e-06	-9.99416e-11	0.136329
108355298	chr11:108355298:A:G	6.03149e-05	3.23309	-0.119036
108355447	chr11:108355447:G:A	1.09119e-06	-0.89826	-3.91713e-10
108355482	chr11:108355482:CTG:C	1.10727e-06	-9.99416e-11	-0.883629
108355561	chr11:108355561:C:A	3.13561e-06	-9.99416e-11	0.157293
108355693	chr11:108355693:G:A	3.17383e-06	-9.99416e-11	0.169409
108356028	chr11:108356028:G:A	1.30221e-06	-9.99416e-11	-0.721467
108356128	chr11:108356128:A:T	0.00110104	4.01337	2.00511
108356199	chr11:108356199:C:T	9.04743e-07	-9.99416e-11	-1.08563
108356222	chr11:108356222:T:TA	6.56931e-07	-9.99416e-11	-1.40571
108356404	chr11:108356404:C:T	7.39147e-07	-1.28779	-3.91713e-10
108356506	chr11:108356506:A:C	2.14748e-06	-9.99416e-11	-0.221235
108356555	chr11:108356555:A:C	6.79335e-07	-9.99416e-11	-1.37217
108356717	chr11:108356717:G:A	3.09379e-06	-9.99416e-11	0.143869
108356748	chr11:108356748:T:A	5.15706e-06	-9.99416e-11	0.654838
108356842	chr11:108356842:C:G	3.72011e-06	0.328223	-3.91713e-10
108356914	chr11:108356914:C:G	9.65919e-07	-9.99416e-11	-1.0202
108357548	chr11:108357548:T:G	7.67364e-07	-9.99416e-11	-1.25032
108357665	chr11:108357665:G:A	3.10126e-06	0.14628	-3.91713e-10
108357854	chr11:108357854:A:G	0.00435854	3.63284	3.76152
108358263	chr11:108358263:T:C	2.46961e-06	-9.99416e-11	-0.0814683
108358462	chr11:108358462:T:C	7.15311e-07	-9.99416e-11	-1.32057
108358863	chr11:108358863:G:A	1.17775e-05	-9.99416e-11	1.48066
108359111	chr11:108359111:C:G	1.53756e-06	-9.99416e-11	-0.555333
108359147	chr11:108359147:T:C	7.65333e-06	-1.47847	2.52808
108359317	chr11:108359317:A:G	6.61006e-07	-9.99416e-11	-1.39952
108359418	chr11:108359418:A:G	1.68362e-06	-9.99416e-11	-0.464584
108359442	chr11:108359442:G:A	6.34125e-07	-1.44104	-3.91713e-10
108359837	chr11:108359837:G:T	1.26197e-06	-9.99416e-11	-0.752856
108359938	chr11:108359938:A:G	2.78228e-06	-9.99416e-11	0.037743
108361365	chr11:108361365:A:C	7.30959e-07	-9.99416e-11	-1.29893
108361485	chr11:108361485:G:A	2.82943e-06	-9.99416e-11	0.054547
108361489	chr11:108361489:A:G	6.57886e-07	-9.99416e-11	-1.40425
108361649	chr11:108361649:C:G	7.48567e-07	-9.99416e-11	-1.27512
108361737	chr11:108361737:C:T	0.000172624	3.77623	0.389352
108361748	chr11:108361748:G:T	0.0102361	3.70107	4.54707
108362216	chr11:108362216:C:T	6.90462e-07	-9.99416e-11	-1.35592
108362217	chr11:108362217:A:G	6.74942e-07	-9.99416e-11	-1.37866
108362969	chr11:108362969:AC:A	1.15615e-06	-9.99416e-11	-0.840432
108363073	chr11:108363073:C:A	0.0028652	3.1823	3.79256
108363115	chr11:108363115:T:C	7.27966e-07	-9.99416e-11	-1.30303
108363279	chr11:108363279:G:A	2.97101e-06	-9.99416e-11	0.103371
108363442	chr11:108363442:T:C	3.10222e-06	-9.99416e-11	0.14659
108363504	chr11:108363504:T:C	6.57012e-07	-9.99416e-11	-1.40558
108363731	chr11:108363731:G:C	6.58426e-07	-9.99416e-11	-1.40343
108364388	chr11:108364388:C:A	2.54342e-07	-1.50075	-0.853856
108364460	chr11:108364460:T:C	1.36244e-06	-9.99416e-11	-0.676255
108364538	chr11:108364538:A:G	2.43981e-06	-9.99416e-11	-0.0936089
108365552	chr11:108365552:A:G	7.67429e-07	-9.99416e-11	-1.25024
108365879	chr11:108365879:A:G	6.68868e-07	-9.99416e-11	-1.3877
108366059	chr11:108366059:T:C	3.73061e-06	0.331041	-3.91713e-10
108366935	chr11:108366935:T:C	2.0267e-06	-9.99416e-11	-0.279118
108367112	chr11:108367112:C:T	0.00984131	3.5882	4.62062
108367307	chr11:108367307:C:T	1.09961e-06	-9.99416e-11	-0.890574
108367390	chr11:108367390:C:G	4.47222e-06	-9.99416e-11	0.512356
108367482	chr11:108367482:C:G	1.71359e-06	-9.99416e-11	-0.44694
108367707	chr11:108367707:C:G	5.47612e-06	-9.99416e-11	0.714868
108367728	chr11:108367728:A:G	5.52718e-06	-9.99416e-11	0.724149
108368601	chr11:108368601:C:T	7.11926e-07	-9.99416e-11	-1.32531
108369233	chr11:108369233:T:C	2.1165e-06	-9.99416e-11	-0.235764
108369342	chr11:108369342:G:A	0.00760863	3.57077	4.38074
108369353	chr11:108369353:TATGA:T	1.51512e-06	-9.99416e-11	-0.570032
108369896	chr11:108369896:A:G	1.12828e-06	-0.864834	-3.91713e-10
108370375	chr11:108370375:A:G	1.8236e-06	-9.99416e-11	-0.384714
108370392	chr11:108370392:T:G	6.56791e-07	-9.99416e-11	-1.40592
108370517	chr11:108370517:AATCATCAGTAGAATATTGGGACATTCTAGTCCTGTGCCTCATCTCAAAG:A	1.43406e-06	-9.99416e-11	-0.625019
108371054	chr11:108371054:G:A	6.64859e-07	-9.99416e-11	-1.39371
108371138	chr11:108371138:A:C	2.16189e-06	-9.99416e-11	-0.214545
108371202	chr11:108371202:C:T	7.86767e-07	-9.99416e-11	-1.22535
108372029	chr11:108372029:C:T	6.62892e-07	-9.99416e-11	-1.39667
108372262	chr11:108372262:C:T	1.40839e-06	-9.99416e-11	-0.64308
108372298	chr11:108372298:A:G	1.37615e-06	-9.99416e-11	-0.666241
108372749	chr11:108372749:A:C	1.62044e-07	-1.48057	-1.32485
108372901	chr11:108372901:C:T	5.43855e-05	3.85608	-0.845516
108373028	chr11:108373028:C:T	0.0121755	3.72092	4.70073
108373055	chr11:108373055:G:A	2.33198e-06	-9.99416e-11	-0.13881
108373387	chr11:108373387:T:C	0.00798291	3.49541	4.50412
108373524	chr11:108373524:A:T	0.0129186	3.75369	4.72721
108373672	chr11:108373672:T:A	7.06298e-07	-9.99416e-11	-1.33325
108373701	chr11:108373701:G:A	7.11578e-07	-9.99416e-11	-1.3258
108373888	chr11:108373888:T:C	0.000147128	3.42197	0.583799
108373961	chr11:108373961:C:T	2.34848e-06	-9.99416e-11	-0.13176
108374091	chr11:108374091:C:G	1.11456e-06	-9.99416e-11	-0.877072
108374371	chr11:108374371:T:C	0.00884516	3.59629	4.5058
108374599	chr11:108374599:C:T	2.74664e-07	-1.48183	-0.795909
108374650	chr11:108374650:G:A	9.36244e-05	-9.99416e-11	3.55376
108374688	chr11:108374688:C:T	4.53998e-06	0.527394	-3.91713e-10
108375318	chr11:108375318:A:G	0.0105726	3.6474	4.6331
108375510	chr11:108375510:A:G	0.000350368	2.98689	1.88657
108375835	chr11:108375835:A:C	3.32777e-06	-9.99416e-11	0.216774
108375839	chr11:108375839:G:C	6.96432e-07	-9.99416e-11	-1.34732
108375973	chr11:108375973:C:A	7.24987e-06	-9.99416e-11	0.995454
108375981	chr11:108375981:T:A	3.17707e-06	0.170431	-3.91713e-10
108375984	chr11:108375984:A:G	3.1538e-06	0.163079	-3.91713e-10
108376067	chr11:108376067:G:C	0.013146	3.93594	4.5624
108376131	chr11:108376131:C:T	0.0107777	3.73076	4.56895
108376650	chr11:108376650:A:T	1.34542e-06	-9.99416e-11	-0.68882
108376786	chr11:108376786:G:T	2.15681e-06	-9.99416e-11	-0.216897
108377161	chr11:108377161:A:G	0.00136703	3.28056	2.9543
108377336	chr11:108377336:C:G	4.74726e-06	-9.99416e-11	0.572038
108377451	chr11:108377451:C:G	1.12049e-06	-9.99416e-11	-0.871764
108377460	chr11:108377460:A:C	6.86952e-07	-9.99416e-11	-1.36102
108377507	chr11:108377507:G:A	8.71512e-07	-9.99416e-11	-1.12306
108377959	chr11:108377959:C:A	0.02728	3.44301	5.78537
108378022	chr11:108378022:G:C	6.69593e-07	-9.99416e-11	-1.38661
108378047	chr11:108378047:C:G	0.00114146	4.13521	1.91933
108378158	chr11:108378158:G:A	2.29426e-06	-9.99416e-11	-0.155117
108378169	chr11:108378169:G:T	1.40317e-06	-9.99416e-11	-0.646795
108378996	chr11:108378996:T:C	2.3864e-06	-9.99416e-11	-0.115742
108379550	chr11:108379550:A:G	2.67834e-07	-1.48799	-0.814931
108379644	chr11:108379644:A:T	3.33374e-06	-9.99416e-11	0.218564
108379654	chr11:108379654:G:A	0.0114289	3.63338	4.72499
108379663	chr11:108379663:A:T	3.50353e-06	-9.99416e-11	0.268242
108379890	chr11:108379890:G:C	6.79638e-07	-9.99416e-11	-1.37172
108380262	chr11:108380262:G:A	1.66967e-06	-9.99416e-11	-0.472904
108380484	chr11:108380484:C:A	0.010183	3.62708	4.61586
108380688	chr11:108380688:G:A	7.09282e-07	-9.99416e-11	-1.32903
108380771	chr11:108380771:C:A	5.88745e-07	-1.51529	-3.91713e-10
108380925	chr11:108380925:C:G	5.91694e-07	-1.5103	-3.91713e-10
108380945	chr11:108380945:A:G	7.43256e-07	-9.99416e-11	-1.28224
108381680	chr11:108381680:C:T	1.2472e-06	-9.99416e-11	-0.764631
108381695	chr11:108381695:G:A	7.08085e-07	-9.99416e-11	-1.33072
108382466	chr11:108382466:T:C	2.41907e-06	-9.99416e-11	-0.102147
108382525	chr11:108382525:C:T	0.00845307	3.51321	4.54355
108382581	chr11:108382581:A:G	6.01426e-07	-1.49398	-3.91713e-10
108382755	chr11:108382755:T:C	6.586e-07	-9.99416e-11	-1.40317
108382973	chr11:108382973:T:C	5.89703e-07	-1.51367	-3.91713e-10
108383030	chr11:108383030:A:G	2.41712e-06	-9.99416e-11	-0.102953
108383786	chr11:108383786:G:C	1.3776e-06	-9.99416e-11	-0.665184
108384154	chr11:108384154:G:C	8.02339e-07	-9.99416e-11	-1.20575
108384272	chr11:108384272:T:C	6.49198e-05	-0.931644	4.11927
108385101	chr11:108385101:C:T	0.000101511	3.29283	0.3418
108385292	chr11:108385292:G:A	6.12634e-06	-9.99416e-11	0.827068
108385409	chr11:108385409:G:A	0.0119233	3.68653	4.7142
108385496	chr11:108385496:C:T	6.56707e-07	-9.99416e-11	-1.40605
108385895	chr11:108385895:T:A	9.65919e-07	-9.99416e-11	-1.0202
108386132	chr11:108386132:C:T	5.73314e-05	-0.994326	4.05764
108386288	chr11:108386288:T:C	3.17416e-06	-9.99416e-11	0.169513
108386485	chr11:108386485:A:G	1.03908e-06	-0.947196	-3.91713e-10
108386589	chr11:108386589:A:G	6.96613e-07	-9.99416e-11	-1.34705
108386742	chr11:108386742:G:C	6.62431e-07	-9.99416e-11	-1.39737
108386857	chr11:108386857:G:A	4.89874e-06	-9.99416e-11	0.603448
108386958	chr11:108386958:G:A	9.85852e-07	-9.99416e-11	-0.999778
108387060	chr11:108387060:T:C	0.00224459	3.26536	3.46539
108387216	chr11:108387216:A:G	0.000150689	3.82294	0.206746
108387882	chr11:108387882:T:C	6.59012e-07	-9.99416e-11	-1.40254
108388764	chr11:108388764:C:A	1.2393e-06	-9.99416e-11	-0.77098
108388791	chr11:108388791:G:A	6.87315e-07	-9.99416e-11	-1.36049
108389097	chr11:108389097:A:C	3.11277e-06	-9.99416e-11	0.149982
108389509	chr11:108389509:A:T	2.17929e-06	-0.206532	-3.91713e-10
108389550	chr11:108389550:G:A	6.58133e-07	-9.99416e-11	-1.40388
108389740	chr11:108389740:C:T	2.59286e-06	-9.99416e-11	-0.0327678
108389833	chr11:108389833:T:A	9.77936e-07	-9.99416e-11	-1.00784
108389884	chr11:108389884:T:C	0.00781541	3.44455	4.53378
108389946	chr11:108389946:A:G	0.00791712	3.66065	4.3306
108389980	chr11:108389980:C:T	7.07868e-07	-9.99416e-11	-1.33103
108389986	chr11:108389986:G:A	6.67172e-07	-9.99416e-11	-1.39024
108390534	chr11:108390534:G:A	9.55744e-05	3.34101	0.233369
108390542	chr11:108390542:G:T	1.21973e-06	-9.99416e-11	-0.786899
108390765	chr11:108390765:G:C	8.08611e-07	-9.99416e-11	-1.19797
108390894	chr11:108390894:T:C	3.80463e-06	-9.99416e-11	0.35069
108391170	chr11:108391170:A:G	2.66212e-06	-9.99416e-11	-0.00640639
108391183	chr11:108391183:C:T	2.77346e-07	-1.4917	-0.776316
108391266	chr11:108391266:G:A	2.18704e-06	-0.202982	-3.91713e-10
108391363	chr11:108391363:C:A	3.91497e-05	3.40147	-0.71961
108391683	chr11:108391683:A:G	6.59206e-07	-9.99416e-11	-1.40225
108391694	chr11:108391694:A:G	6.7876e-07	-9.99416e-11	-1.37302
108391712	chr11:108391712:G:A	0.00850964	3.69513	4.3683
108391738	chr11:108391738:C:A	5.90624e-07	-1.51211	-3.91713e-10
108392099	chr11:108392099:G:A	6.95069e-07	-9.99416e-11	-1.34927
108393092	chr11:108393092:T:G	5.89884e-06	-9.99416e-11	0.789226
108394066	chr11:108394066:G:T	8.10104e-06	-9.99416e-11	1.10646
108394142	chr11:108394142:T:C	6.58467e-07	-9.99416e-11	-1.40337
108394411	chr11:108394411:T:A	6.61264e-07	-9.99416e-11	-1.39913
108394470	chr11:108394470:T:C	7.01212e-07	-9.99416e-11	-1.34047
108394486	chr11:108394486:T:C	0.00150893	3.10855	3.22508
108394713	chr11:108394713:AC:A	0.0113294	3.68555	4.66408
108394968	chr11:108394968:A:C	6.71909e-07	-9.99416e-11	-1.38316
108395149	chr11:108395149:C:G	0.00458382	3.81931	3.62545
108395281	chr11:108395281:A:C	2.29098e-06	-9.99416e-11	-0.156552
108395492	chr11:108395492:T:A	1.10843e-06	-9.99416e-11	-0.882584
108395553	chr11:108395553:G:A	0.000456602	6.28963	-1.15134
108395812	chr11:108395812:G:A	7.03593e-07	-9.99416e-11	-1.33708
108395870	chr11:108395870:C:A	7.07185e-07	-9.99416e-11	-1.33199
108396128	chr11:108396128:C:T	1.33463e-05	1.60643	-0.000721497
108396394	chr11:108396394:CTTAT:C	1.23799e-06	-9.99416e-11	-0.772042
108396598	chr11:108396598:A:G	7.53895e-05	-0.944024	4.28116
108396636	chr11:108396636:C:T	1.01639e-06	-9.99416e-11	-0.969272
108396641	chr11:108396641:C:T	1.01577e-06	-9.99416e-11	-0.969885
108397559	chr11:108397559:G:T	0.000249831	3.91124	0.624017
108397784	chr11:108397784:CATTT:C	3.21203e-06	-9.99416e-11	0.181374
108397798	chr11:108397798:A:G	4.88168e-06	-9.99416e-11	0.59996
108397861	chr11:108397861:G:C	1.43959e-05	-9.99416e-11	1.68141
108398224	chr11:108398224:G:T	7.6267e-07	-9.99416e-11	-1.25646
108398624	chr11:108398624:C:T	6.5673e-07	-9.99416e-11	-1.40601
108399331	chr11:108399331:T:C	6.89439e-07	-9.99416e-11	-1.35741
108399627	chr11:108399627:C:T	1.39128e-06	-9.99416e-11	-0.655304
108399806	chr11:108399806:T:C	6.59008e-07	-9.99416e-11	-1.40255
108400328	chr11:108400328:T:A	4.05299e-06	-9.99416e-11	0.413925
108400415	chr11:108400415:T:G	2.67197e-06	-9.99416e-11	-0.00271253
108400880	chr11:108400880:G:A	0.0148037	3.87373	4.74337
108402128	chr11:108402128:T:C	2.58374e-06	-9.99416e-11	-0.0362898
108402164	chr11:108402164:A:G	6.18275e-07	-1.46635	-3.91713e-10
108402887	chr11:108402887:C:A	7.93424e-07	-1.21693	-3.91713e-10
108402940	chr11:108402940:C:G	2.69445e-06	-9.99416e-11	0.00566563
108403255	chr11:108403255:G:A	1.83412e-06	-9.99416e-11	-0.378966
108404161	chr11:108404161:T:C	5.09726e-06	0.643173	-3.91713e-10
108404163	chr11:108404163:T:C	0.0160555	3.57651	5.12177
108404258	chr11:108404258:G:A	2.36164e-06	-9.99416e-11	-0.126174
108404499	chr11:108404499:CT:C	6.5723e-07	-9.99416e-11	-1.40525
108404725	chr11:108404725:G:A	1.08033e-06	-9.99416e-11	-0.908263
108404944	chr11:108404944:C:A	1.9292e-06	-9.99416e-11	-0.328422
108405171	chr11:108405171:T:C	9.41817e-07	-1.04547	-3.91713e-10
108405300	chr11:108405300:G:A	7.13808e-07	-9.99416e-11	-1.32267
108405364	chr11:108405364:C:G	2.48432e-05	3.62977	-1.40272
108405880	chr11:108405880:T:C	6.77242e-07	-9.99416e-11	-1.37526
108406124	chr11:108406124:C:T	3.17416e-06	-9.99416e-11	0.169513
108406247	chr11:108406247:T:C	2.69556e-06	-9.99416e-11	0.00607666
108406512	chr11:108406512:C:T	2.26693e-06	-9.99416e-11	-0.167105
108406528	chr11:108406528:G:A	1.83574e-06	-9.99416e-11	-0.378082
108406997	chr11:108406997:T:C	6.31966e-07	-1.44445	-3.91713e-10
108407420	chr11:108407420:TC:T	2.38608e-06	-9.99416e-11	-0.115877
108407701	chr11:108407701:T:C	5.53198e-06	-9.99416e-11	0.725016
108407898	chr11:108407898:C:T	2.60394e-06	-9.99416e-11	-0.0285019
108408050	chr11:108408050:T:G	6.56718e-07	-9.99416e-11	-1.40603
108408474	chr11:108408474:A:G	0.0254358	3.6997	5.45868
108408537	chr11:108408537:G:A	2.28443e-06	-9.99416e-11	-0.159413
108410277	chr11:108410277:A:G	0.0218044	3.81125	5.19309
108410392	chr11:108410392:C:A	2.26816e-06	-9.99416e-11	-0.16656
108410540	chr11:108410540:G:A	0.00153303	4.37266	1.97681
108410733	chr11:108410733:G:A	2.22954e-06	-9.99416e-11	-0.183736
108411176	chr11:108411176:C:T	0.023222	3.80916	5.25816
108411442	chr11:108411442:A:G	0.0227471	3.7715	5.27516
108411936	chr11:108411936:T:G	1.20006e-06	-9.99416e-11	-0.803159
108411944	chr11:108411944:T:G	6.82775e-07	-9.99416e-11	-1.36712
108411968	chr11:108411968:G:A	1.95099e-07	-1.35859	-1.26119
108412222	chr11:108412222:T:C	1.61315e-07	-1.48616	-1.32376
108412243	chr11:108412243:A:G	9.56064e-07	-9.99416e-11	-1.03046
108412407	chr11:108412407:T:C	7.23511e-07	-1.30917	-3.91713e-10
108412642	chr11:108412642:G:A	7.43252e-07	-9.99416e-11	-1.28225
108413413	chr11:108413413:C:T	1.16976e-06	-9.99416e-11	-0.828733
108413529	chr11:108413529:C:T	6.91356e-07	-9.99416e-11	-1.35463
108413586	chr11:108413586:C:T	1.10901e-06	-9.99416e-11	-0.882058
108413720	chr11:108413720:C:T	6.15442e-05	-0.982859	4.11709
108414104	chr11:108414104:T:C	8.17111e-07	-1.18751	-3.91713e-10
108414106	chr11:108414106:A:G	0.00433449	3.23169	4.15714
108415424	chr11:108415424:A:G	7.27767e-07	-9.99416e-11	-1.3033
108415704	chr11:108415704:C:G	7.68251e-07	-9.99416e-11	-1.24917
108415716	chr11:108415716:C:T	0.0108194	3.58508	4.71849
108415890	chr11:108415890:A:G	1.68229e-07	-1.45347	-1.31448
108415971	chr11:108415971:T:G	7.96978e-07	-9.99416e-11	-1.21246
108416404	chr11:108416404:G:A	0.00943258	3.64099	4.52541
108416906	chr11:108416906:G:A	6.6359e-07	-9.99416e-11	-1.39562
108417271	chr11:108417271:G:A	1.2495e-06	-9.99416e-11	-0.762789
108417277	chr11:108417277:T:C	2.81017e-06	-9.99416e-11	0.0477165
108417308	chr11:108417308:C:T	1.68909e-06	-9.99416e-11	-0.461342
108417447	chr11:108417447:A:G	6.59353e-07	-9.99416e-11	-1.40203
108417464	chr11:108417464:A:C	8.03629e-07	-9.99416e-11	-1.20415
108417567	chr11:108417567:AC:A	0.000348789	4.21002	0.658913
108417570	chr11:108417570:A:C	6.0731e-06	-9.99416e-11	0.818339
108417979	chr11:108417979:A:G	2.43619e-07	-1.50018	-0.897498
108417994	chr11:108417994:T:C	9.67844e-05	-9.99416e-11	3.58696
108418081	chr11:108418081:G:T	0.00236493	3.57098	3.21199
108418273	chr11:108418273:C:T	5.2381e-06	-9.99416e-11	0.67043
108418440	chr11:108418440:A:G	0.00103689	3.93757	2.02089
108418861	chr11:108418861:T:C	1.11057e-06	-0.880652	-3.91713e-10
108420135	chr11:108420135:TA:T	6.5677e-07	-9.99416e-11	-1.40595
108420171	chr11:108420171:A:G	6.63791e-07	-9.99416e-11	-1.39532
108420232	chr11:108420232:A:G	0.00750902	3.9198	4.01853
108420260	chr11:108420260:T:C	9.66642e-07	-9.99416e-11	-1.01946
108420290	chr11:108420290:A:C	7.08352e-06	-1.41132	2.38357
108420507	chr11:108420507:G:A	3.22973e-06	-9.99416e-11	0.186871
108421116	chr11:108421116:T:A	6.85294e-07	-9.99416e-11	-1.36344
108421356	chr11:108421356:A:G	8.45543e-07	-9.99416e-11	-1.15331
108421406	chr11:108421406:A:G	6.48512e-06	-9.99416e-11	0.883981
108421464	chr11:108421464:T:A	1.24853e-06	-9.99416e-11	-0.76356
108421507	chr11:108421507:A:T	3.09608e-06	-9.99416e-11	0.144607
108421623	chr11:108421623:A:C	9.47307e-07	-9.99416e-11	-1.03966
108421717	chr11:108421717:T:C	4.74244e-06	-9.99416e-11	0.571022
108421954	chr11:108421954:C:T	6.86368e-06	-9.99416e-11	0.940714
108421967	chr11:108421967:T:C	4.75455e-06	0.573572	-3.91713e-10
108422118	chr11:108422118:C:T	4.17001e-06	0.442388	-3.91713e-10
108422458	chr11:108422458:A:G	3.09696e-06	-9.99416e-11	0.144891
108422659	chr11:108422659:G:A	5.03098e-06	-9.99416e-11	0.630085
108422759	chr11:108422759:G:A	6.56802e-07	-9.99416e-11	-1.4059
108422775	chr11:108422775:G:A	1.90601e-06	-9.99416e-11	-0.340519
108422860	chr11:108422860:C:T	1.81403e-06	-9.99416e-11	-0.389978
108423152	chr11:108423152:G:T	3.24331e-07	-1.51553	-0.595993
108423318	chr11:108423318:G:A	6.8383e-07	-9.99416e-11	-1.36558
108423380	chr11:108423380:A:G	0.00891471	3.85976	4.25017
108423780	chr11:108423780:G:A	0.000106199	-9.99416e-11	3.67979
108423991	chr11:108423991:T:A	3.32409e-06	-9.99416e-11	0.215667
108424046	chr11:108424046:A:T	3.39358e-07	-1.51551	-0.550721
108424066	chr11:108424066:A:G	1.39635e-06	-9.99416e-11	-0.65167
108424310	chr11:108424310:T:C	3.37963e-06	0.232237	-3.91713e-10
108424478	chr11:108424478:C:T	9.29626e-05	-0.982171	4.52884
108424588	chr11:108424588:C:T	0.0010346	4.56518	1.39106
108424755	chr11:108424755:T:C	4.91446e-06	-9.99416e-11	0.606653
108424839	chr11:108424839:C:T	3.16471e-06	-9.99416e-11	0.166533
108424906	chr11:108424906:C:T	4.48586e-06	-9.99416e-11	0.5154
108424918	chr11:108424918:C:T	2.32201e-05	3.51659	-1.3571
108425184	chr11:108425184:C:CA	2.64462e-06	-9.99416e-11	-0.0130038
108425274	chr11:108425274:G:C	2.43474e-06	-9.99416e-11	-0.095691
108425949	chr11:108425949:G:A	6.73293e-07	-9.99416e-11	-1.3811
108425953	chr11:108425953:C:T	0.00615504	3.90236	3.83714
108426463	chr11:108426463:G:A	5.57078e-06	0.468323	0.263682
108426681	chr11:108426681:T:C	0.00850844	3.91621	4.14708
108427197	chr11:108427197:A:G	7.18468e-07	-9.99416e-11	-1.31616
108427292	chr11:108427292:C:G	0.00843825	3.96491	4.09009
108427418	chr11:108427418:A:G	6.66189e-07	-9.99416e-11	-1.39171
108427508	chr11:108427508:A:T	5.87196e-06	-9.99416e-11	0.784658
108427536	chr11:108427536:G:A	0.000140419	3.94984	0.00925816
108427596	chr11:108427596:T:C	0.0101045	4.04876	4.18644
108427755	chr11:108427755:T:C	0.00282153	3.3625	3.597
108428125	chr11:108428125:A:G	0.0106419	4.01419	4.27284
108428617	chr11:108428617:C:T	7.38352e-07	-9.99416e-11	-1.28886
108429471	chr11:108429471:A:G	3.10764e-06	-9.99416e-11	0.148336
108430210	chr11:108430210:G:C	3.38509e-06	-9.99416e-11	0.23385
108430274	chr11:108430274:A:G	5.43851e-05	3.56593	-0.55537
108430360	chr11:108430360:C:T	3.58959e-06	-9.99416e-11	0.29251
108430572	chr11:108430572:G:A	2.73608e-07	-1.49177	-0.789823
108430595	chr11:108430595:G:A	1.144e-06	-1.47642	0.625425
108431015	chr11:108431015:T:C	8.74714e-07	-9.99416e-11	-1.11939
108431283	chr11:108431283:G:A	5.75899e-06	-9.99416e-11	0.765232
108431402	chr11:108431402:T:C	2.01577e-06	-9.99416e-11	-0.284529
108431578	chr11:108431578:G:C	5.79442e-06	-9.99416e-11	0.771367
108431790	chr11:108431790:G:C	1.00514e-06	-9.99416e-11	-0.9804
108432130	chr11:108432130:T:C	2.96051e-06	-9.99416e-11	0.0998308
108432294	chr11:108432294:T:C	1.25369e-06	-1.46387	0.704439
108432577	chr11:108432577:C:T	9.95993e-07	-9.99416e-11	-0.989545
108432578	chr11:108432578:C:T	7.26117e-07	-1.50683	0.201259
108433180	chr11:108433180:G:A	1.27066e-06	-9.99416e-11	-0.745993
108433255	chr11:108433255:C:A	0.0028065	6.95416	-3.91713e-10
108433265	chr11:108433265:A:C	4.48022e-06	-9.99416e-11	0.514143
108433287	chr11:108433287:A:G	3.24535e-06	-9.99416e-11	0.191693
108433385	chr11:108433385:C:T	6.00525e-06	-9.99416e-11	0.807105
108433496	chr11:108433496:T:C	1.12466e-06	-0.868049	-3.91713e-10
108433689	chr11:108433689:C:T	5.91508e-07	-1.51061	-3.91713e-10
108433782	chr11:108433782:T:C	4.72747e-06	1.60598	-1.03812
108433914	chr11:108433914:T:C	1.18407e-06	-9.99416e-11	-0.816576
108434601	chr11:108434601:CT:C	1.10195e-06	-9.99416e-11	-0.888447
108434934	chr11:108434934:G:A	6.79638e-07	-9.99416e-11	-1.37172
108435089	chr11:108435089:C:T	8.45543e-07	-9.99416e-11	-1.15331
108435262	chr11:108435262:G:A	3.66487e-05	3.45746	-0.841609
108435509	chr11:108435509:C:A	0.010243	4.26696	3.98186
108435742	chr11:108435742:T:A	7.67635e-06	-9.99416e-11	1.05261
108435777	chr11:108435777:T:A	7.68498e-06	-9.99416e-11	1.05374
108436706	chr11:108436706:A:T	3.15593e-07	-1.51155	-0.627283
108437213	chr11:108437213:G:A	5.39744e-06	-9.99416e-11	0.700396
108437448	chr11:108437448:G:A	0.000578506	4.24723	1.12769
108437777	chr11:108437777:A:G	5.3118e-05	3.51904	-0.532053
108437783	chr11:108437783:G:A	3.74165e-05	2.63658	-3.91713e-10
108437838	chr11:108437838:T:C	2.07379e-06	-9.99416e-11	-0.256149
108437917	chr11:108437917:G:A	3.18439e-07	-1.51205	-0.617802
108437918	chr11:108437918:G:A	6.59983e-07	-9.99416e-11	-1.40107
108437992	chr11:108437992:G:A	5.04435e-06	-9.99416e-11	0.63274
108438130	chr11:108438130:G:T	8.51007e-07	-9.99416e-11	-1.14686
108438527	chr11:108438527:G:A	4.91811e-06	-9.99416e-11	0.607394
108438536	chr11:108438536:G:C	7.10993e-07	-9.99416e-11	-1.32662
108438892	chr11:108438892:G:A	2.06818e-06	-1.4794	1.22054
108438893	chr11:108438893:C:A	2.10266e-06	-1.48078	1.23845
108439105	chr11:108439105:C:T	7.1008e-07	-9.99416e-11	-1.32791
108439338	chr11:108439338:T:C	1.40449e-06	-9.99416e-11	-0.645859
108439975	chr11:108439975:T:A	1.39872e-05	3.05865	-1.40603
108440372	chr11:108440372:A:C	2.07199e-06	-9.99416e-11	-0.257018
108440392	chr11:108440392:G:A	7.36329e-07	-9.99416e-11	-1.29161
108440498	chr11:108440498:A:G	6.58164e-07	-9.99416e-11	-1.40383
108440595	chr11:108440595:A:G	7.04334e-07	-9.99416e-11	-1.33603
108440928	chr11:108440928:T:C	0.00475854	3.81817	3.664
108441222	chr11:108441222:A:G	7.3115e-07	-9.99416e-11	-1.29867
108441238	chr11:108441238:G:A	0.000833691	4.50331	1.23702
108441262	chr11:108441262:G:A	0.000194802	4.17488	0.111578
108441353	chr11:108441353:T:C	0.000579749	4.31722	1.05984
108441500	chr11:108441500:T:C	7.29643e-07	-9.99416e-11	-1.30073
108441627	chr11:108441627:C:T	7.10244e-07	-9.99416e-11	-1.32768
108442155	chr11:108442155:T:C	7.08864e-07	-9.99416e-11	-1.32962
108442236	chr11:108442236:A:C	8.02297e-07	-9.99416e-11	-1.20581
108442353	chr11:108442353:T:C	6.58751e-07	-9.99416e-11	-1.40294
108442500	chr11:108442500:A:G	7.08963e-07	-9.99416e-11	-1.32948
108442636	chr11:108442636:ACT:A	7.01079e-07	-9.99416e-11	-1.34066
108442689	chr11:108442689:G:T	3.12235e-07	-1.51297	-0.636564
108442822	chr11:108442822:G:A	9.33581e-07	-9.99416e-11	-1.05426
108442908	chr11:108442908:A:T	1.35477e-05	-9.99416e-11	1.62069
108443038	chr11:108443038:T:G	7.01064e-07	-9.99416e-11	-1.34069
108443204	chr11:108443204:A:T	6.59476e-07	-9.99416e-11	-1.40184
108443289	chr11:108443289:T:C	0.000571834	4.16628	1.19704
108443401	chr11:108443401:C:G	0.00554251	3.99015	3.64452
108443419	chr11:108443419:A:G	6.03323e-07	-1.49083	-3.91713e-10
108443565	chr11:108443565:T:C	7.88311e-06	-9.99416e-11	1.07919
108443635	chr11:108443635:A:C	5.08153e-05	3.30225	-0.359581
108443636	chr11:108443636:C:A	5.16514e-05	3.35134	-0.392354
108443967	chr11:108443967:T:A	0.00486081	3.9147	3.58873
108444114	chr11:108444114:G:A	7.2529e-07	-9.99416e-11	-1.30671
108444159	chr11:108444159:A:G	0.0076266	4.11623	3.83763
108444434	chr11:108444434:T:C	9.75289e-07	-9.99416e-11	-1.01055
108444757	chr11:108444757:T:C	6.69379e-07	-9.99416e-11	-1.38693
108444825	chr11:108444825:G:A	6.71912e-07	-9.99416e-11	-1.38316
108444879	chr11:108444879:C:T	0.000514056	5.2568	-3.91713e-10
108444977	chr11:108444977:G:A	7.01346e-07	-9.99416e-11	-1.34028
108445300	chr11:108445300:C:T	1.85624e-06	-9.99416e-11	-0.366976
108445326	chr11:108445326:C:A	1.22117e-06	-1.50277	0.717048
108445709	chr11:108445709:G:C	1.31412e-06	-9.99416e-11	-0.712362
108446426	chr11:108446426:C:T	7.61955e-07	-9.99416e-11	-1.2574
108446446	chr11:108446446:C:G	0.0050798	3.37128	4.17621
108446461	chr11:108446461:C:G	8.34684e-07	-9.99416e-11	-1.16623
108446965	chr11:108446965:A:C	1.67427e-06	-9.99416e-11	-0.470153
108447224	chr11:108447224:C:T	2.13268e-06	-1.44732	1.21917
108447325	chr11:108447325:T:C	1.94948e-06	-9.99416e-11	-0.317969
108447722	chr11:108447722:C:G	2.38996e-06	-9.99416e-11	-0.114251
108447795	chr11:108447795:T:A	1.84021e-06	-1.4135	1.03785
108448001	chr11:108448001:C:A	6.60205e-07	-9.99416e-11	-1.40073
108448003	chr11:108448003:G:C	6.65318e-07	-9.99416e-11	-1.39302
108448143	chr11:108448143:T:C	7.17412e-07	-1.31763	-3.91713e-10
108448337	chr11:108448337:A:G	2.22751e-06	-9.99416e-11	-0.184646
108448465	chr11:108448465:C:T	1.40459e-06	-0.645785	-3.91713e-10
108448812	chr11:108448812:G:A	2.71727e-06	-9.99416e-11	0.0140984
108448855	chr11:108448855:C:G	5.06802e-06	-9.99416e-11	0.637421
108449727	chr11:108449727:C:T	6.61495e-07	-9.99416e-11	-1.39878
108450110	chr11:108450110:G:A	1.30198e-06	-9.99416e-11	-0.721641
108450168	chr11:108450168:C:T	1.75742e-06	-9.99416e-11	-0.421685
108450169	chr11:108450169:T:C	1.37127e-06	-9.99416e-11	-0.669789
108450283	chr11:108450283:G:A	2.83687e-07	-1.49796	-0.747453
108450325	chr11:108450325:G:A	6.13266e-07	-1.47449	-3.91713e-10
108450374	chr11:108450374:C:T	2.54827e-06	-9.99416e-11	-0.0501134
108450423	chr11:108450423:A:G	7.75094e-06	-9.99416e-11	1.06228
108450498	chr11:108450498:G:A	1.01762e-06	-1.46429	0.496232
108450549	chr11:108450549:T:A	6.5955e-07	-9.99416e-11	-1.40173
108450789	chr11:108450789:A:T	6.56809e-07	-9.99416e-11	-1.40589
108450954	chr11:108450954:AC:A	1.35714e-06	-9.99416e-11	-0.680146
108451002	chr11:108451002:G:A	7.87432e-07	-9.99416e-11	-1.22451
108451060	chr11:108451060:G:A	1.38948e-06	-9.99416e-11	-0.656601
108451232	chr11:108451232:C:T	7.19917e-07	-9.99416e-11	-1.31415
108451473	chr11:108451473:G:C	7.44804e-07	-9.99416e-11	-1.28016
108451495	chr11:108451495:A:G	6.85372e-07	-9.99416e-11	-1.36332
108451574	chr11:108451574:C:T	7.38149e-07	-9.99416e-11	-1.28914
108452019	chr11:108452019:G:C	6.72081e-07	-9.99416e-11	-1.38291
108452095	chr11:108452095:G:GCAAGGA	1.13179e-06	-0.861725	-3.91713e-10
108452267	chr11:108452267:G:T	7.10751e-07	-9.99416e-11	-1.32696
108452268	chr11:108452268:C:T	3.2166e-07	-1.51304	-0.606748
108452533	chr11:108452533:C:T	2.62232e-07	-1.47755	-0.846507
108452626	chr11:108452626:T:G	4.98931e-06	-9.99416e-11	0.621769
108452657	chr11:108452657:T:C	4.29388e-06	-9.99416e-11	0.471661
108452701	chr11:108452701:G:A	7.85507e-07	-9.99416e-11	-1.22696
108452846	chr11:108452846:C:T	1.73302e-06	-1.3982	0.962539
108453119	chr11:108453119:G:GCA	6.71163e-07	-9.99416e-11	-1.38427
108453388	chr11:108453388:A:C	7.59233e-06	-9.99416e-11	1.04161
108453660	chr11:108453660:T:G	7.09602e-07	-9.99416e-11	-1.32858
108453803	chr11:108453803:C:T	7.09501e-07	-9.99416e-11	-1.32872
108453890	chr11:108453890:T:C	6.60207e-07	-9.99416e-11	-1.40073
108453992	chr11:108453992:T:C	3.08255e-06	-9.99416e-11	0.140228
108454423	chr11:108454423:C:T	6.45589e-06	-9.99416e-11	0.879464
108454486	chr11:108454486:C:T	1.12454e-06	-0.868157	-3.91713e-10
108454721	chr11:108454721:G:A	3.97677e-05	3.34393	-0.646407
108455145	chr11:108455145:T:C	6.98912e-07	-9.99416e-11	-1.34376
108455190	chr11:108455190:C:T	8.54951e-07	-9.99416e-11	-1.14224
108455368	chr11:108455368:G:T	8.69632e-05	-9.99416e-11	3.47996
108455538	chr11:108455538:C:A	1.05104e-06	-9.99416e-11	-0.935747
108455600	chr11:108455600:G:A	1.14992e-05	1.45675	-3.91713e-10
108455671	chr11:108455671:T:C	2.23831e-07	-1.44216	-1.04024
108455893	chr11:108455893:C:A	1.81772e-06	-9.99416e-11	-0.387944
108455950	chr11:108455950:T:C	1.41662e-05	-9.99416e-11	1.66533
108456313	chr11:108456313:T:C	6.89908e-07	-9.99416e-11	-1.35673
108456491	chr11:108456491:A:G	1.22302e-06	-1.48809	0.703885
108456818	chr11:108456818:GAA:G	1.36019e-06	-1.46788	0.789978
108456925	chr11:108456925:T:C	7.21457e-07	-9.99416e-11	-1.31201
108456985	chr11:108456985:C:T	7.09388e-07	-9.99416e-11	-1.32888
108457168	chr11:108457168:T:C	6.59415e-07	-9.99416e-11	-1.40193
108458225	chr11:108458225:C:A	2.25015e-07	-1.40023	-1.07689
108458323	chr11:108458323:T:C	6.27815e-05	4.5595	-1.40537
108458598	chr11:108458598:T:C	2.21681e-07	-1.43447	-1.05757
108459013	chr11:108459013:G:C	7.0934e-07	-9.99416e-11	-1.32895
108459529	chr11:108459529:C:A	5.95127e-07	-1.50451	-3.91713e-10
108459621	chr11:108459621:T:G	6.59993e-07	-9.99416e-11	-1.40106
108459977	chr11:108459977:AAAG:A	7.22352e-07	-9.99416e-11	-1.31077
108460090	chr11:108460090:G:A	9.78071e-05	-9.99416e-11	3.59747
108460644	chr11:108460644:C:T	3.22219e-07	-1.50699	-0.611064
108460794	chr11:108460794:C:T	2.13193e-06	-9.99416e-11	-0.228504
108461073	chr11:108461073:T:C	1.44203e-06	-9.99416e-11	-0.619478
108461269	chr11:108461269:G:A	1.07078e-06	-9.99416e-11	-0.917144
108461387	chr11:108461387:G:C	7.3776e-07	-9.99416e-11	-1.28967
108461912	chr11:108461912:C:T	6.78921e-07	-9.99416e-11	-1.37278
108462045	chr11:108462045:A:G	7.76621e-06	-9.99416e-11	1.06425
108462145	chr11:108462145:T:C	2.18049e-06	-9.99416e-11	-0.20598
108462645	chr11:108462645:T:C	8.15362e-05	-9.99416e-11	3.41552
108462893	chr11:108462893:G:A	3.17655e-07	-1.49874	-0.633578
108463162	chr11:108463162:T:C	7.16782e-07	-9.99416e-11	-1.31851
108463337	chr11:108463337:T:C	6.57933e-07	-9.99416e-11	-1.40418
108463400	chr11:108463400:T:C	3.25412e-07	-1.37893	-0.729261
108463547	chr11:108463547:T:C	7.94846e-05	-9.99416e-11	3.39003
108463594	chr11:108463594:A:G	2.78103e-07	-1.40679	-0.858499
108463665	chr11:108463665:T:C	7.20191e-07	-9.99416e-11	-1.31377
108463842	chr11:108463842:T:A	7.68266e-06	-9.99416e-11	1.05344
108464143	chr11:108464143:G:A	3.11693e-06	0.151319	-3.91713e-10
108464321	chr11:108464321:G:A	4.22039e-06	-9.99416e-11	0.454399
108464569	chr11:108464569:T:C	3.18268e-07	-1.39072	-0.739676
108464811	chr11:108464811:A:T	3.29215e-05	3.13413	-0.625533
108464876	chr11:108464876:C:T	7.0697e-07	-9.99416e-11	-1.3323
108465693	chr11:108465693:A:T	1.24099e-06	-9.99416e-11	-0.769621
108465909	chr11:108465909:T:C	3.40149e-07	-1.30954	-0.754364
108466177	chr11:108466177:T:C	7.15142e-07	-9.99416e-11	-1.3208
108466410	chr11:108466410:G:C	2.36321e-05	3.04052	-0.863449
108466826	chr11:108466826:C:T	2.52495e-06	-9.99416e-11	-0.0593078
108467613	chr11:108467613:A:G	1.82469e-07	-1.49929	-1.18742
108468014	chr11:108468014:T:C	1.97185e-06	-9.99416e-11	-0.306555
108468924	chr11:108468924:T:C	2.35168e-06	-9.99416e-11	-0.130401
108469090	chr11:108469090:T:TA	6.57344e-07	-9.99416e-11	-1.40508
108469277	chr11:108469277:T:C	1.47731e-06	-9.99416e-11	-0.595304
108469489	chr11:108469489:T:C	0.000544364	2.7265	2.58759
108470715	chr11:108470715:A:G	1.0903e-05	2.7819	-1.37839
108470827	chr11:108470827:C:A	8.99202e-05	3.46008	0.0533108
108470920	chr11:108470920:T:C	6.15692e-06	-9.99416e-11	0.832048
108471123	chr11:108471123:C:T	3.04992e-06	-9.99416e-11	0.129587
108471137	chr11:108471137:C:T	0.000305392	2.79714	1.93893
108471897	chr11:108471897:G:A	9.28092e-07	-9.99416e-11	-1.06015
108471927	chr11:108471927:C:T	1.5082e-06	-9.99416e-11	-0.574613
108472445	chr11:108472445:CAAACCAGA:C	7.01588e-07	-9.99416e-11	-1.33994
108472454	chr11:108472454:A:T	7.00035e-07	-9.99416e-11	-1.34215
108472593	chr11:108472593:A:G	2.47048e-06	-9.99416e-11	-0.0811184
108472749	chr11:108472749:G:C	1.6201e-06	-9.99416e-11	-0.503042
108472966	chr11:108472966:C:G	1.13929e-06	-9.99416e-11	-0.855122
108473309	chr11:108473309:G:A	0.00154248	6.30806	0.0475566
108473354	chr11:108473354:G:A	0.00130705	2.95972	3.23028
108474520	chr11:108474520:T:C	3.82571e-06	0.356216	-3.91713e-10
108475205	chr11:108475205:A:T	7.76211e-07	-9.99416e-11	-1.23886
108475376	chr11:108475376:A:G	0.000383836	3.35176	1.61292
108475508	chr11:108475508:T:C	0.000223225	2.31483	2.10782
108478327	chr11:108478327:T:G	2.42531e-06	-9.99416e-11	-0.0995687
108478475	chr11:108478475:T:C	1.61864e-06	-9.99416e-11	-0.503941
108478491	chr11:108478491:A:G	7.30376e-07	-1.11811	-0.181615
108478550	chr11:108478550:G:A	8.20496e-07	-9.99416e-11	-1.18338
108478604	chr11:108478604:A:G	7.38161e-06	-9.99416e-11	1.01346
108479575	chr11:108479575:C:T	6.61667e-07	-9.99416e-11	-1.39852
108479724	chr11:108479724:A:T	2.2301e-05	3.47911	-1.36001
108480329	chr11:108480329:G:C	3.33888e-06	-9.99416e-11	0.220107
108481346	chr11:108481346:GCT:G	7.2038e-07	-9.99416e-11	-1.31351
108481608	chr11:108481608:G:A	1.21662e-05	2.42186	-0.908727
108481726	chr11:108481726:CA:C	5.14252e-07	-1.3861	-0.264468
108481730	chr11:108481730:AAAG:A	0.00186738	6.60325	-0.0564875
108481742	chr11:108481742:T:C	6.58605e-07	-9.99416e-11	-1.40316
108482291	chr11:108482291:C:A	1.97723e-05	2.6843	-0.685551
108483227	chr11:108483227:C:T	2.43072e-06	-9.99416e-11	-0.0973413
108483375	chr11:108483375:C:T	0.000859332	2.81286	2.95777
108483444	chr11:108483444:A:C	6.97113e-07	-9.99416e-11	-1.34634
108483541	chr11:108483541:T:C	1.68796e-06	-9.99416e-11	-0.462008
108484384	chr11:108484384:C:G	6.56716e-07	-9.99416e-11	-1.40603
108484500	chr11:108484500:G:A	1.89895e-07	-1.24536	-1.40145
108484665	chr11:108484665:A:C	6.7331e-07	-9.99416e-11	-1.38108
108485323	chr11:108485323:G:A	1.65298e-05	-9.99416e-11	1.81964
108485714	chr11:108485714:G:A	8.70968e-07	-9.99416e-11	-1.12368
108485953	chr11:108485953:T:C	1.67479e-05	2.92564	-1.09289
108486019	chr11:108486019:G:A	9.86159e-07	-9.99416e-11	-0.999467
108486410	chr11:108486410:G:A	0.000144773	3.98964	-3.91713e-10
108486889	chr11:108486889:G:C	2.37322e-06	-9.99416e-11	-0.121282
108487020	chr11:108487020:C:T	8.90493e-06	2.54748	-1.3464
108487758	chr11:108487758:T:C	6.72774e-07	-9.99416e-11	-1.38188
108488048	chr11:108488048:G:A	8.55092e-07	-9.99416e-11	-1.14208
108488093	chr11:108488093:A:G	2.69307e-07	-1.46086	-0.836576
108488434	chr11:108488434:G:A	1.79266e-07	-1.49184	-1.21257
108489579	chr11:108489579:A:C	1.72283e-07	-1.50645	-1.2377
108489674	chr11:108489674:C:T	1.74061e-06	-9.99416e-11	-0.431294
108489687	chr11:108489687:C:T	7.55787e-07	-9.99416e-11	-1.26553
108489899	chr11:108489899:T:G	6.61176e-07	-9.99416e-11	-1.39926
108490390	chr11:108490390:G:A	1.68618e-07	-1.50672	-1.25892
108490551	chr11:108490551:A:G	1.94745e-05	3.3879	-1.40433
108490851	chr11:108490851:G:A	1.73663e-05	3.26998	-1.40098
108491417	chr11:108491417:G:C	1.53218e-07	-1.46762	-1.3938
108491987	chr11:108491987:G:A	6.63785e-07	-9.99416e-11	-1.39533
108492386	chr11:108492386:C:A	6.59913e-07	-9.99416e-11	-1.40118
108492441	chr11:108492441:A:C	1.48947e-07	-1.49551	-1.39418
108492443	chr11:108492443:G:A	2.44344e-06	-9.99416e-11	-0.0921226
108492562	chr11:108492562:T:C	1.39197e-05	-9.99416e-11	1.64777
108492716	chr11:108492716:A:T	2.75978e-06	-9.99416e-11	0.0296223
108492835	chr11:108492835:G:A	1.88542e-07	-1.44731	-1.20665
108492865	chr11:108492865:C:A	1.59944e-06	-9.99416e-11	-0.515873
108493028	chr11:108493028:C:T	1.29324e-05	2.9084	-1.33419
108493543	chr11:108493543:C:T	0.00125817	4.26681	1.88507
108493730	chr11:108493730:GGA:G	2.00728e-06	-9.99416e-11	-0.28875
108493734	chr11:108493734:G:T	2.93707e-06	-9.99416e-11	0.091884
108493759	chr11:108493759:G:A	1.2878e-05	-9.99416e-11	1.56999
108493761	chr11:108493761:G:A	1.17646e-06	-9.99416e-11	-0.823018
108494455	chr11:108494455:C:T	1.74016e-05	3.27541	-1.40438
108494552	chr11:108494552:C:A	9.26418e-07	-9.99416e-11	-1.06196
108494728	chr11:108494728:A:T	1.76888e-07	-1.50251	-1.21526
108495018	chr11:108495018:G:A	1.48318e-07	-1.49556	-1.39837
108495538	chr11:108495538:C:A	9.0874e-07	-9.99416e-11	-1.08123
108495722	chr11:108495722:A:C	2.1554e-05	3.1039	-1.01886
108496244	chr11:108496244:C:A	3.10407e-06	0.147185	-3.91713e-10
108496470	chr11:108496470:C:G	1.60721e-07	-1.43171	-1.3819
108496722	chr11:108496722:A:G	6.97378e-07	-9.99416e-11	-1.34596
108496726	chr11:108496726:A:C	4.25474e-06	1.52612	-1.06362
108496991	chr11:108496991:C:T	1.58587e-06	-9.99416e-11	-0.524397
108497253	chr11:108497253:T:C	2.47713e-05	-9.99416e-11	2.22416
108497418	chr11:108497418:A:C	8.61922e-07	-1.27162	0.1375
108498111	chr11:108498111:G:A	6.93252e-07	-9.99416e-11	-1.35189
108498117	chr11:108498117:C:G	5.90657e-07	-1.51205	-3.91713e-10
108498446	chr11:108498446:G:A	8.82301e-07	-1.21416	0.103404
108498737	chr11:108498737:T:C	1.6798e-06	-9.99416e-11	-0.466857
108499104	chr11:108499104:A:G	7.27367e-07	-1.30385	-3.91713e-10
108499125	chr11:108499125:C:T	2.56632e-06	-9.99416e-11	-0.0430579
108499357	chr11:108499357:C:T	3.07116e-07	-1.32818	-0.837875
108499390	chr11:108499390:A:C	3.08358e-06	1.28531	-1.14475
108499479	chr11:108499479:AGCTGGGCACTG:A	3.56077e-07	-1.33433	-0.683806
108499487	chr11:108499487:A:C	5.20909e-06	-9.99416e-11	0.664876
108500253	chr11:108500253:G:A	1.91175e-06	-9.99416e-11	-0.337509
108500266	chr11:108500266:C:G	1.67475e-06	-9.99416e-11	-0.469868
108500281	chr11:108500281:A:T	1.58933e-06	-9.99416e-11	-0.522219
108501197	chr11:108501197:G:T	0.00183143	7.8154	-1.28808
108501582	chr11:108501582:T:C	1.75727e-06	-9.99416e-11	-0.421766
108501648	chr11:108501648:A:C	1.89529e-06	-9.99416e-11	-0.34616
108501811	chr11:108501811:T:A	1.33602e-06	-0.695832	-3.91713e-10
108501926	chr11:108501926:T:G	7.10354e-06	-9.99416e-11	0.975064
108501929	chr11:108501929:ACT:A	7.16266e-07	-1.31923	-3.91713e-10
108502067	chr11:108502067:A:G	1.88871e-06	-9.99416e-11	-0.349636
108502220	chr11:108502220:T:G	1.23275e-06	-9.99416e-11	-0.776282
108502322	chr11:108502322:G:T	1.37289e-06	-9.99416e-11	-0.66861
108502739	chr11:108502739:C:CT	6.6187e-07	-9.99416e-11	-1.39822
108502904	chr11:108502904:TG:T	1.74577e-06	-9.99416e-11	-0.428335
108503033	chr11:108503033:A:G	3.24041e-07	-1.40932	-0.703097
108503072	chr11:108503072:C:T	7.88186e-07	-9.99416e-11	-1.22355
108503590	chr11:108503590:T:C	7.03216e-07	-9.99416e-11	-1.33762
108503690	chr11:108503690:C:G	1.8337e-06	-9.99416e-11	-0.379192
108503734	chr11:108503734:G:T	6.00722e-07	-1.49515	-3.91713e-10
108504032	chr11:108504032:A:C	6.61843e-07	-9.99416e-11	-1.39826
108505102	chr11:108505102:G:A	1.13322e-06	-0.957984	0.097517
108505160	chr11:108505160:G:A	1.17781e-06	-9.99416e-11	-0.821873
108505193	chr11:108505193:C:G	2.85593e-06	-9.99416e-11	0.0638674
108505239	chr11:108505239:A:G	4.42623e-07	-0.767049	-1.03352
108505311	chr11:108505311:A:G	1.68903e-06	-9.99416e-11	-0.461373
108505363	chr11:108505363:AT:A	8.89383e-07	-0.872006	-0.23075
108505407	chr11:108505407:A:G	1.67211e-06	-9.99416e-11	-0.471446
108505820	chr11:108505820:C:T	7.03923e-07	-9.99416e-11	-1.33662
108505864	chr11:108505864:C:T	6.58956e-07	-9.99416e-11	-1.40263
108505977	chr11:108505977:G:A	1.35475e-06	-9.99416e-11	-0.681914
108506060	chr11:108506060:A:G	2.03593e-06	-9.99416e-11	-0.274575
108506448	chr11:108506448:T:C	1.62252e-06	-9.99416e-11	-0.501547
108507308	chr11:108507308:A:G	1.6083e-06	-9.99416e-11	-0.510351
108507312	chr11:108507312:C:A	1.6083e-06	-9.99416e-11	-0.510351
108507480	chr11:108507480:T:G	4.78154e-07	-0.95475	-0.768601
108507702	chr11:108507702:C:T	1.62485e-06	-9.99416e-11	-0.500112
108508089	chr11:108508089:G:A	2.77895e-06	-9.99416e-11	0.0365434
108508096	chr11:108508096:C:T	1.47678e-06	-9.99416e-11	-0.595664
108508370	chr11:108508370:G:A	6.61992e-07	-9.99416e-11	-1.39803
108508531	chr11:108508531:C:A	3.66156e-07	-1.31943	-0.670797
108508590	chr11:108508590:G:C	1.78499e-05	-9.99416e-11	1.89647
108508922	chr11:108508922:T:C	3.38474e-07	-1.26733	-0.80151
108508924	chr11:108508924:C:G	1.32776e-06	-9.99416e-11	-0.702036
108509254	chr11:108509254:A:G	4.36628e-07	-1.35251	-0.461698
108509374	chr11:108509374:AGTGTCTATATAGG:A	1.35299e-06	-9.99416e-11	-0.683213
108509456	chr11:108509456:C:G	1.61184e-06	-9.99416e-11	-0.508151
108509585	chr11:108509585:T:C	6.0044e-07	-1.49562	-3.91713e-10
108509882	chr11:108509882:C:T	1.58936e-05	-9.99416e-11	1.78039
108510451	chr11:108510451:G:T	1.69899e-06	-9.99416e-11	-0.455494
108510520	chr11:108510520:C:T	4.17863e-05	-0.230681	2.97772
108510523	chr11:108510523:T:C	1.55073e-06	-9.99416e-11	-0.546805
108510601	chr11:108510601:T:A	1.82318e-06	-9.99416e-11	-0.384948
108510789	chr11:108510789:T:A	1.61753e-06	-9.99416e-11	-0.504628
108510917	chr11:108510917:T:C	7.94638e-07	-1.2154	-3.91713e-10
108511118	chr11:108511118:G:A	1.6083e-06	-9.99416e-11	-0.510351
108511480	chr11:108511480:T:C	1.02492e-05	-9.99416e-11	1.34167
108511576	chr11:108511576:A:G	7.81187e-07	-1.23247	-3.91713e-10
108511801	chr11:108511801:A:C	1.20784e-06	-9.99416e-11	-0.796695
108512067	chr11:108512067:A:G	1.60771e-06	-9.99416e-11	-0.510721
108512811	chr11:108512811:A:G	3.89784e-06	-9.99416e-11	0.374892
108512949	chr11:108512949:A:G	3.58344e-07	-0.937878	-1.07391
108513294	chr11:108513294:G:C	6.07278e-07	-1.4843	-3.91713e-10
108513480	chr11:108513480:C:T	2.37801e-06	1.13283	-1.2521
108514130	chr11:108514130:T:C	1.61754e-05	-9.99416e-11	1.79796
108514310	chr11:108514310:G:A	1.3704e-06	-9.99416e-11	-0.670427
108515324	chr11:108515324:T:C	6.59959e-07	-9.99416e-11	-1.40111
108515784	chr11:108515784:A:T	8.12664e-07	-9.99416e-11	-1.19297
108516423	chr11:108516423:C:G	6.84823e-07	-9.99416e-11	-1.36412
108516788	chr11:108516788:A:G	3.2715e-05	-9.99416e-11	2.50231
108516969	chr11:108516969:T:C	1.35221e-06	-9.99416e-11	-0.683788
108517143	chr11:108517143:A:G	4.11352e-06	-9.99416e-11	0.42875
108517305	chr11:108517305:T:C	1.66578e-06	-9.99416e-11	-0.475233
108517873	chr11:108517873:C:T	4.67472e-06	-9.99416e-11	0.556639
108518558	chr11:108518558:C:T	1.21077e-06	0.600138	-1.39441
108519179	chr11:108519179:A:G	1.62614e-06	-9.99416e-11	-0.499319
108519180	chr11:108519180:GTATT:G	1.628e-06	-9.99416e-11	-0.498179
108519185	chr11:108519185:A:ACC	1.62558e-06	-9.99416e-11	-0.499663
108519192	chr11:108519192:T:C	1.61501e-06	-9.99416e-11	-0.506191
108519498	chr11:108519498:G:A	7.61992e-07	-9.99416e-11	-1.25735
108519727	chr11:108519727:G:A	8.63264e-07	-9.99416e-11	-1.13256
108519742	chr11:108519742:T:C	3.50845e-07	-0.815146	-1.21779
108519751	chr11:108519751:A:C	6.8688e-07	-9.99416e-11	-1.36113
108519775	chr11:108519775:C:A	2.57543e-06	-1.13396	1.09445
108520162	chr11:108520162:G:C	1.62693e-06	-9.99416e-11	-0.498837
108520595	chr11:108520595:G:C	1.57023e-06	-0.828491	0.294182
108520907	chr11:108520907:T:G	3.84156e-07	-0.906659	-1.03558
108520976	chr11:108520976:C:G	7.2822e-07	-9.99416e-11	-1.30268
108521020	chr11:108521020:C:T	1.15299e-06	-9.99416e-11	-0.843167
108521101	chr11:108521101:T:A	1.20529e-06	-9.99416e-11	-0.798813
108521693	chr11:108521693:A:G	9.67483e-06	-9.99416e-11	1.284
108521726	chr11:108521726:A:T	9.48115e-06	-9.99416e-11	1.26378
108522066	chr11:108522066:C:T	1.35843e-05	-9.99416e-11	1.62339
108522838	chr11:108522838:T:G	4.19791e-07	-0.711014	-1.14251
108523167	chr11:108523167:C:T	5.97161e-07	-1.5011	-3.91713e-10
108523255	chr11:108523255:T:C	1.98297e-06	-9.99416e-11	-0.300934
108523955	chr11:108523955:T:C	1.06899e-06	-9.99416e-11	-0.918812
108524219	chr11:108524219:C:A	8.52667e-06	-9.99416e-11	1.15767
108524867	chr11:108524867:G:A	2.23731e-07	-1.0768	-1.40604
108524907	chr11:108524907:C:T	4.34041e-07	-0.697552	-1.12259
108524940	chr11:108524940:T:G	2.7551e-06	-9.99416e-11	0.0279251
108525921	chr11:108525921:T:TC	6.5683e-07	-9.99416e-11	-1.40586
108526088	chr11:108526088:A:C	1.19429e-06	-9.99416e-11	-0.807981
108526092	chr11:108526092:T:A	1.12253e-06	-9.99416e-11	-0.869947
108526609	chr11:108526609:C:T	6.60848e-05	-0.242727	3.44814
108526733	chr11:108526733:A:G	3.69949e-07	-1.02197	-0.957954
108526755	chr11:108526755:C:G	3.81291e-07	-0.946666	-1.00306
108526760	chr11:108526760:T:C	4.98677e-06	-9.99416e-11	0.62126
108526795	chr11:108526795:A:C	7.04558e-07	-9.99416e-11	-1.33571
108526913	chr11:108526913:G:A	3.29824e-07	-1.28986	-0.804861
108527013	chr11:108527013:AGTAGT:A	7.86093e-07	-9.99416e-11	-1.22621
108527043	chr11:108527043:G:C	6.84823e-07	-9.99416e-11	-1.36412
108527157	chr11:108527157:T:C	1.62205e-06	-9.99416e-11	-0.50184
108527198	chr11:108527198:C:T	7.57608e-07	-9.99416e-11	-1.26312
108527374	chr11:108527374:T:G	1.32462e-06	-9.99416e-11	-0.704402
108528172	chr11:108528172:A:G	1.53189e-06	-9.99416e-11	-0.559028
108528362	chr11:108528362:A:G	6.62263e-07	-9.99416e-11	-1.39762
108528370	chr11:108528370:C:T	1.53189e-06	-9.99416e-11	-0.559028
108528822	chr11:108528822:C:A	7.45383e-05	-0.348303	3.67409
108529275	chr11:108529275:G:A	1.53189e-06	-9.99416e-11	-0.559028
108529557	chr11:108529557:T:C	6.63281e-07	-9.99416e-11	-1.39609
108529611	chr11:108529611:G:A	1.30003e-06	-9.99416e-11	-0.723144
108530315	chr11:108530315:C:G	1.52774e-06	-9.99416e-11	-0.561743
108530524	chr11:108530524:T:TGGAGATGA	1.53574e-06	-9.99416e-11	-0.556514
108530610	chr11:108530610:T:C	1.53222e-06	-9.99416e-11	-0.558812
108530677	chr11:108530677:T:C	1.53466e-06	-9.99416e-11	-0.557224
108530731	chr11:108530731:G:A	2.92516e-05	-9.99416e-11	2.3904
108531330	chr11:108531330:G:A	7.24178e-07	-9.99416e-11	-1.30825
108531463	chr11:108531463:T:C	3.08419e-07	-0.771351	-1.39048
108532657	chr11:108532657:C:T	0.00109785	7.41947	-1.40389
108532921	chr11:108532921:G:A	7.30621e-07	-9.99416e-11	-1.29939
108532971	chr11:108532971:C:G	7.15182e-07	-9.99416e-11	-1.32075
108533303	chr11:108533303:G:A	6.56711e-07	-9.99416e-11	-1.40604
108533431	chr11:108533431:C:A	7.71969e-07	-9.99416e-11	-1.24434
108533537	chr11:108533537:T:C	9.59418e-07	-9.99416e-11	-1.02696
108533694	chr11:108533694:C:T	6.59595e-07	-9.99416e-11	-1.40166
108533876	chr11:108533876:G:A	1.52787e-06	-9.99416e-11	-0.561657
108533896	chr11:108533896:G:A	1.79051e-06	-9.99416e-11	-0.403027
108534108	chr11:108534108:T:C	2.33318e-07	-1.03567	-1.40521
108534143	chr11:108534143:T:C	6.56726e-07	-9.99416e-11	-1.40602
108534296	chr11:108534296:T:C	7.02245e-07	-9.99416e-11	-1.339
108534650	chr11:108534650:A:G	1.64775e-06	-9.99416e-11	-0.486118
108535529	chr11:108535529:G:C	6.00685e-07	-1.49521	-3.91713e-10
108535532	chr11:108535532:T:C	4.60737e-06	-9.99416e-11	0.542128
108535580	chr11:108535580:C:T	6.21268e-07	-1.46152	-3.91713e-10
108535785	chr11:108535785:T:G	2.73499e-06	-9.99416e-11	0.0205984
108535950	chr11:108535950:G:C	6.61948e-07	-9.99416e-11	-1.3981
108536076	chr11:108536076:C:T	1.26669e-06	-9.99416e-11	-0.749121
108536216	chr11:108536216:G:A	4.35299e-05	2.78792	-3.91713e-10
108536424	chr11:108536424:T:C	1.50443e-06	-9.99416e-11	-0.577116
108536573	chr11:108536573:T:C	1.67371e-06	-9.99416e-11	-0.470488
108537255	chr11:108537255:C:T	7.06205e-07	-9.99416e-11	-1.33338
108537310	chr11:108537310:T:C	2.46792e-06	-9.99416e-11	-0.0821551
108537336	chr11:108537336:T:C	1.03718e-06	-9.99416e-11	-0.949025
108537654	chr11:108537654:T:A	3.07178e-07	-0.994107	-1.17175
108537830	chr11:108537830:T:C	1.46488e-06	-9.99416e-11	-0.603756
108537877	chr11:108537877:G:A	1.61541e-06	-9.99416e-11	-0.505942
108538715	chr11:108538715:A:G	5.76934e-07	-0.293644	-1.24191
108539057	chr11:108539057:T:A	1.61442e-05	-0.403499	2.19953
108539534	chr11:108539534:C:T	3.18222e-05	-0.239482	2.71412
108539769	chr11:108539769:A:G	1.47478e-05	-0.412363	2.11793
108539784	chr11:108539784:CATG:C	7.54622e-07	-9.99416e-11	-1.26707
108540049	chr11:108540049:A:G	2.03932e-06	-9.99416e-11	-0.272914
108540148	chr11:108540148:C:T	1.57253e-05	-9.99416e-11	1.76974
108540191	chr11:108540191:C:T	4.59064e-05	-9.99416e-11	2.84108
108540243	chr11:108540243:A:G	1.56683e-05	-0.198976	1.96509
108540480	chr11:108540480:G:A	1.85768e-06	-9.99416e-11	-0.366204
108540512	chr11:108540512:T:A	1.631e-05	-0.120196	1.92645
108540569	chr11:108540569:A:G	1.3477e-06	-9.99416e-11	-0.687128
108541250	chr11:108541250:A:G	7.14902e-07	-9.99416e-11	-1.32114
108542128	chr11:108542128:C:A	6.78649e-07	-9.99416e-11	-1.37318
108542229	chr11:108542229:G:A	6.90991e-06	-9.99416e-11	0.947427
108542486	chr11:108542486:T:C	2.54094e-06	-9.99416e-11	-0.0529954
108542624	chr11:108542624:G:A	8.42718e-07	-9.99416e-11	-1.15665
108543218	chr11:108543218:T:G	8.10278e-05	4.79492	-1.38565
108543412	chr11:108543412:A:G	3.61664e-06	-9.99416e-11	0.300015
108543646	chr11:108543646:A:G	8.66737e-07	-9.99416e-11	-1.12855
108543671	chr11:108543671:C:T	7.00292e-07	-9.99416e-11	-1.34179
108543877	chr11:108543877:G:T	1.60284e-06	-0.513752	-3.91713e-10
108543935	chr11:108543935:C:T	4.07797e-06	-9.99416e-11	0.420071
108544030	chr11:108544030:G:C	8.32568e-07	-9.99416e-11	-1.16877
108544039	chr11:108544039:A:G	9.62929e-07	-9.99416e-11	-1.02331
108544412	chr11:108544412:C:T	2.17791e-06	-9.99416e-11	-0.207163
108544462	chr11:108544462:C:T	6.9476e-07	-9.99416e-11	-1.34972
108544467	chr11:108544467:C:T	3.84886e-05	-9.99416e-11	2.66483
108544750	chr11:108544750:C:T	6.62058e-07	-9.99416e-11	-1.39793
108544837	chr11:108544837:C:A	7.2536e-07	-1.30662	-3.91713e-10
108544982	chr11:108544982:T:C	6.57845e-07	-9.99416e-11	-1.40432
108545038	chr11:108545038:A:G	9.21589e-07	-9.99416e-11	-1.06719
108545298	chr11:108545298:T:C	3.28812e-06	-9.99416e-11	0.204785
108545372	chr11:108545372:C:T	7.93418e-07	-9.99416e-11	-1.21693
108545543	chr11:108545543:C:A	6.58365e-07	-9.99416e-11	-1.40353
108545595	chr11:108545595:G:T	6.67252e-07	-9.99416e-11	-1.39012
108545596	chr11:108545596:G:A	1.14628e-06	-9.99416e-11	-0.849005
108545600	chr11:108545600:G:A	6.5995e-07	-9.99416e-11	-1.40112
108545716	chr11:108545716:A:G	7.67953e-07	-9.99416e-11	-1.24956
108545911	chr11:108545911:AAC:A	1.82294e-06	-9.99416e-11	-0.385078
108546070	chr11:108546070:G:C	2.32755e-06	-9.99416e-11	-0.140715
108546495	chr11:108546495:T:C	6.50271e-07	-1.4159	-3.91713e-10
108546888	chr11:108546888:C:T	1.26313e-06	-9.99416e-11	-0.75194
108546983	chr11:108546983:A:C	3.22159e-06	-9.99416e-11	0.184347
108547036	chr11:108547036:C:T	1.144e-06	-9.99416e-11	-0.851
108547689	chr11:108547689:A:G	0.000108805	5.07363	-1.3696
108547711	chr11:108547711:AAT:A	4.12084e-06	-9.99416e-11	0.430526
108547715	chr11:108547715:T:C	3.02627e-06	-0.361783	0.483585
108547901	chr11:108547901:G:A	3.42808e-06	-0.212347	0.458817
108548063	chr11:108548063:T:A	9.15667e-07	-9.99416e-11	-1.07363
108549279	chr11:108549279:T:C	3.8435e-07	-0.724155	-1.21758
108549384	chr11:108549384:G:A	8.81028e-07	-9.99416e-11	-1.11219
108549763	chr11:108549763:T:C	8.54958e-06	1.16035	-3.91713e-10
108550001	chr11:108550001:T:C	3.244e-06	-9.99416e-11	0.191277
108550194	chr11:108550194:A:G	9.22543e-07	-9.99416e-11	-1.06615
108550388	chr11:108550388:A:G	4.3801e-06	-9.99416e-11	0.491543
108550785	chr11:108550785:T:A	1.0659e-05	-9.99416e-11	1.38087
108551615	chr11:108551615:T:C	2.11278e-05	-9.99416e-11	2.06506
108551662	chr11:108551662:G:A	6.97043e-07	-0.536096	-0.810341
108552145	chr11:108552145:A:G	1.21757e-06	-9.99416e-11	-0.788673
108552156	chr11:108552156:T:A	4.31282e-07	-0.785321	-1.0412
108552164	chr11:108552164:G:GGC	4.28778e-07	-0.812661	-1.01968
108552167	chr11:108552167:A:AGTG	4.30411e-07	-0.811233	-1.01731
108552617	chr11:108552617:C:T	1.06389e-06	-9.99416e-11	-0.923601
108552655	chr11:108552655:T:A	9.23412e-07	-9.99416e-11	-1.06521
108552688	chr11:108552688:G:A	1.06385e-06	-9.99416e-11	-0.923633
108553013	chr11:108553013:T:G	5.57563e-06	-9.99416e-11	0.732876
108553291	chr11:108553291:A:T	4.25701e-06	-9.99416e-11	0.463037
108553683	chr11:108553683:A:G	1.13109e-06	-9.99416e-11	-0.862352
108553743	chr11:108553743:T:A	5.154e-05	4.31819	-1.36136
108553769	chr11:108553769:C:T	1.13184e-06	-9.99416e-11	-0.861688
108553845	chr11:108553845:G:C	3.02565e-06	-1.29653	1.41813
108553917	chr11:108553917:G:A	1.03408e-06	-9.99416e-11	-0.95202
108554075	chr11:108554075:T:G	4.24995e-06	-9.99416e-11	0.461377
108554087	chr11:108554087:A:C	2.56048e-06	-9.99416e-11	-0.0453364
108554089	chr11:108554089:G:A	8.56666e-07	-9.99416e-11	-1.14024
108554221	chr11:108554221:G:A	1.07807e-06	-9.99416e-11	-0.91036
108554334	chr11:108554334:T:C	6.63642e-07	-9.99416e-11	-1.39554
108554417	chr11:108554417:A:G	1.71371e-06	-9.99416e-11	-0.446866
108554536	chr11:108554536:C:T	7.17858e-07	-9.99416e-11	-1.31701
108554953	chr11:108554953:C:A	8.02052e-07	-9.99416e-11	-1.20611
108555320	chr11:108555320:T:A	7.26112e-05	4.67593	-1.37634
108556614	chr11:108556614:A:C	0.000116258	4.28121	-0.510925
108556632	chr11:108556632:C:T	7.56839e-06	-0.175107	1.21356
108556820	chr11:108556820:CA:C	4.71777e-05	4.27417	-1.40578
108557094	chr11:108557094:A:G	7.01316e-07	-9.99416e-11	-1.34033
108557436	chr11:108557436:T:C	1.49292e-05	1.71779	-3.91713e-10
108557558	chr11:108557558:G:C	5.70865e-06	-9.99416e-11	0.756454
108558064	chr11:108558064:T:C	7.00433e-07	-9.99416e-11	-1.34159
108558234	chr11:108558234:C:T	7.74781e-07	-9.99416e-11	-1.2407
108558273	chr11:108558273:A:G	2.26209e-06	-0.169241	-3.91713e-10
108558326	chr11:108558326:G:T	0.00016001	4.57421	-0.484499
108558473	chr11:108558473:A:C	9.35409e-06	-0.457849	1.70813
108558477	chr11:108558477:T:G	8.74864e-06	-0.469021	1.65239
108558675	chr11:108558675:C:T	7.49111e-07	-9.99416e-11	-1.2744
108558936	chr11:108558936:G:A	1.81905e-06	-9.99416e-11	-0.387215
108559049	chr11:108559049:C:T	2.06195e-07	-1.50574	-1.05872
108559256	chr11:108559256:A:G	1.60918e-06	-9.99416e-11	-0.509807
108559419	chr11:108559419:T:C	6.96542e-07	-9.99416e-11	-1.34716
108559510	chr11:108559510:G:A	1.93775e-07	-1.32051	-1.30607
108559808	chr11:108559808:C:T	4.28042e-06	-9.99416e-11	0.468523
108559897	chr11:108559897:T:G	6.3266e-06	-0.702204	1.56144
108559947	chr11:108559947:A:G	9.63547e-07	-9.99416e-11	-1.02266
108560184	chr11:108560184:A:G	7.41411e-07	-9.99416e-11	-1.28473
108560480	chr11:108560480:G:A	1.06447e-06	-9.99416e-11	-0.923057
108560702	chr11:108560702:A:G	1.85406e-06	-9.99416e-11	-0.368153
108560887	chr11:108560887:T:C	1.39761e-06	-9.99416e-11	-0.650765
108560931	chr11:108560931:G:C	5.16449e-07	-0.519496	-1.12681
108561026	chr11:108561026:A:G	5.00118e-07	-0.570306	-1.10813
108561032	chr11:108561032:A:G	6.86809e-07	-9.99416e-11	-1.36123
108561044	chr11:108561044:G:A	5.89166e-07	-1.51458	-3.91713e-10
108561059	chr11:108561059:T:C	4.6923e-07	-0.406394	-1.3358
108561105	chr11:108561105:T:C	6.61504e-07	-9.99416e-11	-1.39877
108561151	chr11:108561151:G:A	1.18036e-06	-9.99416e-11	-0.819709
108561246	chr11:108561246:T:C	4.51882e-07	-0.612278	-1.16759
108561312	chr11:108561312:G:A	1.68347e-06	-9.99416e-11	-0.46467
108561543	chr11:108561543:T:C	4.83987e-07	-0.611999	-1.09923
108561728	chr11:108561728:A:G	4.59009e-06	-9.99416e-11	0.538371
108561745	chr11:108561745:A:G	5.67697e-07	-0.764221	-0.787476
108561814	chr11:108561814:C:A	1.46343e-06	-9.99416e-11	-0.604743
108561882	chr11:108561882:C:T	7.1912e-07	-9.99416e-11	-1.31526
108561908	chr11:108561908:A:G	5.03301e-07	-0.58636	-1.08574
108562026	chr11:108562026:T:C	4.79559e-07	-0.612927	-1.10749
108562109	chr11:108562109:T:C	7.23257e-07	-9.99416e-11	-1.30952
108562145	chr11:108562145:C:T	4.38728e-07	-0.748048	-1.06136
108562505	chr11:108562505:AG:A	2.44918e-06	-9.99416e-11	-0.0897747
108562563	chr11:108562563:C:T	9.5795e-07	-9.99416e-11	-1.02849
108562579	chr11:108562579:A:G	1.09043e-05	-9.99416e-11	1.40363
108562807	chr11:108562807:A:G	4.73587e-07	-0.414728	-1.31822
108562850	chr11:108562850:TC:T	6.76833e-07	-9.99416e-11	-1.37586
108562958	chr11:108562958:C:G	6.1445e-07	-1.47256	-3.91713e-10
108563438	chr11:108563438:T:G	6.83657e-07	-9.99416e-11	-1.36583
108563622	chr11:108563622:G:A	8.70377e-07	-9.99416e-11	-1.12436
108563694	chr11:108563694:T:C	2.50927e-07	-1.26034	-1.10778
108563744	chr11:108563744:C:T	1.6596e-06	0.13872	-0.617674
108564007	chr11:108564007:C:T	5.89994e-06	0.789412	-3.91713e-10
108564029	chr11:108564029:T:C	1.019e-06	0.432589	-1.3993
108564040	chr11:108564040:G:A	1.11026e-05	1.42165	-3.91713e-10
108564414	chr11:108564414:C:G	7.16937e-07	-9.99416e-11	-1.3183
108564421	chr11:108564421:A:G	7.95011e-07	-9.99416e-11	-1.21493
108564757	chr11:108564757:A:G	2.0074e-07	-1.50498	-1.08629
108565148	chr11:108565148:C:T	6.43671e-07	-1.4261	-3.91713e-10
108565362	chr11:108565362:T:C	2.13178e-07	-1.5014	-1.02975
108565469	chr11:108565469:C:T	1.10182e-06	-9.99416e-11	-0.888569
108565591	chr11:108565591:A:G	0.000982722	5.87243	0.0323704
108565919	chr11:108565919:C:T	2.42964e-05	2.00359	0.201204
108566127	chr11:108566127:A:G	1.86883e-07	-1.25761	-1.40519
108566225	chr11:108566225:C:T	6.52815e-07	-1.48341	0.0714205
108566678	chr11:108566678:C:T	1.34025e-06	0.383875	-1.07655
108566727	chr11:108566727:T:A	1.96523e-05	3.3715	-1.37884
108566908	chr11:108566908:G:A	4.73923e-06	-9.99416e-11	0.570346
108567264	chr11:108567264:A:T	6.86763e-07	0.0322702	-1.39357
108567392	chr11:108567392:C:T	8.66445e-07	-9.99416e-11	-1.12889
108567524	chr11:108567524:G:A	1.66005e-06	-9.99416e-11	-0.478683
108567994	chr11:108567994:A:G	2.15651e-05	-9.99416e-11	2.08555
108568071	chr11:108568071:C:T	4.38672e-06	-9.99416e-11	0.493052
108568360	chr11:108568360:G:A	0.000173751	4.62621	-0.454117
108568457	chr11:108568457:A:G	7.5068e-07	-9.99416e-11	-1.27231
108568891	chr11:108568891:TCACTCAC:T	2.47701e-06	-9.99416e-11	-0.0784785
108568968	chr11:108568968:C:T	4.16161e-06	-9.99416e-11	0.440372
108569165	chr11:108569165:T:C	2.39724e-07	-1.50827	-0.905528
108569357	chr11:108569357:G:GGAGACAGAGCCTCTCTCTGTCACGCAAGCTGGAGTGC	0.000123382	-9.99416e-11	3.82975
108569526	chr11:108569526:G:C	5.00633e-07	-1.25275	-0.424657
108569671	chr11:108569671:C:T	9.50335e-07	-9.99416e-11	-1.03647
108569689	chr11:108569689:A:G	2.41705e-07	-1.17873	-1.22684
108569703	chr11:108569703:A:G	6.98419e-07	-0.777134	-0.567332
108569881	chr11:108569881:G:A	8.20407e-06	-0.0534647	1.17257
108569954	chr11:108569954:G:A	1.24655e-06	-9.99416e-11	-0.76515
108570097	chr11:108570097:C:A	9.53414e-05	-9.99416e-11	3.57193
108570203	chr11:108570203:G:T	1.33667e-06	0.629344	-1.32469
108570308	chr11:108570308:G:A	3.97159e-06	0.393637	-3.91713e-10
108570438	chr11:108570438:A:G	0.000242383	-1.24145	5.74644
108570567	chr11:108570567:A:G	1.1435e-06	-9.99416e-11	-0.851434
108570594	chr11:108570594:G:A	9.85411e-07	-9.99416e-11	-1.00023
108570654	chr11:108570654:C:T	3.00521e-06	-0.975493	1.09031
108570668	chr11:108570668:T:G	1.79599e-06	0.51623	-0.916202
108570735	chr11:108570735:G:A	8.565e-07	-9.99416e-11	-1.14043
108570743	chr11:108570743:G:A	2.51545e-06	-0.0352722	-0.0278038
108570916	chr11:108570916:G:C	6.30848e-07	-0.763767	-0.682454
108570969	chr11:108570969:G:A	2.35501e-06	-0.62006	0.491075
108571256	chr11:108571256:A:C	5.15181e-06	0.742284	-0.088465
108571585	chr11:108571585:C:T	1.00156e-06	-9.99416e-11	-0.983973
108571831	chr11:108571831:C:T	4.39008e-06	-9.99416e-11	0.493817
108571905	chr11:108571905:A:G	9.55187e-07	-9.99416e-11	-1.03138
108572329	chr11:108572329:A:G	2.56537e-06	-9.99416e-11	-0.0434249
108572351	chr11:108572351:C:T	1.7331e-06	-9.99416e-11	-0.435618
108572406	chr11:108572406:GT:G	1.15044e-06	-1.07149	0.226106
108572421	chr11:108572421:C:T	8.9034e-06	-9.99416e-11	1.2009
108572592	chr11:108572592:CTT:C	4.4217e-05	-9.99416e-11	2.80358
108572788	chr11:108572788:A:T	1.34444e-06	0.489059	-1.17861
108573105	chr11:108573105:G:C	6.88372e-07	-9.99416e-11	-1.35895
108573232	chr11:108573232:A:G	4.44454e-06	-1.46894	1.97509
108573275	chr11:108573275:A:C	1.79228e-06	-9.99416e-11	-0.40204
108573478	chr11:108573478:T:G	1.42062e-06	-9.99416e-11	-0.634433
108573691	chr11:108573691:C:T	1.19802e-05	-9.99416e-11	1.49773
108573750	chr11:108573750:G:A	2.37949e-06	-1.45405	1.33541
108573910	chr11:108573910:A:T	1.3363e-06	-9.99416e-11	-0.695627
108574175	chr11:108574175:C:T	6.2128e-05	-9.99416e-11	3.14367
108574642	chr11:108574642:A:G	4.11039e-07	-1.45532	-0.419278
108574922	chr11:108574922:G:A	7.47358e-07	-0.627357	-0.649384
108575488	chr11:108575488:C:A	5.35839e-05	-9.99416e-11	2.99572
108575684	chr11:108575684:T:C	3.22648e-06	-9.99416e-11	0.185862
108576054	chr11:108576054:C:A	2.75663e-06	-0.0767136	0.105192
108576101	chr11:108576101:T:C	6.12853e-05	-9.99416e-11	3.13001
108576401	chr11:108576401:G:A	3.49596e-05	2.33122	0.237448
108576485	chr11:108576485:T:C	8.49809e-07	-9.99416e-11	-1.14827
108577172	chr11:108577172:C:T	1.7315e-07	-1.50005	-1.23907
108577620	chr11:108577620:G:A	5.39515e-07	-1.10339	-0.49922
108577642	chr11:108577642:C:T	2.63054e-06	-0.0953715	0.0770307
108577643	chr11:108577643:G:A	1.29752e-06	-9.99416e-11	-0.725073
108577872	chr11:108577872:G:A	4.06294e-06	0.251839	0.164538
108578022	chr11:108578022:T:C	2.86795e-07	-1.51512	-0.719395
108578079	chr11:108578079:G:A	1.04527e-06	-9.99416e-11	-0.941258
108578606	chr11:108578606:T:C	6.07282e-07	-1.51323	0.0289368
108578642	chr11:108578642:T:C	1.13514e-06	-1.11403	0.255265
108578730	chr11:108578730:A:G	7.26738e-07	-9.99416e-11	-1.30472
108578823	chr11:108578823:T:C	1.18193e-06	-9.99416e-11	-0.818382
108578860	chr11:108578860:C:T	9.16378e-07	-1.49977	0.426919
108579010	chr11:108579010:A:C	6.57686e-07	-9.99416e-11	-1.40456
108579134	chr11:108579134:G:C	3.71522e-06	0.191452	0.135457
108579326	chr11:108579326:C:T	2.47156e-07	-1.031	-1.35227
108579800	chr11:108579800:G:A	9.86127e-07	-9.99416e-11	-0.9995
108580196	chr11:108580196:C:A	6.57944e-07	-9.99416e-11	-1.40416
108580655	chr11:108580655:T:C	2.88968e-06	0.0756156	-3.91713e-10
108580857	chr11:108580857:C:T	2.41518e-07	-1.00104	-1.4053
108581160	chr11:108581160:C:T	4.90365e-07	-1.51212	-0.186018
108581199	chr11:108581199:G:A	1.01168e-06	-1.11551	0.141588
108581215	chr11:108581215:G:A	2.47226e-07	-0.977855	-1.40513
108581320	chr11:108581320:T:A	2.49825e-07	-1.47598	-0.89654
108581322	chr11:108581322:T:A	4.88945e-07	-1.51025	-0.190788
108581324	chr11:108581324:T:A	4.95227e-07	-1.5073	-0.180972
108581421	chr11:108581421:T:C	1.42114e-06	-0.634072	-3.91713e-10
108581780	chr11:108581780:G:T	6.35034e-07	-1.51219	0.0725811
108581924	chr11:108581924:C:T	9.4739e-07	-1.50042	0.46085
108582422	chr11:108582422:C:T	2.20423e-07	-1.15673	-1.34101
108582464	chr11:108582464:A:T	9.9367e-07	-1.50173	0.509847
108582618	chr11:108582618:G:A	2.81793e-07	-1.00414	-1.24797
108582657	chr11:108582657:C:T	6.5882e-07	-9.99416e-11	-1.40283
108582790	chr11:108582790:A:C	6.15e-07	-1.50697	0.0353111
108583210	chr11:108583210:G:A	2.34209e-07	-1.07873	-1.35834
108583306	chr11:108583306:C:T	1.67937e-07	-1.51499	-1.25471
108583861	chr11:108583861:A:G	9.02849e-07	-9.99416e-11	-1.08773
108583934	chr11:108583934:T:G	2.44864e-07	-1.04555	-1.34703
108584082	chr11:108584082:G:A	6.629e-07	-9.99416e-11	-1.39666
108584344	chr11:108584344:G:A	2.62318e-07	-0.918204	-1.40552
108584512	chr11:108584512:C:T	8.38734e-07	-1.48814	0.326753
108585918	chr11:108585918:G:T	5.99457e-07	-1.49094	-0.00631997
108586039	chr11:108586039:A:G	2.78337e-07	-0.86228	-1.40217
108586751	chr11:108586751:G:T	2.62271e-07	-1.24822	-1.07568
108586811	chr11:108586811:A:G	7.8706e-07	-9.99416e-11	-1.22498
108586902	chr11:108586902:C:T	5.56353e-06	0.140461	0.590242
108586948	chr11:108586948:C:T	1.5827e-06	-1.40808	0.881684
108587096	chr11:108587096:A:C	1.30929e-06	-1.43682	0.720778
108587164	chr11:108587164:G:T	1.93578e-07	-1.25529	-1.37232
108587219	chr11:108587219:C:G	7.57684e-07	-9.99416e-11	-1.26302
108587417	chr11:108587417:G:C	1.38184e-06	-1.4063	0.744185
108587466	chr11:108587466:G:A	1.90615e-06	-9.99416e-11	-0.340443
108587596	chr11:108587596:A:G	2.6989e-07	-1.20449	-1.09079
108587625	chr11:108587625:C:T	1.74379e-06	-1.40201	0.97254
108587683	chr11:108587683:G:A	3.80794e-07	-1.11344	-0.837587
108587806	chr11:108587806:A:G	2.15842e-07	-1.15838	-1.36036
108587816	chr11:108587816:G:A	8.85213e-06	0.239615	0.955513
108587934	chr11:108587934:G:A	1.86099e-06	-9.99416e-11	-0.36442
108588008	chr11:108588008:C:T	6.83235e-07	-9.99416e-11	-1.36645
108588152	chr11:108588152:T:A	8.60949e-07	-9.99416e-11	-1.13525
108588166	chr11:108588166:T:C	2.12756e-07	-1.17139	-1.36175
108589370	chr11:108589370:C:G	7.74235e-06	0.152336	0.90884
108589560	chr11:108589560:C:T	4.56396e-06	-9.99416e-11	0.532662
108589721	chr11:108589721:A:T	1.82718e-06	-1.39479	1.01203
108589875	chr11:108589875:G:C	2.59256e-07	-1.26028	-1.07519
108589953	chr11:108589953:G:T	1.51106e-06	-1.29175	0.719038
108590045	chr11:108590045:C:T	3.50966e-07	-1.50941	-0.523189
108590637	chr11:108590637:A:T	2.63403e-07	-1.20616	-1.11344
108590684	chr11:108590684:C:T	1.04795e-06	-9.99416e-11	-0.938691
108590890	chr11:108590890:C:T	9.95536e-06	0.264434	1.04815
108591145	chr11:108591145:T:G	8.13316e-07	-9.99416e-11	-1.19217
108591221	chr11:108591221:C:T	1.17244e-06	-9.99416e-11	-0.826441
108591379	chr11:108591379:G:A	4.74577e-07	-1.18815	-0.542712
108591388	chr11:108591388:G:A	6.75025e-07	-9.99416e-11	-1.37853
108591810	chr11:108591810:T:C	2.16144e-07	-1.18552	-1.33182
108592098	chr11:108592098:T:C	1.22942e-06	-9.99416e-11	-0.77899
108592141	chr11:108592141:C:T	6.57643e-07	-9.99416e-11	-1.40462
108592407	chr11:108592407:G:C	5.09294e-06	0.642325	-3.91713e-10
108592582	chr11:108592582:T:G	7.05005e-06	0.238725	0.72878
108592606	chr11:108592606:A:G	3.09986e-07	-1.49752	-0.659238
108593235	chr11:108593235:A:C	9.70591e-07	-9.99416e-11	-1.01538
108593259	chr11:108593259:C:A	1.18586e-05	-1.38707	2.8746
108593482	chr11:108593482:T:C	1.54555e-06	-1.23385	0.6837
108594072	chr11:108594072:C:G	2.07544e-07	-1.19183	-1.36611
108594329	chr11:108594329:C:T	7.0054e-07	-9.99416e-11	-1.34143
108594855	chr11:108594855:C:T	8.14329e-07	-9.99416e-11	-1.19092
108595667	chr11:108595667:C:A	3.43036e-07	-0.695723	-1.35973
108595702	chr11:108595702:G:T	2.13869e-07	-1.16215	-1.36577
108595869	chr11:108595869:A:G	1.53406e-06	-0.55761	-3.91713e-10
108595924	chr11:108595924:G:A	1.53848e-07	-1.47341	-1.38391
108596018	chr11:108596018:A:G	1.53315e-07	-1.46496	-1.39583
108596029	chr11:108596029:G:A	6.66182e-07	-9.99416e-11	-1.39172
108596051	chr11:108596051:A:C	1.64775e-07	-1.399	-1.38971
108596086	chr11:108596086:T:C	4.07813e-07	-1.1148	-0.767678
108596126	chr11:108596126:C:T	7.6968e-07	-9.99416e-11	-1.24731
108596141	chr11:108596141:G:A	5.64038e-06	-9.99416e-11	0.744421
108596247	chr11:108596247:G:A	6.28601e-06	-9.99416e-11	0.852796
108596559	chr11:108596559:C:T	4.85946e-06	-9.99416e-11	0.595397
108596667	chr11:108596667:C:A	8.19964e-07	-1.51528	0.33126
108597059	chr11:108597059:A:C	8.4516e-07	-9.99416e-11	-1.15376
108597078	chr11:108597078:C:T	9.28161e-07	-9.99416e-11	-1.06008
108597237	chr11:108597237:G:A	1.56355e-07	-1.45606	-1.3851
108597329	chr11:108597329:G:C	1.55652e-07	-1.46572	-1.37994
108597541	chr11:108597541:C:T	8.82184e-07	-9.99416e-11	-1.11088
108598005	chr11:108598005:T:TA	2.78379e-06	-9.99416e-11	0.0382852
108598041	chr11:108598041:A:G	3.86428e-07	-1.26637	-0.66997
108598154	chr11:108598154:T:C	7.1729e-05	-9.99416e-11	3.28737
108598536	chr11:108598536:CAG:C	1.55173e-07	-1.46637	-1.38237
108598787	chr11:108598787:G:T	7.54377e-07	-9.99416e-11	-1.26739
108599452	chr11:108599452:T:A	1.05972e-06	-9.99416e-11	-0.927523
108599504	chr11:108599504:T:A	2.46599e-07	-1.47857	-0.906947
108599723	chr11:108599723:A:G	8.18851e-07	-9.99416e-11	-1.18538
108600051	chr11:108600051:G:A	8.09257e-07	-9.99416e-11	-1.19717
108600112	chr11:108600112:G:A	1.0551e-06	-9.99416e-11	-0.931891
108600121	chr11:108600121:G:A	7.6752e-07	-9.99416e-11	-1.25012
108600140	chr11:108600140:T:C	3.27129e-06	0.199655	-3.91713e-10
108600481	chr11:108600481:A:T	3.88824e-07	-1.27033	-0.65983
108600601	chr11:108600601:A:T	1.6239e-07	-1.42458	-1.37871
108600926	chr11:108600926:G:C	2.27319e-07	-1.28609	-1.18084
108601033	chr11:108601033:A:G	6.57324e-07	-9.99416e-11	-1.40511
108601070	chr11:108601070:C:T	2.28665e-06	-9.99416e-11	-0.158442
108601148	chr11:108601148:A:G	1.59484e-07	-1.42815	-1.39319
108601548	chr11:108601548:C:T	2.26727e-07	-1.40373	-1.06581
108601651	chr11:108601651:G:A	1.10325e-06	-9.99416e-11	-0.887271
108601727	chr11:108601727:CTTTCTTTCTTTTCT:C	1.06879e-06	-9.99416e-11	-0.919002
108602245	chr11:108602245:T:C	6.45663e-07	-1.42301	-3.91713e-10
108602308	chr11:108602308:G:T	3.20328e-07	-0.989259	-1.13468
108602694	chr11:108602694:G:A	7.82281e-07	-9.99416e-11	-1.23107
108602760	chr11:108602760:A:G	6.20391e-07	-1.46293	-3.91713e-10
108603425	chr11:108603425:A:G	7.70573e-07	-9.99416e-11	-1.24615
108603505	chr11:108603505:C:T	7.88135e-07	-9.99416e-11	-1.22362
108603600	chr11:108603600:T:A	2.58813e-07	-1.08388	-1.2533
108603748	chr11:108603748:G:A	8.34353e-07	-9.99416e-11	-1.16663
108603975	chr11:108603975:G:A	8.74117e-07	-9.99416e-11	-1.12007
108603995	chr11:108603995:T:A	9.82561e-07	-9.99416e-11	-1.00312
108603996	chr11:108603996:G:A	2.46634e-07	-1.12759	-1.25779
108604061	chr11:108604061:T:C	1.50877e-06	-9.99416e-11	-0.574236
108604120	chr11:108604120:G:A	7.08083e-07	-1.5004	0.169676
108604121	chr11:108604121:G:C	1.22295e-06	-9.99416e-11	-0.784265
108604537	chr11:108604537:C:T	8.80814e-07	-9.99416e-11	-1.11244
108604561	chr11:108604561:A:G	1.58458e-07	-1.50877	-1.31902
108604660	chr11:108604660:A:G	6.56737e-07	-9.99416e-11	-1.406
108604806	chr11:108604806:G:A	6.30285e-07	-0.461311	-0.985801
108604950	chr11:108604950:C:T	1.75847e-06	-9.99416e-11	-0.421086
108605093	chr11:108605093:A:G	6.3157e-07	-1.44279	-0.00228229
108605123	chr11:108605123:C:T	1.60631e-07	-1.49163	-1.32255
108605253	chr11:108605253:A:G	2.49012e-07	-1.44383	-0.931949
108605483	chr11:108605483:G:A	5.65198e-07	-0.453274	-1.10283
108605734	chr11:108605734:T:C	1.51171e-07	-1.49708	-1.3778
108606131	chr11:108606131:C:T	2.59259e-07	-1.47611	-0.859345
108606307	chr11:108606307:C:A	6.75792e-07	-9.99416e-11	-1.3774
108606766	chr11:108606766:T:C	2.64675e-07	-1.38135	-0.933429
108607320	chr11:108607320:C:A	1.38396e-06	-0.652539	-0.00804202
108607976	chr11:108607976:A:G	1.53111e-07	-1.48709	-1.37503
108608096	chr11:108608096:T:A	5.52138e-07	-1.34668	-0.232809
108608292	chr11:108608292:T:C	1.63305e-06	-9.99416e-11	-0.495082
108608919	chr11:108608919:G:A	0.000101069	-9.99416e-11	3.63027
108609242	chr11:108609242:T:C	1.08692e-06	-0.90218	-3.91713e-10
108609251	chr11:108609251:G:C	2.3993e-06	-9.99416e-11	-0.110352
108609679	chr11:108609679:G:A	6.8773e-07	-9.99416e-11	-1.35989
108610080	chr11:108610080:G:A	8.70791e-07	-9.99416e-11	-1.12388
108610307	chr11:108610307:C:T	0.000154546	-9.99416e-11	4.05496
108610660	chr11:108610660:C:T	6.68138e-07	-9.99416e-11	-1.38879
108611006	chr11:108611006:T:C	7.1404e-07	-9.99416e-11	-1.32235
108611219	chr11:108611219:C:A	1.47832e-07	-1.49157	-1.40564
108611385	chr11:108611385:A:G	4.8153e-07	-1.36048	-0.355834
108611521	chr11:108611521:T:C	8.3453e-07	-0.53785	-0.628566
108611546	chr11:108611546:A:G	2.76359e-07	-1.34392	-0.927665
108612291	chr11:108612291:T:C	9.22368e-07	-1.06634	-3.91713e-10
108612319	chr11:108612319:A:G	1.81471e-06	-9.99416e-11	-0.389605
108612332	chr11:108612332:C:G	8.94081e-07	-0.550776	-0.546712
108612670	chr11:108612670:G:A	2.41485e-06	-9.99416e-11	-0.103892
108612711	chr11:108612711:T:C	2.3569e-06	-9.99416e-11	-0.128181
108613297	chr11:108613297:C:A	1.5492e-07	-1.4562	-1.39417
108613319	chr11:108613319:C:T	1.01004e-06	-9.99416e-11	-0.975543
108613404	chr11:108613404:T:C	2.66499e-07	-1.42405	-0.883865
108613408	chr11:108613408:A:G	6.62012e-07	-9.99416e-11	-1.398
108613592	chr11:108613592:C:T	8.4198e-07	-9.99416e-11	-1.15753
108613942	chr11:108613942:A:C	1.44563e-07	-1.51352	-1.40605
108614553	chr11:108614553:TTCTGAAA:T	9.73898e-07	-1.38999	0.378016
108614654	chr11:108614654:C:T	5.12591e-07	-1.41405	-0.239756
108614675	chr11:108614675:A:C	4.21304e-07	-1.42943	-0.420503
108615390	chr11:108615390:T:A	9.2421e-07	-1.47709	0.412748
108615685	chr11:108615685:G:A	9.63533e-07	-1.48426	0.461581
108616015	chr11:108616015:T:C	9.03982e-07	-1.48521	0.398731
108616207	chr11:108616207:TGACA:T	1.94429e-07	-1.24345	-1.37977
108616218	chr11:108616218:G:T	8.71526e-07	-9.99416e-11	-1.12304
108616590	chr11:108616590:A:G	8.81009e-07	-1.04796	-0.0642534
108616751	chr11:108616751:G:A	8.78378e-07	-9.99416e-11	-1.11521
108616840	chr11:108616840:C:T	6.94791e-07	-9.99416e-11	-1.34967
108617833	chr11:108617833:A:G	1.82976e-06	-9.99416e-11	-0.381343
108617888	chr11:108617888:G:A	5.58702e-07	-1.49526	-0.0724129
108617989	chr11:108617989:A:T	1.77404e-07	-1.32529	-1.38956
108618129	chr11:108618129:A:T	6.28873e-07	-0.651247	-0.798108
108619062	chr11:108619062:C:G	4.63076e-07	-1.51155	-0.243842
108619388	chr11:108619388:C:T	1.27835e-06	-0.846245	0.106288
108619398	chr11:108619398:A:G	8.79659e-07	-9.99416e-11	-1.11375
108619427	chr11:108619427:G:A	6.72227e-07	-1.039	-0.343687
108619878	chr11:108619878:G:C	1.24068e-06	-1.31037	0.540507
108620059	chr11:108620059:G:T	6.99317e-07	-1.10114	-0.242037
108620114	chr11:108620114:C:CT	0.000268578	-9.99416e-11	4.60761
108620669	chr11:108620669:A:G	7.93059e-07	-9.99416e-11	-1.21739
108620865	chr11:108620865:G:A	2.8172e-06	-9.99416e-11	0.050213
108621310	chr11:108621310:T:C	8.13309e-07	-9.99416e-11	-1.19217
108621924	chr11:108621924:A:G	1.67986e-07	-1.51562	-1.25378
108622142	chr11:108622142:G:A	7.84603e-07	-1.51309	0.284981
108622464	chr11:108622464:G:A	7.00347e-07	-1.51493	0.17322
108623001	chr11:108623001:T:A	0.000232874	-9.99416e-11	4.46497
108623409	chr11:108623409:C:G	1.63101e-07	-1.50078	-1.29813
108623987	chr11:108623987:G:A	1.55805e-06	-9.99416e-11	-0.542092
108624214	chr11:108624214:T:C	7.57095e-07	-9.99416e-11	-1.2638
108624721	chr11:108624721:G:A	5.18668e-07	-0.748503	-0.893517
108624814	chr11:108624814:C:T	7.07597e-07	-1.20475	-0.126655
108625227	chr11:108625227:TG:T	1.60504e-07	-1.49429	-1.32068
108625404	chr11:108625404:A:G	3.73344e-06	-9.99416e-11	0.3318
108625630	chr11:108625630:T:G	3.92349e-07	-1.49929	-0.421845
108625911	chr11:108625911:A:C	6.9806e-07	-9.99416e-11	-1.34498
108626290	chr11:108626290:C:T	1.16682e-05	-9.99416e-11	1.47134
108626518	chr11:108626518:G:A	1.9698e-07	-1.45774	-1.15245
108626589	chr11:108626589:C:T	1.66424e-07	-1.44333	-1.33541
108626945	chr11:108626945:A:G	1.89487e-07	-1.48926	-1.1597
108627036	chr11:108627036:T:C	6.58384e-07	-9.99416e-11	-1.4035
108627347	chr11:108627347:A:G	7.69839e-07	-0.881502	-0.365601
108627625	chr11:108627625:G:A	2.25884e-07	-1.0689	-1.40436
108627785	chr11:108627785:A:G	2.77205e-07	-0.932843	-1.33569
108627892	chr11:108627892:G:A	6.03435e-07	-1.49065	-3.91713e-10
108627983	chr11:108627983:A:G	2.3852e-06	1.154	-1.27024
108628261	chr11:108628261:A:T	1.87491e-06	1.04292	-1.39988
108628671	chr11:108628671:A:G	1.38659e-06	-9.99416e-11	-0.658679
108628772	chr11:108628772:A:G	1.14231e-06	-9.99416e-11	-0.852473
108629089	chr11:108629089:C:T	1.11878e-06	-9.99416e-11	-0.873288
108629294	chr11:108629294:A:T	6.59675e-07	-9.99416e-11	-1.40154
108629313	chr11:108629313:C:T	2.82e-06	1.41316	-1.36195
108629363	chr11:108629363:G:A	6.6316e-07	-9.99416e-11	-1.39627
108629832	chr11:108629832:G:A	1.49184e-06	-9.99416e-11	-0.58552
108630032	chr11:108630032:A:G	1.69663e-07	-1.48269	-1.27678
108630086	chr11:108630086:C:G	7.11435e-07	-9.99416e-11	-1.326
108630373	chr11:108630373:C:T	8.08122e-06	2.21762	-1.11361
108630533	chr11:108630533:T:A	8.60537e-07	-9.99416e-11	-1.13573
108630566	chr11:108630566:G:A	9.9571e-07	-0.989829	-3.91713e-10
108631443	chr11:108631443:T:C	6.58261e-07	-9.99416e-11	-1.40368
108631460	chr11:108631460:T:A	6.68175e-07	-9.99416e-11	-1.38873
108631565	chr11:108631565:T:A	1.61039e-07	-1.46824	-1.3434
108631620	chr11:108631620:A:T	4.18808e-05	4.1484	-1.39911
108631706	chr11:108631706:G:A	2.32462e-06	0.874248	-1.01622
108631723	chr11:108631723:T:G	1.56965e-07	-1.49646	-1.3408
108631737	chr11:108631737:A:G	1.39785e-06	-9.99416e-11	-0.650598
108631822	chr11:108631822:A:T	8.42696e-07	-9.99416e-11	-1.15668
108631991	chr11:108631991:G:A	1.74847e-06	0.947763	-1.37455
108632045	chr11:108632045:T:G	7.10489e-07	-1.32733	-3.91713e-10
108632264	chr11:108632264:C:G	6.62481e-07	-9.99416e-11	-1.39729
108632521	chr11:108632521:C:T	6.69972e-07	-1.38605	-3.91713e-10
108632819	chr11:108632819:G:T	6.65233e-07	-9.99416e-11	-1.39315
108632840	chr11:108632840:T:A	1.29546e-06	0.61362	-1.34028
108632945	chr11:108632945:C:A	2.19256e-06	1.16141	-1.36187
108633212	chr11:108633212:G:A	1.3127e-06	-9.99416e-11	-0.713444
108633548	chr11:108633548:T:C	9.98929e-07	-9.99416e-11	-0.986601
108633710	chr11:108633710:A:C	2.21225e-07	-1.39917	-1.09494
108633769	chr11:108633769:TGGGTG:T	2.10965e-06	-9.99416e-11	-0.239006
108633775	chr11:108633775:A:C	2.13577e-06	-9.99416e-11	-0.226703
108633789	chr11:108633789:C:T	1.85064e-06	-9.99416e-11	-0.369999
108634042	chr11:108634042:G:A	8.32708e-07	-9.99416e-11	-1.1686
108634200	chr11:108634200:A:G	7.30467e-07	-1.2996	-3.91713e-10
108635280	chr11:108635280:A:G	1.82995e-07	-1.51389	-1.16993
108636722	chr11:108636722:A:C	6.64894e-07	-9.99416e-11	-1.39366
108637131	chr11:108637131:C:A	6.74798e-07	-9.99416e-11	-1.37887
108637194	chr11:108637194:A:G	3.44921e-06	1.39955	-1.14693
108637510	chr11:108637510:G:A	2.506e-07	-1.0949	-1.27453
108637757	chr11:108637757:G:A	1.09742e-06	-9.99416e-11	-0.892567
108637928	chr11:108637928:C:T	2.72084e-06	-9.99416e-11	0.01541
108638012	chr11:108638012:A:T	4.11259e-06	1.2587	-0.830176
108638026	chr11:108638026:C:A	1.81271e-07	-1.43344	-1.25985
108638293	chr11:108638293:GT:G	6.58285e-07	-9.99416e-11	-1.40365
108638430	chr11:108638430:T:C	1.3431e-06	-9.99416e-11	-0.690547
108639027	chr11:108639027:A:G	2.28695e-05	3.53102	-1.38674
108639032	chr11:108639032:A:C	1.58261e-07	-1.44504	-1.384
108639058	chr11:108639058:C:T	1.47468e-06	-9.99416e-11	-0.597087
108639138	chr11:108639138:C:T	1.41017e-06	-0.641816	-3.91713e-10
108639279	chr11:108639279:G:A	1.59987e-07	-1.43185	-1.38634
108639834	chr11:108639834:G:C	1.52131e-07	-1.46393	-1.40461
108639954	chr11:108639954:C:T	7.5481e-07	-9.99416e-11	-1.26682
108639955	chr11:108639955:G:A	4.4021e-06	1.90242	-1.40587
108640207	chr11:108640207:G:A	9.14534e-07	-9.99416e-11	-1.07487
108640282	chr11:108640282:C:T	7.09917e-07	-9.99416e-11	-1.32814
108640336	chr11:108640336:G:A	2.54442e-05	3.65178	-1.40082
108640562	chr11:108640562:C:G	1.09826e-06	-9.99416e-11	-0.891804
108640695	chr11:108640695:C:G	1.5838e-07	-1.42506	-1.40322
108640870	chr11:108640870:G:A	7.14166e-07	-9.99416e-11	-1.32217
108641466	chr11:108641466:A:G	3.24881e-07	-1.33169	-0.778138
108641835	chr11:108641835:C:T	1.0507e-06	-9.99416e-11	-0.936075
108642369	chr11:108642369:A:G	3.94591e-06	-9.99416e-11	0.387151
108642862	chr11:108642862:T:C	2.30566e-07	-1.46445	-0.988294
108642993	chr11:108642993:A:G	1.88213e-05	3.15723	-1.20777
108643245	chr11:108643245:G:A	5.06743e-06	2.02981	-1.39251
108643298	chr11:108643298:C:T	6.74427e-07	-9.99416e-11	-1.37942
108644035	chr11:108644035:T:C	6.66134e-07	-9.99416e-11	-1.39179
108644224	chr11:108644224:C:T	2.94584e-05	3.8034	-1.40595
108644281	chr11:108644281:T:C	1.43387e-06	-9.99416e-11	-0.625152
108644427	chr11:108644427:AG:A	7.71943e-07	-9.99416e-11	-1.24437
108644575	chr11:108644575:G:A	2.5291e-06	0.811536	-0.869201
108644808	chr11:108644808:C:T	7.22386e-07	-9.99416e-11	-1.31072
108645069	chr11:108645069:C:A	1.59739e-06	-9.99416e-11	-0.517157
108645444	chr11:108645444:AC:A	2.377e-05	3.44842	-1.26552
108645795	chr11:108645795:G:A	6.74654e-07	-1.37908	-3.91713e-10
108645895	chr11:108645895:A:C	3.72612e-06	-9.99416e-11	0.329839
108645953	chr11:108645953:G:A	1.41272e-06	-9.99416e-11	-0.640014
108646626	chr11:108646626:CAAGGCTACAGT:C	1.4686e-06	-9.99416e-11	-0.601221
108646802	chr11:108646802:A:G	1.99315e-07	-1.23945	-1.35895
108647035	chr11:108647035:G:A	9.31205e-07	-9.99416e-11	-1.05681
108647091	chr11:108647091:T:C	6.57049e-07	-9.99416e-11	-1.40553
108647742	chr11:108647742:C:G	6.58424e-07	-9.99416e-11	-1.40344
108647793	chr11:108647793:G:A	7.45453e-07	-9.99416e-11	-1.27929
108648034	chr11:108648034:T:TGG	7.56956e-07	-1.26398	-3.91713e-10
108648035	chr11:108648035:C:CTGAGCTGGCACACAGTAAA	7.9565e-07	-1.21413	-3.91713e-10
108648217	chr11:108648217:G:C	8.22081e-07	-9.99416e-11	-1.18145
108648459	chr11:108648459:T:C	1.50736e-07	-1.48413	-1.39363
108648491	chr11:108648491:T:C	1.51091e-07	-1.48129	-1.39412
108649407	chr11:108649407:A:T	2.16083e-05	3.40776	-1.32022
108649710	chr11:108649710:C:T	1.52823e-05	2.75371	-1.01255
108649751	chr11:108649751:A:G	1.98408e-05	3.33621	-1.33399
108649877	chr11:108649877:A:G	1.32358e-06	-9.99416e-11	-0.705188
108649905	chr11:108649905:C:A	4.86556e-05	3.46753	-0.568295
108649913	chr11:108649913:T:G	1.77621e-05	3.23154	-1.34
108649989	chr11:108649989:G:C	2.16104e-05	3.49223	-1.40459
108650501	chr11:108650501:C:A	2.12046e-06	-9.99416e-11	-0.233898
108650592	chr11:108650592:G:T	2.17707e-06	-9.99416e-11	-0.20755
108651068	chr11:108651068:G:A	2.19656e-07	-1.37969	-1.12153
108651421	chr11:108651421:C:T	8.17937e-07	-9.99416e-11	-1.1865
108651703	chr11:108651703:A:G	7.24486e-07	-9.99416e-11	-1.30782
108651773	chr11:108651773:G:C	2.64166e-06	-9.99416e-11	-0.0141238
108652007	chr11:108652007:C:T	1.63416e-07	-1.4209	-1.37609
108652111	chr11:108652111:A:G	6.5807e-07	-9.99416e-11	-1.40397
108652191	chr11:108652191:AC:A	3.06e-06	-9.99416e-11	0.132885
108652197	chr11:108652197:C:A	3.04016e-06	-9.99416e-11	0.126381
108652326	chr11:108652326:G:A	5.88638e-07	-1.51547	-3.91713e-10
108652371	chr11:108652371:A:G	6.6485e-07	-9.99416e-11	-1.39372
108652606	chr11:108652606:T:G	9.04129e-07	-9.99416e-11	-1.08631
108652846	chr11:108652846:C:T	1.96191e-07	-1.26712	-1.34707
108653164	chr11:108653164:T:C	2.68619e-06	-9.99416e-11	0.00259376
108653492	chr11:108653492:G:T	3.75126e-06	-9.99416e-11	0.336562
108653604	chr11:108653604:G:A	5.6666e-07	-1.33047	-0.223056
108653737	chr11:108653737:A:T	6.56745e-07	-9.99416e-11	-1.40599
108654170	chr11:108654170:A:T	1.0105e-06	-9.99416e-11	-0.975085
108655074	chr11:108655074:G:A	4.44763e-07	-1.29673	-0.499011
108655192	chr11:108655192:C:A	2.39519e-06	-0.112066	-3.91713e-10
108655207	chr11:108655207:C:T	2.66319e-06	-9.99416e-11	-0.0060044
108655970	chr11:108655970:G:C	6.76934e-07	-9.99416e-11	-1.37571
108656013	chr11:108656013:A:T	2.16954e-06	-0.211016	-3.91713e-10
108656242	chr11:108656242:G:A	7.02418e-07	-1.4026	0.0638495
108656604	chr11:108656604:C:T	8.06907e-06	2.0277	-0.92519
108656853	chr11:108656853:G:C	6.62992e-07	-9.99416e-11	-1.39652
108656914	chr11:108656914:T:C	1.98963e-07	-1.34163	-1.25854
108657133	chr11:108657133:T:C	6.0518e-06	-9.99416e-11	0.814827
108657767	chr11:108657767:C:T	2.03657e-07	-1.26351	-1.31334
108658076	chr11:108658076:T:C	1.05409e-06	-1.09641	0.163562
108658246	chr11:108658246:G:A	1.05013e-06	0.361837	-1.29845
108658738	chr11:108658738:T:A	3.45681e-07	-0.946029	-1.10174
108659190	chr11:108659190:A:G	1.66923e-07	-1.51416	-1.2616
108659222	chr11:108659222:C:T	8.54051e-07	-9.99416e-11	-1.14329
108659461	chr11:108659461:G:GT	3.68003e-07	-0.695549	-1.28965
108660100	chr11:108660100:A:G	1.02369e-06	-9.99416e-11	-0.962115
108660130	chr11:108660130:G:T	7.62862e-07	-9.99416e-11	-1.25621
108660155	chr11:108660155:A:T	1.16315e-06	-9.99416e-11	-0.8344
108660222	chr11:108660222:C:T	7.99545e-07	-9.99416e-11	-1.20924
108660258	chr11:108660258:C:A	6.88772e-07	-9.99416e-11	-1.35837
108661190	chr11:108661190:C:A	1.15037e-06	-9.99416e-11	-0.845445
108662152	chr11:108662152:G:A	7.06856e-07	-9.99416e-11	-1.33246
108662280	chr11:108662280:T:C	1.52528e-06	-9.99416e-11	-0.563349
108662558	chr11:108662558:G:A	5.89444e-07	-1.51411	-3.91713e-10
108663410	chr11:108663410:TTCTC:T	2.57266e-07	-1.08465	-1.25852
108663495	chr11:108663495:T:G	6.94015e-07	-9.99416e-11	-1.35079
108663660	chr11:108663660:G:A	7.64083e-07	-9.99416e-11	-1.25461
108663713	chr11:108663713:G:A	3.28858e-05	0.492946	2.01457
108663833	chr11:108663833:T:C	2.0918e-05	0.401917	1.65317
108664235	chr11:108664235:G:A	7.9249e-07	-9.99416e-11	-1.2181
108664243	chr11:108664243:C:T	2.84739e-05	0.60727	1.75619
108664313	chr11:108664313:G:A	2.58602e-07	-1.04947	-1.28852
108664620	chr11:108664620:G:A	7.87714e-07	-9.99416e-11	-1.22415
108664897	chr11:108664897:T:G	2.38446e-07	-1.51452	-0.904618
108664910	chr11:108664910:C:T	2.07373e-05	0.417908	1.6285
108664940	chr11:108664940:T:A	8.45235e-07	-9.99416e-11	-1.15367
108665065	chr11:108665065:C:T	9.62705e-05	1.68623	1.8954
108665450	chr11:108665450:G:A	1.27437e-06	-9.99416e-11	-0.743075
108665554	chr11:108665554:G:T	7.81154e-07	-9.99416e-11	-1.23251
108665560	chr11:108665560:A:C	6.16177e-05	1.39791	1.73751
108665728	chr11:108665728:G:C	1.10156e-06	-0.888802	-3.91713e-10
108665812	chr11:108665812:T:C	1.25266e-06	-9.99416e-11	-0.760263
108665883	chr11:108665883:C:G	1.30198e-06	-9.99416e-11	-0.72164
108666840	chr11:108666840:G:A	3.16089e-06	0.402951	-0.237628
108666929	chr11:108666929:C:G	7.65581e-07	-9.99416e-11	-1.25265
108667218	chr11:108667218:T:C	6.9633e-07	-9.99416e-11	-1.34746
108667237	chr11:108667237:G:T	7.57364e-07	-9.99416e-11	-1.26344
108667705	chr11:108667705:C:T	1.25703e-06	-9.99416e-11	-0.756775
108667970	chr11:108667970:G:A	1.24093e-06	-9.99416e-11	-0.769671
108668550	chr11:108668550:G:C	8.20052e-07	-9.99416e-11	-1.18392
108668618	chr11:108668618:G:T	1.20491e-06	-9.99416e-11	-0.799123
108668719	chr11:108668719:A:G	5.9676e-07	-1.50177	-3.91713e-10
108668877	chr11:108668877:G:A	1.63533e-05	0.20337	1.60553
108668902	chr11:108668902:T:C	7.76205e-07	-9.99416e-11	-1.23887
108668907	chr11:108668907:G:A	1.17001e-06	-9.99416e-11	-0.828516
108669170	chr11:108669170:T:C	4.60322e-07	-1.09508	-0.666276
108669211	chr11:108669211:A:G	2.23803e-06	1.07475	-1.25469
108669775	chr11:108669775:G:A	6.06589e-05	1.5746	1.54514
108669777	chr11:108669777:A:C	6.99304e-07	-9.99416e-11	-1.3432
108670186	chr11:108670186:G:A	3.10244e-07	-0.873248	-1.28268
108670401	chr11:108670401:A:G	1.32282e-05	0.262179	1.33464
108670647	chr11:108670647:CT:C	6.99363e-07	-9.99416e-11	-1.34312
108670700	chr11:108670700:T:C	2.44311e-05	0.42502	1.78531
108670889	chr11:108670889:C:T	1.17207e-06	-9.99416e-11	-0.826756
108671065	chr11:108671065:C:T	7.65269e-07	-1.25306	-3.91713e-10
108671313	chr11:108671313:G:A	7.25759e-07	-9.99416e-11	-1.30607
108671533	chr11:108671533:A:G	1.476e-06	-9.99416e-11	-0.596195
108671617	chr11:108671617:C:T	1.41827e-05	0.421852	1.24464
108672105	chr11:108672105:T:C	6.7752e-07	-9.99416e-11	-1.37485
108672355	chr11:108672355:T:C	6.69957e-07	-9.99416e-11	-1.38607
108672535	chr11:108672535:G:A	6.73312e-07	-9.99416e-11	-1.38108
108673118	chr11:108673118:G:T	2.26436e-05	0.354911	1.77943
108674147	chr11:108674147:C:A	7.48248e-07	-9.99416e-11	-1.27555
108674191	chr11:108674191:G:A	2.89402e-06	-9.99416e-11	0.0771179
108674443	chr11:108674443:T:C	8.91174e-07	-9.99416e-11	-1.10074
108674462	chr11:108674462:A:T	8.30147e-07	-9.99416e-11	-1.17168
108674577	chr11:108674577:C:G	1.31085e-06	-9.99416e-11	-0.714851
108675081	chr11:108675081:A:G	1.47206e-06	0.680292	-1.27916
108675255	chr11:108675255:A:C	3.62634e-06	-9.99416e-11	0.302694
108675411	chr11:108675411:T:C	2.85528e-05	0.561728	1.8045
108675438	chr11:108675438:CA:C	2.48067e-05	0.417731	1.80785
108675486	chr11:108675486:C:T	7.73125e-07	-9.99416e-11	-1.24284
108675741	chr11:108675741:A:G	2.50152e-05	0.429456	1.8045
108675836	chr11:108675836:T:C	1.40128e-06	-9.99416e-11	-0.648142
108675850	chr11:108675850:A:C	1.01212e-06	-9.99416e-11	-0.973479
108676003	chr11:108676003:G:C	3.22177e-07	-1.18893	-0.929255
108676641	chr11:108676641:T:C	4.37219e-06	-9.99416e-11	0.489735
108676803	chr11:108676803:G:T	3.50652e-06	-9.99416e-11	0.269096
108676922	chr11:108676922:C:G	7.20168e-07	-9.99416e-11	-1.3138
108677337	chr11:108677337:A:G	9.89311e-07	-9.99416e-11	-0.996276
108678452	chr11:108678452:T:G	1.37642e-05	0.253569	1.38297
108679269	chr11:108679269:A:G	9.34697e-06	-0.966127	2.21565
108679697	chr11:108679697:A:C	8.14122e-07	-9.99416e-11	-1.19117
108679779	chr11:108679779:G:A	2.13118e-05	0.277476	1.79626
108679794	chr11:108679794:T:C	8.35953e-07	-9.99416e-11	-1.16471
108680661	chr11:108680661:C:T	7.69547e-07	-9.99416e-11	-1.24748
108681006	chr11:108681006:A:G	5.49886e-06	-0.992286	1.7113
108681071	chr11:108681071:C:T	2.76378e-07	-1.0471	-1.22441
108681453	chr11:108681453:A:G	1.72357e-05	0.180752	1.6807
108681684	chr11:108681684:G:T	1.24026e-06	0.0323115	-0.802521
108681885	chr11:108681885:C:T	1.97047e-05	0.193892	1.80143
108682159	chr11:108682159:C:CA	1.84386e-07	-1.47133	-1.20493
108683886	chr11:108683886:G:C	1.34442e-06	-9.99416e-11	-0.68957
108684471	chr11:108684471:A:G	2.22497e-05	1.29046	0.826335
108684563	chr11:108684563:G:T	4.97276e-06	-0.0639547	0.6824
108685263	chr11:108685263:G:A	1.00194e-06	-9.99416e-11	-0.983592
108685420	chr11:108685420:C:T	2.46806e-05	0.402628	1.81786
108685495	chr11:108685495:C:T	6.76228e-07	-9.99416e-11	-1.37675
108685534	chr11:108685534:A:G	1.42598e-06	-1.50582	0.875153
108685618	chr11:108685618:C:G	3.82112e-06	-9.99416e-11	0.355014
108685640	chr11:108685640:AT:A	3.23537e-07	-1.04879	-1.06518
108686171	chr11:108686171:T:C	8.25466e-07	-9.99416e-11	-1.17734
108686188	chr11:108686188:T:C	8.1299e-07	-9.99416e-11	-1.19257
108686334	chr11:108686334:TC:T	1.16264e-06	-9.99416e-11	-0.834839
108686411	chr11:108686411:C:G	7.06393e-07	-9.99416e-11	-1.33311
108686849	chr11:108686849:A:G	2.2793e-05	0.279174	1.86175
108687234	chr11:108687234:A:G	2.86484e-05	1.28025	1.08932
108687458	chr11:108687458:T:C	1.66751e-05	0.251902	1.57649
108687513	chr11:108687513:G:A	2.21435e-05	0.265196	1.84682
108687635	chr11:108687635:T:A	8.63912e-07	-1.13181	-3.91713e-10
108687636	chr11:108687636:C:G	8.64605e-07	-1.13101	-3.91713e-10
108688023	chr11:108688023:C:G	9.43421e-07	-9.99416e-11	-1.04377
108688326	chr11:108688326:A:G	3.19359e-05	1.41461	1.06359
108688826	chr11:108688826:A:G	1.08565e-06	-1.49323	0.589884
108688900	chr11:108688900:A:G	7.94103e-07	-9.99416e-11	-1.21607
108689826	chr11:108689826:T:C	2.1087e-06	-9.99416e-11	-0.239459
108689959	chr11:108689959:T:C	1.26383e-06	-9.99416e-11	-0.751381
108690013	chr11:108690013:T:C	1.07271e-05	-0.84039	2.22764
108690389	chr11:108690389:C:G	6.56882e-07	-9.99416e-11	-1.40578
108690555	chr11:108690555:G:A	7.45201e-07	-9.99416e-11	-1.27963
108690652	chr11:108690652:C:T	6.81358e-07	-9.99416e-11	-1.3692
108690921	chr11:108690921:C:T	6.81837e-07	-9.99416e-11	-1.36849
108691779	chr11:108691779:G:C	1.6376e-06	-9.99416e-11	-0.492296
108692463	chr11:108692463:C:CA	1.36727e-05	0.330907	1.29897
108692468	chr11:108692468:C:G	1.34983e-05	0.311134	1.3059
108692512	chr11:108692512:C:T	1.36712e-05	0.325753	1.30401
108692559	chr11:108692559:G:A	6.56938e-07	-9.99416e-11	-1.40569
108692637	chr11:108692637:A:G	7.24103e-07	-9.99416e-11	-1.30835
108692802	chr11:108692802:C:T	1.37182e-05	0.329183	1.30401
108693228	chr11:108693228:T:C	2.78922e-05	1.2853	1.05752
108694016	chr11:108694016:G:A	1.89275e-06	-9.99416e-11	-0.347501
108694024	chr11:108694024:T:C	1.41622e-05	0.354627	1.31042
108694390	chr11:108694390:G:A	1.26432e-05	0.270508	1.28108
108695791	chr11:108695791:A:G	2.35617e-05	1.01229	1.1618
108696165	chr11:108696165:G:T	1.20154e-05	0.215784	1.28488
108696262	chr11:108696262:C:T	1.67107e-06	-9.99416e-11	-0.472063
108696475	chr11:108696475:C:T	1.27669e-06	-9.99416e-11	-0.741256
108696846	chr11:108696846:A:G	1.05322e-05	0.305839	1.06307
108697116	chr11:108697116:G:A	9.98282e-06	0.191935	1.1234
108697414	chr11:108697414:C:G	7.8092e-07	-9.99416e-11	-1.23281
108697603	chr11:108697603:ATTTCCCTGTAT:A	2.78629e-07	-1.08256	-1.18085
108697937	chr11:108697937:C:T	8.22535e-06	0.0502487	1.07144
108698013	chr11:108698013:C:T	7.79951e-07	-9.99416e-11	-1.23405
108698412	chr11:108698412:A:G	5.70055e-07	-1.44339	-0.104165
108698679	chr11:108698679:T:C	1.07727e-05	1.40408	-0.0126018
108698694	chr11:108698694:G:T	6.7505e-07	-9.99416e-11	-1.3785
108698778	chr11:108698778:C:G	1.53987e-06	-0.553832	-3.91713e-10
108699170	chr11:108699170:GACT:G	1.23357e-05	0.195268	1.3317
108699287	chr11:108699287:A:G	1.51531e-05	0.258915	1.47376
108699442	chr11:108699442:A:G	1.63696e-06	-9.99416e-11	-0.492687
108699736	chr11:108699736:G:A	6.81836e-07	-9.99416e-11	-1.3685
108699767	chr11:108699767:G:A	1.18946e-05	0.171298	1.31926
108699825	chr11:108699825:G:A	1.51752e-06	-0.568454	-3.91713e-10
108699964	chr11:108699964:C:G	8.81682e-07	-9.99416e-11	-1.11145
108700044	chr11:108700044:T:C	5.31085e-07	-0.371966	-1.2464
108700574	chr11:108700574:A:G	8.24179e-07	-9.99416e-11	-1.1789
108700683	chr11:108700683:G:T	2.2538e-07	-1.51094	-0.964552
108700935	chr11:108700935:ACC:A	8.12759e-07	-9.99416e-11	-1.19285
108701161	chr11:108701161:G:A	0.00018656	-9.99416e-11	4.24323
108701774	chr11:108701774:C:T	7.50962e-07	-9.99416e-11	-1.27193
108701779	chr11:108701779:C:T	2.38841e-07	-1.11442	-1.30307
108701830	chr11:108701830:G:T	8.10241e-07	-9.99416e-11	-1.19595
108701848	chr11:108701848:GC:G	2.9146e-06	-9.99416e-11	0.084203
108701925	chr11:108701925:A:G	9.78227e-06	0.219955	1.07509
108702091	chr11:108702091:T:TAATC	9.51873e-06	0.184686	1.08305
108702123	chr11:108702123:T:C	9.7325e-06	0.189015	1.10093
108702184	chr11:108702184:T:C	2.04647e-06	-9.99416e-11	-0.269415
108702749	chr11:108702749:C:T	1.5631e-06	-9.99416e-11	-0.538859
108703037	chr11:108703037:G:T	7.15779e-07	-9.99416e-11	-1.31991
108703338	chr11:108703338:TC:T	2.51461e-07	-1.15592	-1.21008
108703397	chr11:108703397:T:C	7.30702e-07	-1.29928	-3.91713e-10
108704027	chr11:108704027:T:G	1.22787e-06	-9.99416e-11	-0.78025
108704146	chr11:108704146:G:A	7.67027e-07	-1.25076	-3.91713e-10
108704198	chr11:108704198:C:G	2.03166e-06	-9.99416e-11	-0.276676
108704354	chr11:108704354:C:G	1.56998e-07	-1.49455	-1.3425
108704413	chr11:108704413:G:A	6.57487e-07	-9.99416e-11	-1.40486
108704665	chr11:108704665:A:C	1.20491e-05	0.196589	1.30687
108705336	chr11:108705336:G:C	7.38011e-07	-9.99416e-11	-1.28933
108705478	chr11:108705478:A:G	1.57567e-07	-1.46147	-1.37197
108705755	chr11:108705755:C:T	1.09353e-06	-9.99416e-11	-0.896119
108706207	chr11:108706207:G:T	8.60276e-07	-9.99416e-11	-1.13603
108706213	chr11:108706213:T:C	1.16033e-05	0.271018	1.19474
108706223	chr11:108706223:C:T	1.43644e-05	0.292277	1.38694
108706593	chr11:108706593:G:A	8.29365e-07	-9.99416e-11	-1.17262
108706919	chr11:108706919:C:T	1.35496e-05	0.308723	1.3121
108707208	chr11:108707208:C:T	6.60838e-06	-1.3881	2.29091
108707320	chr11:108707320:T:C	1.23862e-05	0.25984	1.27122
108707398	chr11:108707398:C:G	2.82927e-07	-1.11008	-1.13801
108707605	chr11:108707605:G:A	1.5008e-05	0.320276	1.40278
108707954	chr11:108707954:T:C	2.53214e-07	-1.13348	-1.22557
108707986	chr11:108707986:A:G	6.60818e-07	-9.99416e-11	-1.39981
108708830	chr11:108708830:A:G	6.02159e-07	-1.49276	-3.91713e-10
108709104	chr11:108709104:A:G	1.18536e-06	-1.50287	0.687387
108709176	chr11:108709176:G:A	2.93609e-07	-1.01148	-1.19955
108709411	chr11:108709411:C:T	1.32734e-05	0.281016	1.31921
108709461	chr11:108709461:T:C	1.52162e-05	0.423724	1.31311
108709511	chr11:108709511:G:A	8.44966e-07	-9.99416e-11	-1.15399
108709837	chr11:108709837:GT:G	7.42285e-07	-9.99416e-11	-1.28355
108710147	chr11:108710147:T:C	9.3792e-07	-9.99416e-11	-1.04962
108710199	chr11:108710199:GA:G	7.99321e-07	-9.99416e-11	-1.20952
108710201	chr11:108710201:A:C	7.99321e-07	-9.99416e-11	-1.20952
108711281	chr11:108711281:C:T	1.52359e-05	0.396856	1.34127
108711282	chr11:108711282:A:G	8.18748e-07	-9.99416e-11	-1.18551
108711622	chr11:108711622:T:C	1.1553e-05	0.325537	1.13588
108711838	chr11:108711838:G:A	8.27673e-07	-9.99416e-11	-1.17467
108711949	chr11:108711949:A:G	1.06498e-05	0.305609	1.07441
108711961	chr11:108711961:T:C	9.22636e-07	-9.99416e-11	-1.06605
108712167	chr11:108712167:A:G	1.4702e-07	-1.49829	-1.40442
108712544	chr11:108712544:C:G	9.45826e-07	-1.47754	0.436314
108712798	chr11:108712798:CACTT:C	6.88291e-07	-9.99416e-11	-1.35907
108713020	chr11:108713020:A:G	1.74436e-06	0.776221	-1.20536
108713303	chr11:108713303:T:C	5.34918e-06	-9.99416e-11	0.691414
108713405	chr11:108713405:T:G	1.59175e-06	-9.99416e-11	-0.520693
108713483	chr11:108713483:TTTTG:T	1.47259e-06	-9.99416e-11	-0.598506
108714210	chr11:108714210:A:T	1.01687e-06	-1.49451	0.525713
108714296	chr11:108714296:C:T	2.55692e-07	-1.12808	-1.22123
108714370	chr11:108714370:T:TG	1.14492e-05	0.322838	1.12955
108714393	chr11:108714393:T:C	6.75338e-07	-9.99416e-11	-1.37807
108714649	chr11:108714649:A:T	2.75486e-07	-1.05018	-1.22457
108714732	chr11:108714732:G:GC	6.79443e-07	-9.99416e-11	-1.37201
108714747	chr11:108714747:TTA:T	6.8514e-07	-9.99416e-11	-1.36366
108714830	chr11:108714830:T:C	6.9375e-07	-9.99416e-11	-1.35117
108716222	chr11:108716222:G:A	9.53796e-06	0.159404	1.11035
108716320	chr11:108716320:T:C	9.65657e-06	0.107832	1.17428
108716388	chr11:108716388:C:T	1.50379e-06	-9.99416e-11	-0.57754
108717038	chr11:108717038:G:T	8.51426e-07	-9.99416e-11	-1.14637
108717069	chr11:108717069:C:A	3.29148e-06	-1.06625	1.27206
108717430	chr11:108717430:C:T	1.56489e-06	-9.99416e-11	-0.537714
108717498	chr11:108717498:A:T	4.56862e-05	1.49138	1.34489
108717766	chr11:108717766:G:T	1.54801e-06	-9.99416e-11	-0.548559
108718104	chr11:108718104:A:G	9.87691e-06	0.148089	1.15658
108718535	chr11:108718535:C:A	3.75726e-07	-0.852914	-1.11151
108718587	chr11:108718587:G:A	4.95123e-05	1.60237	1.31432
108718623	chr11:108718623:G:A	1.14597e-06	-9.99416e-11	-0.849278
108718652	chr11:108718652:G:A	9.6479e-06	0.119058	1.16215
108718708	chr11:108718708:C:T	2.45058e-07	-1.51531	-0.876476
108719028	chr11:108719028:T:C	3.65376e-06	-9.99416e-11	0.310228
108719194	chr11:108719194:A:G	1.01455e-06	-1.50798	0.536897
108719925	chr11:108719925:G:A	1.55003e-06	-9.99416e-11	-0.547253
108720063	chr11:108720063:C:T	1.19353e-06	-9.99416e-11	-0.808611
108720781	chr11:108720781:T:C	8.76017e-06	0.145652	1.03903
108720783	chr11:108720783:G:C	1.39394e-06	-9.99416e-11	-0.653397
108720840	chr11:108720840:A:G	5.99246e-07	-1.13963	-0.357983
108721288	chr11:108721288:C:T	2.59796e-07	-1.51257	-0.820816
108721600	chr11:108721600:C:T	2.8804e-05	1.13502	1.23997
108721661	chr11:108721661:A:G	8.51807e-06	0.123093	1.03357
108721781	chr11:108721781:T:C	2.79221e-05	1.07448	1.26941
108722143	chr11:108722143:A:G	1.70463e-07	-1.44881	-1.30596
108722903	chr11:108722903:C:T	1.10383e-06	-9.99416e-11	-0.886743
108723220	chr11:108723220:A:G	9.28892e-07	-9.99416e-11	-1.05929
108723508	chr11:108723508:A:G	7.52526e-07	-9.99416e-11	-1.26985
108723510	chr11:108723510:G:A	1.03386e-05	0.114422	1.23594
108723873	chr11:108723873:G:A	2.30563e-07	-1.51559	-0.93717
108724213	chr11:108724213:T:G	7.81149e-07	-9.99416e-11	-1.23252
108724503	chr11:108724503:G:A	8.81141e-07	-1.11207	-3.91713e-10
108724669	chr11:108724669:G:A	2.44802e-07	-1.12982	-1.26301
108724927	chr11:108724927:T:C	1.53741e-06	-9.99416e-11	-0.555433
108725306	chr11:108725306:C:T	1.12804e-05	0.16713	1.2704
108725492	chr11:108725492:T:C	1.99665e-07	-1.38767	-1.20897
108725732	chr11:108725732:C:A	7.74357e-07	-9.99416e-11	-1.24125
108725804	chr11:108725804:A:G	7.0432e-07	-9.99416e-11	-1.33605
108726262	chr11:108726262:G:A	8.43319e-07	-1.15594	-3.91713e-10
108726330	chr11:108726330:A:T	2.16092e-06	-9.99416e-11	-0.214995
108726663	chr11:108726663:A:G	9.65629e-06	0.125154	1.15693
108726686	chr11:108726686:T:G	6.99622e-07	-9.99416e-11	-1.34274
108726820	chr11:108726820:A:G	1.02609e-05	0.166992	1.17582
108726976	chr11:108726976:G:A	9.96725e-06	0.148341	1.16543
108727017	chr11:108727017:T:A	9.51065e-06	0.10346	1.16342
108727955	chr11:108727955:T:G	1.21475e-06	-9.99416e-11	-0.790991
108728267	chr11:108728267:T:G	1.78403e-06	-0.406655	-3.91713e-10
108728641	chr11:108728641:A:G	8.93494e-06	0.0617041	1.14274
108729066	chr11:108729066:T:G	1.57667e-07	-1.48892	-1.34388
108729076	chr11:108729076:G:A	2.90217e-07	-1.48321	-0.739442
108729150	chr11:108729150:C:A	6.56766e-07	-9.99416e-11	-1.40596
108729266	chr11:108729266:C:T	7.24311e-07	-1.36677	0.0587059
108729555	chr11:108729555:G:A	1.45055e-06	-9.99416e-11	-0.613586
108729771	chr11:108729771:C:T	1.19802e-05	0.145462	1.35227
108730231	chr11:108730231:A:T	1.07012e-05	0.12319	1.26163
108730320	chr11:108730320:C:T	5.93381e-07	-1.50745	-3.91713e-10
108730974	chr11:108730974:T:C	1.32791e-06	-9.99416e-11	-0.701926
108731496	chr11:108731496:C:T	1.33403e-06	-9.99416e-11	-0.697328
108731812	chr11:108731812:G:A	1.48425e-06	-0.59062	-3.91713e-10
108731816	chr11:108731816:T:G	2.0217e-06	-9.99416e-11	-0.281591
108731982	chr11:108731982:C:G	5.89601e-07	-1.51384	-3.91713e-10
108731990	chr11:108731990:G:T	1.25987e-05	0.247023	1.30104
108732235	chr11:108732235:T:C	1.32275e-05	0.312334	1.28444
108732278	chr11:108732278:G:A	8.11515e-07	-1.19438	-3.91713e-10
108733329	chr11:108733329:G:A	2.2301e-05	0.370309	1.74879
108733859	chr11:108733859:G:C	1.39173e-06	-9.99416e-11	-0.654984
108733861	chr11:108733861:T:C	1.81505e-06	-9.99416e-11	-0.389418
108734171	chr11:108734171:T:G	3.11364e-06	-9.99416e-11	0.150262
108734179	chr11:108734179:G:A	7.59913e-07	-9.99416e-11	-1.26008
108734558	chr11:108734558:T:G	7.85706e-07	-9.99416e-11	-1.2267
108734848	chr11:108734848:A:G	8.22298e-07	-9.99416e-11	-1.18118
108735134	chr11:108735134:A:G	1.62024e-06	-9.99416e-11	-0.502954
108735362	chr11:108735362:A:T	2.90324e-06	-9.99416e-11	0.0802996
108735438	chr11:108735438:A:C	9.10705e-07	-9.99416e-11	-1.07907
108735461	chr11:108735461:A:G	3.63252e-06	-9.99416e-11	0.304397
108736039	chr11:108736039:C:T	1.22278e-06	-9.99416e-11	-0.784402
108736148	chr11:108736148:C:G	9.03844e-07	-9.99416e-11	-1.08663
108736859	chr11:108736859:A:G	9.21691e-07	-1.06707	-3.91713e-10
108736936	chr11:108736936:T:C	6.5676e-07	-9.99416e-11	-1.40597
108737288	chr11:108737288:A:G	7.28078e-07	-1.30288	-3.91713e-10
108738004	chr11:108738004:A:T	3.20259e-07	-0.923553	-1.2006
108738058	chr11:108738058:G:A	1.14538e-06	-9.99416e-11	-0.849793
108738329	chr11:108738329:A:G	1.0391e-05	0.266443	1.08897
108738437	chr11:108738437:A:G	7.38359e-07	-9.99416e-11	-1.28886
108738669	chr11:108738669:G:C	7.59513e-07	-1.51401	0.253399
108738781	chr11:108738781:C:G	1.10428e-05	0.253911	1.16234
108738842	chr11:108738842:G:A	2.3083e-06	-9.99416e-11	-0.149018
108739088	chr11:108739088:G:A	8.23817e-07	-9.99416e-11	-1.17934
108739720	chr11:108739720:T:G	1.63336e-06	0.817539	-1.31243
108740348	chr11:108740348:A:T	2.07872e-07	-1.51341	-1.04296
108740557	chr11:108740557:A:G	2.54053e-07	-1.51363	-0.842113
108740652	chr11:108740652:T:C	1.13816e-05	1.44647	-3.91713e-10
108740778	chr11:108740778:C:CT	1.14836e-05	0.230779	1.22461
108741076	chr11:108741076:G:A	3.85241e-06	-0.92418	1.28735
108741236	chr11:108741236:G:GATC	1.12347e-05	0.271135	1.16234
108741428	chr11:108741428:A:G	7.26773e-07	-9.99416e-11	-1.30467
108741676	chr11:108741676:T:A	1.00531e-05	0.221508	1.10084
108741745	chr11:108741745:A:G	8.9515e-07	-9.99416e-11	-1.09629
108742049	chr11:108742049:A:G	1.31725e-05	0.23911	1.35349
108742096	chr11:108742096:C:T	8.33675e-07	-9.99416e-11	-1.16744
108742176	chr11:108742176:C:T	1.30692e-05	0.246878	1.33785
108742769	chr11:108742769:G:A	1.47403e-07	-1.5139	-1.38622
108743041	chr11:108743041:A:G	8.08978e-07	-9.99416e-11	-1.19751
108743237	chr11:108743237:A:G	1.00857e-06	-9.99416e-11	-0.976998
108743278	chr11:108743278:C:A	2.04664e-06	-9.99416e-11	-0.269329
108743357	chr11:108743357:G:A	7.042e-07	-1.33622	-3.91713e-10
108743375	chr11:108743375:G:A	2.13356e-06	-0.22774	-3.91713e-10
108743697	chr11:108743697:G:A	6.96859e-07	-9.99416e-11	-1.3467
108743852	chr11:108743852:G:A	1.18868e-05	1.4899	-3.91713e-10
108743923	chr11:108743923:A:G	1.21586e-05	0.229193	1.28331
108745392	chr11:108745392:C:T	7.36917e-07	-9.99416e-11	-1.29081
108745782	chr11:108745782:G:A	8.16736e-07	-9.99416e-11	-1.18797
108746484	chr11:108746484:G:A	1.35198e-06	-0.683959	-3.91713e-10
108746567	chr11:108746567:A:AGT	1.22377e-05	1.39269	0.126307
108747729	chr11:108747729:A:C	1.35198e-05	0.153438	1.46519
108747930	chr11:108747930:C:T	1.18076e-06	-9.99416e-11	-0.81937
108748235	chr11:108748235:A:T	1.17725e-06	-9.99416e-11	-0.822349
108748273	chr11:108748273:C:T	8.09704e-07	-9.99416e-11	-1.19662
108748450	chr11:108748450:G:A	7.36004e-07	-9.99416e-11	-1.29205
108748888	chr11:108748888:ACTTTT:A	2.08268e-06	-9.99416e-11	-0.251874
108749090	chr11:108749090:A:C	6.86191e-06	0.940457	-3.91713e-10
108749689	chr11:108749689:G:A	1.46016e-06	-9.99416e-11	-0.606985
108750772	chr11:108750772:T:C	1.2993e-06	-1.51294	0.789235
108751172	chr11:108751172:T:C	2.1626e-06	-9.99416e-11	-0.214216
108751696	chr11:108751696:C:T	1.37061e-05	0.290126	1.34219
108751755	chr11:108751755:C:T	1.48324e-06	-1.51286	0.921563
108752756	chr11:108752756:A:C	2.96302e-06	-9.99416e-11	0.10068
108752772	chr11:108752772:G:A	9.39292e-07	-9.99416e-11	-1.04816
108753139	chr11:108753139:AATGT:A	1.39659e-05	0.33762	1.31347
108753503	chr11:108753503:A:G	7.19373e-07	-9.99416e-11	-1.3149
108754228	chr11:108754228:A:G	4.08463e-06	-9.99416e-11	0.421702
108754271	chr11:108754271:G:A	1.46844e-05	0.393917	1.30734
108754626	chr11:108754626:A:C	7.13902e-07	-9.99416e-11	-1.32254
108754636	chr11:108754636:C:T	1.74332e-05	-0.891676	2.76452
108755421	chr11:108755421:C:G	1.29674e-06	-9.99416e-11	-0.725676
108755740	chr11:108755740:G:C	3.49268e-05	1.60521	0.962513
108756272	chr11:108756272:T:A	5.9569e-07	-0.0993125	-1.40425
108756721	chr11:108756721:A:C	6.87598e-07	-1.36008	-3.91713e-10
108756857	chr11:108756857:A:G	6.83971e-07	-1.36537	-3.91713e-10
108756910	chr11:108756910:A:G	7.61253e-07	-9.99416e-11	-1.25832
108757090	chr11:108757090:GGGAAGGCGCTGCTGA:G	7.10808e-07	-9.99416e-11	-1.32688
108757126	chr11:108757126:C:T	7.61253e-07	-9.99416e-11	-1.25832
108757148	chr11:108757148:C:T	1.96182e-06	-9.99416e-11	-0.311658
108757707	chr11:108757707:A:G	1.29476e-06	-9.99416e-11	-0.727207
108758715	chr11:108758715:C:A	1.77378e-06	-9.99416e-11	-0.412417
108758868	chr11:108758868:A:G	1.00425e-06	-9.99416e-11	-0.981285
108758897	chr11:108758897:C:T	8.06026e-07	-9.99416e-11	-1.20117
108760326	chr11:108760326:TG:T	1.4224e-06	-9.99416e-11	-0.633184
108760745	chr11:108760745:G:A	1.95443e-07	-1.41043	-1.20759
108761037	chr11:108761037:C:T	3.467e-07	-0.904501	-1.14032
108761235	chr11:108761235:C:T	8.98799e-07	-9.99416e-11	-1.09223
108761540	chr11:108761540:A:G	7.2144e-07	-1.31204	-3.91713e-10
108761637	chr11:108761637:G:A	8.51248e-07	-9.99416e-11	-1.14658
108761980	chr11:108761980:C:T	9.29758e-07	-9.99416e-11	-1.05836
108763644	chr11:108763644:T:C	1.49403e-07	-1.48232	-1.40432
108764318	chr11:108764318:A:G	6.61353e-07	-9.99416e-11	-1.399
108764928	chr11:108764928:C:T	4.0748e-07	-1.11451	-0.768784
108765608	chr11:108765608:G:C	2.37401e-06	-9.99416e-11	-0.120947
108765633	chr11:108765633:A:G	3.55983e-07	-0.781947	-1.23646
108766277	chr11:108766277:C:T	9.50028e-06	-0.908059	2.17385
108766328	chr11:108766328:G:A	8.18972e-07	-9.99416e-11	-1.18523
108766366	chr11:108766366:C:T	3.43352e-07	-0.962034	-1.09249
108766577	chr11:108766577:CTTGTA:C	3.02244e-06	-9.99416e-11	0.120534
108766614	chr11:108766614:G:A	1.39618e-06	-9.99416e-11	-0.651787
108766896	chr11:108766896:C:G	6.65562e-07	-9.99416e-11	-1.39265
108767061	chr11:108767061:G:T	4.15698e-06	1.00858	-0.569318
108767087	chr11:108767087:A:G	3.40064e-07	-0.814335	-1.24982
108767135	chr11:108767135:A:G	5.31407e-07	-0.935869	-0.681888
108767624	chr11:108767624:A:T	8.84499e-07	-1.10826	-3.91713e-10
108767781	chr11:108767781:G:C	1.16365e-06	-9.99416e-11	-0.83397
108768008	chr11:108768008:A:G	2.37684e-06	-9.99416e-11	-0.119758
108768041	chr11:108768041:A:G	7.23947e-07	-9.99416e-11	-1.30857
108768446	chr11:108768446:T:C	1.08231e-06	-0.906428	-3.91713e-10
108768969	chr11:108768969:G:C	9.09268e-07	-9.99416e-11	-1.08064
108769663	chr11:108769663:T:C	1.97623e-07	-1.51475	-1.09217
108770105	chr11:108770105:T:C	9.45668e-07	-9.99416e-11	-1.04139
108770936	chr11:108770936:A:G	1.86159e-06	-9.99416e-11	-0.3641
108770951	chr11:108770951:AT:A	1.071e-06	-0.916933	-3.91713e-10
108771630	chr11:108771630:GAGGGTTATGAGA:G	7.14831e-07	-9.99416e-11	-1.32124
108771667	chr11:108771667:G:A	7.34485e-07	-9.99416e-11	-1.29411
108773126	chr11:108773126:G:A	2.60402e-07	-1.12803	-1.20302
108773505	chr11:108773505:C:T	1.36817e-06	-9.99416e-11	-0.672054
108774454	chr11:108774454:G:A	2.0245e-05	1.28379	0.738591
108774836	chr11:108774836:T:A	1.62372e-07	-1.4789	-1.3245
108774879	chr11:108774879:C:G	9.43718e-07	-9.99416e-11	-1.04346
108774895	chr11:108774895:C:T	2.57798e-06	0.254716	-0.293238
108775097	chr11:108775097:T:C	1.64616e-06	0.364022	-0.851107
108775449	chr11:108775449:A:G	9.27156e-07	-9.99416e-11	-1.06116
108775674	chr11:108775674:T:C	2.57178e-06	-0.0409316	-3.91713e-10
108776313	chr11:108776313:G:T	1.04935e-05	-9.99416e-11	1.36523
108776377	chr11:108776377:C:T	6.19992e-07	-1.46358	-3.91713e-10
108776907	chr11:108776907:A:G	8.23789e-07	-1.17937	-3.91713e-10
108777430	chr11:108777430:A:G	1.74396e-06	-9.99416e-11	-0.429371
108777565	chr11:108777565:C:T	9.50248e-07	-9.99416e-11	-1.03656
108777698	chr11:108777698:A:G	6.11338e-07	-1.47763	-3.91713e-10
108778438	chr11:108778438:T:G	3.51394e-06	-9.99416e-11	0.271207
108779018	chr11:108779018:A:G	1.23216e-06	-9.99416e-11	-0.776762
108779273	chr11:108779273:A:G	8.85423e-07	-9.99416e-11	-1.10722
108779365	chr11:108779365:G:T	2.99836e-06	-9.99416e-11	0.112536
108780155	chr11:108780155:G:T	2.02454e-06	-9.99416e-11	-0.280188
108780209	chr11:108780209:G:A	2.40248e-07	-1.51514	-0.896472
108780336	chr11:108780336:A:G	3.12524e-06	-9.99416e-11	0.15398
108780886	chr11:108780886:C:T	6.23815e-07	-1.45743	-3.91713e-10
108781007	chr11:108781007:C:T	2.85439e-07	-1.11543	-1.12383
108781258	chr11:108781258:A:G	1.84217e-06	-9.99416e-11	-0.374586
108781465	chr11:108781465:T:A	5.65047e-06	-1.02283	1.76904
108782685	chr11:108782685:G:T	1.03857e-06	-9.99416e-11	-0.947687
108782790	chr11:108782790:T:G	2.55175e-06	-9.99416e-11	-0.0487506
108783197	chr11:108783197:AG:A	8.80669e-07	-9.99416e-11	-1.1126
108783200	chr11:108783200:CTGTT:C	8.80669e-07	-9.99416e-11	-1.1126
108783943	chr11:108783943:C:T	7.19211e-07	-1.51396	0.198832
108784140	chr11:108784140:G:A	3.29445e-06	-9.99416e-11	0.206711
108784632	chr11:108784632:C:T	1.15619e-06	-0.840402	-3.91713e-10
108784633	chr11:108784633:G:A	1.05945e-06	-9.99416e-11	-0.92778
108785265	chr11:108785265:A:G	3.377e-06	-9.99416e-11	0.231458
108785356	chr11:108785356:A:G	1.71114e-06	0.902192	-1.35056
108785901	chr11:108785901:G:A	1.10341e-06	-9.99416e-11	-0.887128
108785982	chr11:108785982:G:T	3.50458e-06	-9.99416e-11	0.268541
108786165	chr11:108786165:A:G	5.77876e-07	-1.03989	-0.494038
108786178	chr11:108786178:A:G	7.45705e-07	-9.99416e-11	-1.27895
108786199	chr11:108786199:G:A	9.77732e-07	-9.99416e-11	-1.00805
108786544	chr11:108786544:GGTGT:G	1.03212e-06	-9.99416e-11	-0.953915
108786780	chr11:108786780:G:C	6.80651e-07	-9.99416e-11	-1.37024
108786821	chr11:108786821:G:A	7.09686e-07	-1.15017	-0.178291
108787173	chr11:108787173:A:C	7.27808e-07	-9.99416e-11	-1.30325
108787348	chr11:108787348:C:T	5.19278e-06	0.66174	-3.91713e-10
108787537	chr11:108787537:A:T	7.39305e-07	-9.99416e-11	-1.28757
108788063	chr11:108788063:G:A	7.32207e-07	-1.04474	-0.252483
108788260	chr11:108788260:G:A	1.54272e-06	-9.99416e-11	-0.551984
108788450	chr11:108788450:T:C	8.42609e-07	-9.99416e-11	-1.15678
108788507	chr11:108788507:T:C	6.58064e-07	-9.99416e-11	-1.40398
108788577	chr11:108788577:G:C	8.6809e-06	-9.99416e-11	1.1756
108788674	chr11:108788674:T:C	1.45492e-06	-9.99416e-11	-0.610576
108788690	chr11:108788690:C:T	8.52761e-07	-1.14481	-3.91713e-10
108788791	chr11:108788791:C:A	1.12902e-05	1.28286	0.155544
108788797	chr11:108788797:A:G	4.68878e-07	-0.654995	-1.08795
108790012	chr11:108790012:T:C	6.93019e-07	-9.99416e-11	-1.35223
108790204	chr11:108790204:A:G	9.29296e-07	-9.99416e-11	-1.05886
108790248	chr11:108790248:T:TA	1.00662e-06	-9.99416e-11	-0.978932
108790519	chr11:108790519:T:A	8.14394e-07	-9.99416e-11	-1.19084
108790568	chr11:108790568:A:C	2.40985e-07	-1.51546	-0.893087
108790653	chr11:108790653:G:A	3.25074e-06	0.193352	-3.91713e-10
108791046	chr11:108791046:G:A	7.22926e-07	-9.99416e-11	-1.30998
108791616	chr11:108791616:T:G	6.81501e-07	-9.99416e-11	-1.36899
108791917	chr11:108791917:A:G	6.68859e-07	-9.99416e-11	-1.38771
108792081	chr11:108792081:T:C	2.08783e-06	-0.249404	-3.91713e-10
108793672	chr11:108793672:TATACA:T	2.44454e-06	-9.99416e-11	-0.0916719
108794486	chr11:108794486:C:G	4.64385e-06	0.690259	-0.140244
108794901	chr11:108794901:AC:A	2.17042e-07	-1.50905	-1.00414
108795240	chr11:108795240:C:T	8.79455e-07	-9.99416e-11	-1.11398
108795518	chr11:108795518:G:A	6.82008e-07	-9.99416e-11	-1.36824
108795768	chr11:108795768:T:C	1.46402e-07	-1.51183	-1.3951
108795966	chr11:108795966:T:A	3.14446e-05	-9.99416e-11	2.4627
108796450	chr11:108796450:G:A	8.97998e-06	-9.99416e-11	1.20947
108796695	chr11:108796695:C:T	1.21556e-06	-9.99416e-11	-0.79032
108796780	chr11:108796780:A:G	9.87953e-06	-9.99416e-11	1.30494
108796798	chr11:108796798:G:A	1.21825e-06	-9.99416e-11	-0.788113
108796906	chr11:108796906:T:G	1.06787e-06	-0.919868	-3.91713e-10
108797036	chr11:108797036:C:G	2.3664e-06	-9.99416e-11	-0.12416
108797037	chr11:108797037:T:C	1.76926e-06	0.0165134	-0.431482
108797076	chr11:108797076:C:A	2.95777e-06	0.0989077	-3.91713e-10
108797137	chr11:108797137:A:G	3.29575e-06	-1.1185	1.32561
108797795	chr11:108797795:A:C	8.49652e-07	-9.99416e-11	-1.14846
108797893	chr11:108797893:T:C	1.54907e-07	-1.44649	-1.40397
108798707	chr11:108798707:A:T	1.29387e-06	-9.99416e-11	-0.727888
108798717	chr11:108798717:A:G	1.90506e-06	0.111508	-0.452524
108799383	chr11:108799383:C:T	1.12705e-05	-0.116295	1.55295
108799466	chr11:108799466:G:T	2.04664e-06	-0.269332	-3.91713e-10
108799647	chr11:108799647:A:G	1.81138e-06	-9.99416e-11	-0.391438
108799892	chr11:108799892:A:G	7.46017e-07	-1.27854	-3.91713e-10
108799912	chr11:108799912:C:G	2.88267e-07	-1.02854	-1.20086
108800213	chr11:108800213:A:G	2.1097e-07	-1.50838	-1.03319
108800226	chr11:108800226:G:A	7.43395e-07	-9.99416e-11	-1.28206
108800855	chr11:108800855:T:G	6.60493e-07	-9.99416e-11	-1.4003
108801130	chr11:108801130:T:G	1.24503e-06	0.561325	-1.3277
108801161	chr11:108801161:T:C	2.84463e-07	-1.13773	-1.10495
108801690	chr11:108801690:C:G	6.87698e-07	-1.35993	-3.91713e-10
108801693	chr11:108801693:A:G	3.04308e-05	-9.99416e-11	2.42992
108801784	chr11:108801784:A:G	1.30561e-06	0.532402	-1.25126
108801820	chr11:108801820:G:A	1.99132e-07	-1.51227	-1.08705
108801927	chr11:108801927:A:G	8.08857e-07	-9.99416e-11	-1.19766
108802145	chr11:108802145:C:T	2.68303e-07	-1.06528	-1.23589
108802159	chr11:108802159:C:T	1.17669e-06	0.452835	-1.27566
108802239	chr11:108802239:A:G	2.54505e-05	1.64614	0.605069
108802481	chr11:108802481:C:T	1.69516e-05	0.226581	1.61825
108802571	chr11:108802571:C:T	2.20999e-06	0.145141	-0.33768
108802917	chr11:108802917:C:T	9.35943e-07	-9.99416e-11	-1.05173
108803047	chr11:108803047:C:T	1.39772e-06	-9.99416e-11	-0.650691
108803057	chr11:108803057:A:G	2.52077e-07	-1.15515	-1.2084
108803147	chr11:108803147:CT:C	1.70506e-06	-9.99416e-11	-0.451931
108803325	chr11:108803325:G:A	8.39646e-07	-9.99416e-11	-1.1603
108804758	chr11:108804758:C:T	1.0493e-06	-9.99416e-11	-0.937409
108804765	chr11:108804765:T:A	1.6236e-06	0.215422	-0.716303
108805776	chr11:108805776:A:T	1.46895e-06	-9.99416e-11	-0.600982
108806252	chr11:108806252:C:T	1.71678e-06	-0.445076	-3.91713e-10
108806391	chr11:108806391:G:A	3.16879e-06	-9.99416e-11	0.167819
108807968	chr11:108807968:C:T	7.03008e-07	-9.99416e-11	-1.33792
108808619	chr11:108808619:C:G	3.06924e-05	1.06578	1.37271
108808740	chr11:108808740:A:G	2.67201e-05	1.03585	1.26404
108809437	chr11:108809437:T:C	2.7954e-07	-1.07658	-1.18356
108809742	chr11:108809742:A:G	2.92121e-05	1.1374	1.25165
108810149	chr11:108810149:T:C	6.56938e-07	-9.99416e-11	-1.4057
108810188	chr11:108810188:G:A	8.45295e-07	-9.99416e-11	-1.1536
108810234	chr11:108810234:C:G	1.30638e-06	-9.99416e-11	-0.718273
108810339	chr11:108810339:G:A	1.02824e-06	0.0512127	-1.00889
108810713	chr11:108810713:A:G	7.05964e-07	-9.99416e-11	-1.33372
108810902	chr11:108810902:C:T	1.30428e-06	-9.99416e-11	-0.719881
108811219	chr11:108811219:A:G	7.80108e-07	-9.99416e-11	-1.23385
108811527	chr11:108811527:C:A	1.38507e-06	-9.99416e-11	-0.659775
108811567	chr11:108811567:A:G	5.01632e-05	0.962541	1.96721
108811942	chr11:108811942:G:T	7.42753e-07	-9.99416e-11	-1.28292
108812156	chr11:108812156:A:T	9.30184e-07	-9.99416e-11	-1.0579
108813155	chr11:108813155:A:G	7.03902e-06	-9.99416e-11	0.965939
108813301	chr11:108813301:ACTTTAT:A	3.91303e-07	-1.47293	-0.45087
108813419	chr11:108813419:T:C	5.06836e-06	-0.0522682	0.689755
108813607	chr11:108813607:G:A	6.78471e-07	-9.99416e-11	-1.37344
108815167	chr11:108815167:G:A	1.44386e-06	-9.99416e-11	-0.618208
108815567	chr11:108815567:T:C	4.67075e-06	-9.99416e-11	0.55579
108816090	chr11:108816090:A:G	6.73045e-07	-1.08332	-0.298156
108816240	chr11:108816240:C:T	3.8999e-06	-9.99416e-11	0.375421
108816321	chr11:108816321:A:G	6.74364e-07	-9.99416e-11	-1.37952
108816621	chr11:108816621:T:C	7.22189e-07	-9.99416e-11	-1.311
108816743	chr11:108816743:A:G	1.84149e-06	-9.99416e-11	-0.374954
108816762	chr11:108816762:C:G	7.21012e-07	-9.99416e-11	-1.31263
108817393	chr11:108817393:A:G	7.57547e-07	-9.99416e-11	-1.2632
108817861	chr11:108817861:G:A	7.41327e-07	-9.99416e-11	-1.28484
108818390	chr11:108818390:G:C	1.56488e-06	-9.99416e-11	-0.53772
108820139	chr11:108820139:C:T	1.20493e-06	-9.99416e-11	-0.799105
108820639	chr11:108820639:A:G	7.05683e-07	-9.99416e-11	-1.33412
108821882	chr11:108821882:C:T	6.31509e-07	-1.44517	-3.91713e-10
108821992	chr11:108821992:C:T	9.94935e-07	-9.99416e-11	-0.990607
108822517	chr11:108822517:A:G	2.7352e-05	0.881106	1.44215
108822903	chr11:108822903:G:A	8.81213e-07	-1.11199	-3.91713e-10
108822918	chr11:108822918:A:G	1.77669e-06	-9.99416e-11	-0.410776
108823470	chr11:108823470:G:A	9.28046e-07	-9.99416e-11	-1.0602
108823713	chr11:108823713:T:G	2.99148e-06	-9.99416e-11	0.110237
108823873	chr11:108823873:C:G	1.26777e-06	-9.99416e-11	-0.748273
108824013	chr11:108824013:C:T	6.11024e-07	-1.47815	-3.91713e-10
108824099	chr11:108824099:A:G	7.27085e-07	-9.99416e-11	-1.30424
108824438	chr11:108824438:T:C	6.72606e-07	-0.16526	-1.21686
108824495	chr11:108824495:TTC:T	8.28037e-07	-9.99416e-11	-1.17423
108824942	chr11:108824942:C:G	4.19397e-07	-0.885652	-0.968814
108825106	chr11:108825106:T:C	7.88303e-07	-9.99416e-11	-1.2234
108825734	chr11:108825734:A:G	3.48417e-07	-0.859551	-1.18033
108826031	chr11:108826031:TA:T	3.22075e-07	-0.910433	-1.20807
108826404	chr11:108826404:A:G	9.15975e-07	-1.0733	-3.91713e-10
108827113	chr11:108827113:G:A	5.98016e-07	-1.51423	0.0145617
108827849	chr11:108827849:A:G	2.48371e-06	-9.99416e-11	-0.0757765
108828661	chr11:108828661:G:A	2.86786e-07	-1.01069	-1.22386
108828965	chr11:108828965:A:G	9.93633e-07	-9.99416e-11	-0.991917
108829143	chr11:108829143:G:A	1.21439e-06	-9.99416e-11	-0.791287
108829612	chr11:108829612:C:T	1.13753e-06	-9.99416e-11	-0.856672
108829997	chr11:108829997:A:G	1.24546e-06	-9.99416e-11	-0.766023
108830046	chr11:108830046:A:C	2.35354e-07	-1.50695	-0.925244
108830230	chr11:108830230:C:A	1.55597e-06	-9.99416e-11	-0.543432
108830764	chr11:108830764:G:A	3.70352e-07	-1.06458	-0.914254
108831013	chr11:108831013:TAAAC:T	8.74965e-06	1.14183	0.0416566
108831123	chr11:108831123:G:A	2.75152e-06	-1.43928	1.4659
108831235	chr11:108831235:C:A	6.61911e-07	-9.99416e-11	-1.39815
108831424	chr11:108831424:A:G	1.83616e-06	-9.99416e-11	-0.37785
108832207	chr11:108832207:AT:A	4.76646e-07	-1.01423	-0.712278
108832242	chr11:108832242:C:T	1.47466e-06	-0.132818	-0.464283
108832567	chr11:108832567:A:G	1.39904e-05	0.158578	1.49426
108832570	chr11:108832570:C:T	6.60906e-07	-9.99416e-11	-1.39967
108833026	chr11:108833026:A:G	1.51163e-06	-9.99416e-11	-0.57234
108833228	chr11:108833228:C:T	1.52187e-05	0.234734	1.50226
108833606	chr11:108833606:A:G	6.75007e-07	-9.99416e-11	-1.37856
108834045	chr11:108834045:T:A	6.61041e-07	-9.99416e-11	-1.39947
108835004	chr11:108835004:A:G	3.8091e-06	-9.99416e-11	0.351863
108835793	chr11:108835793:T:C	2.83555e-06	-9.99416e-11	0.0567054
108835936	chr11:108835936:A:C	1.35175e-06	-0.684127	-3.91713e-10
108835947	chr11:108835947:A:G	2.37513e-06	-0.854322	0.733847
108835952	chr11:108835952:G:A	8.04404e-07	-9.99416e-11	-1.20318
108836048	chr11:108836048:G:A	2.61336e-06	-9.99416e-11	-0.0248932
108836078	chr11:108836078:C:A	1.88908e-06	-9.99416e-11	-0.349441
108836678	chr11:108836678:G:A	1.84476e-06	-1.09719	0.72401
108836784	chr11:108836784:C:T	7.30382e-07	-1.29972	-3.91713e-10
108837063	chr11:108837063:G:T	6.9039e-07	-9.99416e-11	-1.35603
108837375	chr11:108837375:G:T	6.89718e-07	-9.99416e-11	-1.357
108837385	chr11:108837385:A:G	6.58576e-07	-9.99416e-11	-1.4032
108837472	chr11:108837472:G:T	6.86604e-07	-9.99416e-11	-1.36153
108839045	chr11:108839045:T:A	1.64411e-06	0.834975	-1.3233
108839679	chr11:108839679:G:A	1.02403e-06	-0.961779	-3.91713e-10
108839756	chr11:108839756:G:A	2.19529e-06	-1.047	0.847784
108840383	chr11:108840383:A:G	1.17948e-06	-0.820454	-3.91713e-10
108840446	chr11:108840446:A:G	9.44508e-07	-9.99416e-11	-1.04262
108840953	chr11:108840953:T:C	2.35218e-06	-0.130186	-3.91713e-10
108840955	chr11:108840955:C:G	2.33779e-06	-0.136325	-3.91713e-10
108841010	chr11:108841010:A:G	2.24694e-05	1.45699	0.669635
108841771	chr11:108841771:A:G	3.17274e-06	0.00705003	0.162016
108842170	chr11:108842170:T:C	9.35748e-07	-9.99416e-11	-1.05194
108842388	chr11:108842388:AT:A	1.3234e-06	-9.99416e-11	-0.705326
108843739	chr11:108843739:G:A	2.93758e-06	-9.99416e-11	0.0920572
108844079	chr11:108844079:C:T	7.4211e-07	-9.99416e-11	-1.28379
108844220	chr11:108844220:A:G	1.67156e-06	-9.99416e-11	-0.471771
108844463	chr11:108844463:G:A	3.68095e-06	0.0322829	0.285358
108844569	chr11:108844569:C:G	5.94901e-07	-1.50489	-3.91713e-10
108844792	chr11:108844792:A:G	6.74648e-07	-9.99416e-11	-1.37909
108844902	chr11:108844902:A:G	2.47676e-06	-0.875337	0.796759
108845177	chr11:108845177:C:T	8.09529e-07	-1.12729	-0.0695408
108845276	chr11:108845276:AACTTT:A	7.12434e-07	-9.99416e-11	-1.3246
108845465	chr11:108845465:T:C	7.45822e-07	-9.99416e-11	-1.2788
108846399	chr11:108846399:C:T	9.11828e-07	-9.99416e-11	-1.07783
108846681	chr11:108846681:G:T	2.94645e-06	-1.09721	1.19228
108847021	chr11:108847021:A:G	4.17046e-07	-1.51516	-0.344929
108847674	chr11:108847674:T:G	9.7705e-07	-9.99416e-11	-1.00875
108847965	chr11:108847965:T:C	6.7499e-07	-9.99416e-11	-1.37859
108848361	chr11:108848361:G:A	9.06972e-07	-0.0917668	-0.991406
108848637	chr11:108848637:A:G	3.83211e-06	0.13053	0.227356
108848980	chr11:108848980:C:T	7.19544e-07	-9.99416e-11	-1.31467
108849089	chr11:108849089:T:G	1.87689e-06	-9.99416e-11	-0.355914
108849097	chr11:108849097:T:C	3.93831e-06	0.149763	0.235459
108850640	chr11:108850640:A:C	1.54341e-06	-9.99416e-11	-0.551534
108850764	chr11:108850764:G:C	1.9762e-06	-9.99416e-11	-0.304352
108851015	chr11:108851015:C:A	1.43099e-06	-9.99416e-11	-0.627164
108851034	chr11:108851034:A:G	6.97082e-07	-9.99416e-11	-1.34638
108851202	chr11:108851202:A:G	3.04682e-06	-9.99416e-11	0.128568
108851622	chr11:108851622:G:GTTAATGTTTAACCCCTGAATGTTAACATTTTTATTTTTAT	6.87665e-07	-9.99416e-11	-1.35998
108851638	chr11:108851638:T:C	8.72833e-07	-9.99416e-11	-1.12154
108852721	chr11:108852721:G:A	6.56865e-07	-9.99416e-11	-1.40581
108852792	chr11:108852792:T:TGTCA	1.19255e-06	-0.872654	0.063215
108853912	chr11:108853912:G:A	9.2182e-07	0.181134	-1.24807
108854172	chr11:108854172:A:G	9.50427e-07	-9.99416e-11	-1.03637
108854974	chr11:108854974:G:GA	6.57339e-07	-9.99416e-11	-1.40508
108855382	chr11:108855382:A:T	1.17553e-06	-9.99416e-11	-0.823814
108855606	chr11:108855606:T:C	1.49441e-07	-1.50528	-1.38111
108855607	chr11:108855607:G:A	1.15463e-06	-9.99416e-11	-0.841754
108856303	chr11:108856303:G:A	1.58381e-07	-1.47547	-1.35281
108856780	chr11:108856780:G:A	2.36119e-06	-9.99416e-11	-0.126362
108856970	chr11:108856970:A:G	1.33693e-06	-9.99416e-11	-0.695154
108857221	chr11:108857221:A:G	3.05111e-06	-9.99416e-11	0.129974
108857237	chr11:108857237:C:T	1.37518e-06	-9.99416e-11	-0.666948
108857755	chr11:108857755:T:C	2.92628e-07	-0.842409	-1.37197
108858011	chr11:108858011:TCTCA:T	6.69638e-07	-9.99416e-11	-1.38655
108858071	chr11:108858071:C:A	8.30282e-07	-9.99416e-11	-1.17152
108858848	chr11:108858848:G:C	3.76241e-06	0.257998	0.0815334
108858870	chr11:108858870:T:C	7.27687e-07	-9.99416e-11	-1.30341
108859427	chr11:108859427:C:A	7.29407e-07	-1.26617	-0.0348828
108859526	chr11:108859526:G:A	1.27017e-06	-9.99416e-11	-0.746383
108859707	chr11:108859707:C:G	2.85235e-06	-9.99416e-11	0.0626136
108860141	chr11:108860141:G:C	1.10695e-06	-0.883923	-3.91713e-10
108860608	chr11:108860608:C:T	3.68449e-06	-9.99416e-11	0.318603
108860733	chr11:108860733:A:G	9.03986e-07	0.111134	-1.1976
108861253	chr11:108861253:T:C	7.98436e-07	-0.135248	-1.07538
108861729	chr11:108861729:A:G	1.48752e-07	-1.4852	-1.4058
108861882	chr11:108861882:T:C	2.7682e-07	-1.43466	-0.835255
108861959	chr11:108861959:G:A	4.95724e-07	-1.00831	-0.678955
108862727	chr11:108862727:C:G	1.48149e-07	-1.51372	-1.38135
108863074	chr11:108863074:T:C	1.02305e-06	-9.99416e-11	-0.962746
108863779	chr11:108863779:A:G	6.8714e-07	-9.99416e-11	-1.36075
108863834	chr11:108863834:TA:T	7.01281e-07	-0.0650687	-1.27531
108863844	chr11:108863844:T:C	1.11083e-06	-9.99416e-11	-0.880426
108864191	chr11:108864191:C:T	7.11235e-07	-9.99416e-11	-1.32628
108864343	chr11:108864343:A:G	2.28337e-06	-9.99416e-11	-0.159875
108864465	chr11:108864465:G:A	4.06571e-07	-1.41077	-0.474751
108864548	chr11:108864548:C:T	1.66353e-06	-0.979012	0.502426
108864679	chr11:108864679:C:T	7.50095e-07	-1.27309	-3.91713e-10
108864775	chr11:108864775:A:G	1.64089e-06	-9.99416e-11	-0.49029
108864898	chr11:108864898:T:A	3.26233e-07	-1.41862	-0.68705
108864937	chr11:108864937:G:A	1.08819e-06	-9.99416e-11	-0.901014
108865196	chr11:108865196:T:G	4.53867e-07	-1.40748	-0.368
108866145	chr11:108866145:G:A	6.9581e-07	-9.99416e-11	-1.34821
108866660	chr11:108866660:A:G	2.47778e-06	-0.0781654	-3.91713e-10
108866972	chr11:108866972:G:A	1.0177e-06	-9.99416e-11	-0.967989
108867507	chr11:108867507:C:T	6.81741e-07	-9.99416e-11	-1.36863
108868472	chr11:108868472:A:G	1.32291e-06	-0.733599	0.0279008
108869049	chr11:108869049:G:A	2.48518e-07	-1.48126	-0.89651
108869154	chr11:108869154:G:T	1.20794e-05	0.230539	1.27543
108869182	chr11:108869182:A:G	2.51635e-07	-1.48073	-0.884575
108869372	chr11:108869372:C:T	1.34971e-06	-0.685639	-3.91713e-10
108869610	chr11:108869610:A:T	8.26282e-07	-9.99416e-11	-1.17635
108869925	chr11:108869925:ATTAGTAAATCCTATTTGACT:A	7.48681e-07	-1.27497	-3.91713e-10
108869947	chr11:108869947:T:C	9.61306e-07	-9.99416e-11	-1.02499
108870010	chr11:108870010:T:C	2.6669e-06	-9.99416e-11	-0.0046139
108870155	chr11:108870155:T:A	4.75337e-06	0.237726	0.335599
108870220	chr11:108870220:A:G	2.64181e-07	-1.44324	-0.873407
108870467	chr11:108870467:T:C	6.65594e-06	-9.99416e-11	0.90998
108870591	chr11:108870591:A:C	3.41698e-07	-1.41058	-0.648778
108870833	chr11:108870833:G:A	8.85088e-07	-1.1076	-3.91713e-10
108870863	chr11:108870863:C:T	7.21744e-07	-9.99416e-11	-1.31161
108871021	chr11:108871021:A:G	7.78036e-07	-9.99416e-11	-1.23651
108871115	chr11:108871115:C:T	1.1879e-06	-9.99416e-11	-0.813341
108871230	chr11:108871230:G:A	3.65122e-07	-1.08813	-0.90492
108871294	chr11:108871294:C:T	8.05978e-07	-1.20123	-3.91713e-10
108871735	chr11:108871735:C:T	2.57596e-07	-0.973396	-1.3685
108871923	chr11:108871923:T:C	2.73503e-07	-1.44307	-0.838902
108872948	chr11:108872948:G:A	2.10747e-06	-9.99416e-11	-0.240043
108873332	chr11:108873332:C:T	6.57556e-07	-9.99416e-11	-1.40475
108873354	chr11:108873354:A:G	1.54869e-05	0.405387	1.34908
108873359	chr11:108873359:C:T	7.68539e-07	-9.99416e-11	-1.24879
108873407	chr11:108873407:C:T	1.72624e-06	-9.99416e-11	-0.439582
108873415	chr11:108873415:G:A	7.07144e-07	-9.99416e-11	-1.33205
108873486	chr11:108873486:G:A	1.67945e-06	-9.99416e-11	-0.46706
108874363	chr11:108874363:C:T	4.67671e-06	-9.99416e-11	0.557066
108874819	chr11:108874819:C:T	1.41206e-06	-0.640478	-3.91713e-10
108874925	chr11:108874925:T:G	2.86206e-07	-1.45555	-0.781021
108875199	chr11:108875199:G:A	5.93245e-07	-1.50768	-3.91713e-10
108875493	chr11:108875493:C:G	2.87504e-07	-1.44822	-0.78383
108875565	chr11:108875565:T:A	2.03439e-06	-9.99416e-11	-0.275332
108875793	chr11:108875793:G:T	2.28341e-06	-9.99416e-11	-0.15986
108876497	chr11:108876497:A:G	2.9186e-07	-1.4059	-0.811113
108876572	chr11:108876572:T:A	9.25427e-07	-9.99416e-11	-1.06303
108876944	chr11:108876944:A:C	1.92241e-06	-0.992225	0.660277
108876963	chr11:108876963:T:C	1.43611e-06	-9.99416e-11	-0.62359
108877671	chr11:108877671:T:A	4.03707e-06	0.277273	0.132718
108878208	chr11:108878208:AAAAAG:A	1.86895e-06	-9.99416e-11	-0.360154
108878568	chr11:108878568:T:G	7.38834e-07	-0.0957969	-1.19241
108878577	chr11:108878577:A:G	6.2105e-07	-1.46187	-3.91713e-10
108879064	chr11:108879064:C:T	1.28277e-06	-9.99416e-11	-0.736505
108879416	chr11:108879416:A:G	6.62446e-07	-9.99416e-11	-1.39735
108879655	chr11:108879655:G:A	2.0444e-06	-9.99416e-11	-0.270427
108880180	chr11:108880180:C:T	1.00213e-06	-9.99416e-11	-0.983405
108880234	chr11:108880234:T:C	7.90707e-07	-9.99416e-11	-1.22036
108880457	chr11:108880457:A:G	1.51836e-06	-0.567896	-3.91713e-10
108880672	chr11:108880672:G:A	3.79876e-07	-0.869679	-1.08376
108881857	chr11:108881857:A:G	9.38094e-07	-9.99416e-11	-1.04943
108881978	chr11:108881978:G:A	3.37407e-06	0.0583711	0.172218
108882266	chr11:108882266:C:T	6.24406e-07	-0.0620978	-1.39439
108882394	chr11:108882394:C:T	4.11691e-06	-9.99416e-11	0.429575
108882397	chr11:108882397:C:T	4.18888e-06	-9.99416e-11	0.446904
108882528	chr11:108882528:A:G	3.79892e-06	0.192336	0.156851
108882568	chr11:108882568:A:G	2.57828e-06	-9.99416e-11	-0.0384052
108882589	chr11:108882589:A:G	2.3807e-07	-1.43135	-0.989373
108882805	chr11:108882805:A:G	1.14832e-06	-9.99416e-11	-0.847232
108882852	chr11:108882852:T:C	7.22896e-07	-9.99416e-11	-1.31002
108882877	chr11:108882877:C:T	1.94008e-06	-1.01105	0.688254
108883393	chr11:108883393:G:C	7.13065e-07	0.0804403	-1.40415
108883716	chr11:108883716:A:G	2.44745e-07	-1.39625	-0.996811
108884294	chr11:108884294:C:A	4.15789e-06	0.244142	0.195336
108884416	chr11:108884416:C:T	1.38371e-06	-9.99416e-11	-0.660762
108884442	chr11:108884442:G:A	8.25031e-07	-9.99416e-11	-1.17786
108884548	chr11:108884548:T:C	1.52523e-07	-1.51166	-1.35431
108884571	chr11:108884571:A:G	3.03425e-06	0.121557	0.00287796
108885034	chr11:108885034:CT:C	1.49581e-06	-9.99416e-11	-0.582861
108885113	chr11:108885113:T:C	2.56406e-07	-1.04837	-1.29815
108885132	chr11:108885132:T:A	1.02293e-06	-0.962859	-3.91713e-10
108886596	chr11:108886596:T:A	7.63782e-07	-9.99416e-11	-1.255
108886809	chr11:108886809:A:T	5.84439e-07	-0.231166	-1.29147
108887136	chr11:108887136:T:C	1.74601e-06	-0.428197	-3.91713e-10
108887405	chr11:108887405:A:G	6.9929e-07	-9.99416e-11	-1.34322
108888747	chr11:108888747:T:C	1.21344e-06	-1.18812	0.396046
108888817	chr11:108888817:C:T	5.88563e-07	-1.5156	-3.91713e-10
108889028	chr11:108889028:T:G	1.05947e-06	-0.0432546	-0.884505
108889500	chr11:108889500:C:T	6.65868e-07	-1.39219	-3.91713e-10
108889627	chr11:108889627:G:A	7.69635e-07	0.133017	-1.38039
108890337	chr11:108890337:A:G	2.43624e-06	-9.99416e-11	-0.0950728
108891020	chr11:108891020:A:G	9.56425e-07	-9.99416e-11	-1.03008
108891414	chr11:108891414:T:G	1.49622e-06	-9.99416e-11	-0.582588
108891699	chr11:108891699:C:T	7.3375e-07	-9.99416e-11	-1.29512
108891845	chr11:108891845:G:C	7.18344e-07	-9.99416e-11	-1.31634
108891849	chr11:108891849:A:G	3.07008e-06	1.46654	-1.33036
108891877	chr11:108891877:A:ATACCC	2.379e-06	-9.99416e-11	-0.118847
108892310	chr11:108892310:A:G	7.66552e-07	-9.99416e-11	-1.25138
108892385	chr11:108892385:C:T	3.20731e-06	-9.99416e-11	0.179904
108892784	chr11:108892784:A:T	6.94173e-07	-9.99416e-11	-1.35056
108893306	chr11:108893306:A:C	1.34151e-06	-9.99416e-11	-0.69173
108893438	chr11:108893438:A:G	2.17607e-07	-1.2941	-1.2165
108893506	chr11:108893506:C:T	1.00385e-06	-9.99416e-11	-0.981686
108893722	chr11:108893722:T:C	4.17186e-07	-0.873238	-0.986515
108894040	chr11:108894040:G:A	4.59043e-07	-0.829001	-0.935139
108894673	chr11:108894673:C:T	6.79627e-07	-9.99416e-11	-1.37174
108895180	chr11:108895180:C:T	1.28448e-05	-9.99416e-11	1.56741
108895283	chr11:108895283:G:A	2.63919e-07	-1.29895	-1.01869
108896106	chr11:108896106:C:T	8.91245e-07	-9.99416e-11	-1.10067
108896233	chr11:108896233:C:T	6.88476e-07	-9.99416e-11	-1.3588
108896442	chr11:108896442:G:A	4.36388e-06	0.168081	0.319751
108896872	chr11:108896872:A:G	3.32593e-06	0.136053	0.0801671
108897011	chr11:108897011:A:T	1.18882e-06	-0.812572	-3.91713e-10
108897100	chr11:108897100:C:T	1.43185e-06	-9.99416e-11	-0.626559
108897266	chr11:108897266:T:C	6.85853e-07	-9.99416e-11	-1.36262
108897877	chr11:108897877:A:G	3.40375e-06	0.126865	0.112483
108898103	chr11:108898103:T:C	3.55507e-07	-1.15615	-0.86359
108898661	chr11:108898661:A:G	8.85652e-07	-1.10696	-3.91713e-10
108898834	chr11:108898834:A:G	3.8499e-06	0.296317	0.0662011
108899257	chr11:108899257:A:T	1.93677e-06	-9.99416e-11	-0.324506
108900370	chr11:108900370:A:G	1.72209e-06	-1.05869	0.616693
108900418	chr11:108900418:G:C	1.18336e-06	0.486419	-1.30359
108900440	chr11:108900440:T:C	7.29709e-07	-9.99416e-11	-1.30064
108900923	chr11:108900923:T:C	6.56742e-07	-9.99416e-11	-1.40599
108900939	chr11:108900939:A:C	7.92875e-07	-9.99416e-11	-1.21762
108901210	chr11:108901210:G:A	9.50602e-07	-9.99416e-11	-1.03619
108901524	chr11:108901524:A:G	1.84531e-06	-0.937104	0.564219
108901575	chr11:108901575:G:A	2.32685e-06	-9.99416e-11	-0.141016
108902018	chr11:108902018:G:T	2.25164e-05	0.231147	1.89757
108902236	chr11:108902236:A:AT	1.06534e-06	-9.99416e-11	-0.92224
108902237	chr11:108902237:A:ATTTATGC	1.06505e-06	-9.99416e-11	-0.922507
108902239	chr11:108902239:AG:A	1.06766e-06	-9.99416e-11	-0.920057
108902626	chr11:108902626:G:T	9.07205e-07	-9.99416e-11	-1.08292
108903044	chr11:108903044:A:G	6.74337e-07	-9.99416e-11	-1.37955
108903182	chr11:108903182:C:G	7.00821e-07	-1.34103	-3.91713e-10
108903379	chr11:108903379:A:G	6.72719e-07	-9.99416e-11	-1.38196
108903396	chr11:108903396:T:G	3.55843e-06	-9.99416e-11	0.28379
108903647	chr11:108903647:A:G	1.02321e-06	0.437232	-1.39982
108904428	chr11:108904428:T:C	1.05953e-05	-9.99416e-11	1.37488
108904798	chr11:108904798:T:C	1.28506e-06	-9.99416e-11	-0.734721
108904948	chr11:108904948:A:G	1.37445e-06	-9.99416e-11	-0.667478
108905032	chr11:108905032:C:T	1.19616e-06	-9.99416e-11	-0.806413
108905178	chr11:108905178:A:T	7.19227e-07	-9.99416e-11	-1.31511
108905878	chr11:108905878:A:G	2.77689e-06	0.0753085	-0.0395062
108906518	chr11:108906518:G:A	6.61916e-07	-9.99416e-11	-1.39815
108907187	chr11:108907187:A:AG	4.34214e-06	-0.745064	1.2279
108907571	chr11:108907571:C:T	3.71494e-06	-9.99416e-11	0.326834
108907906	chr11:108907906:A:G	1.45685e-06	-9.99416e-11	-0.609256
108907968	chr11:108907968:G:A	6.14175e-07	-1.473	-3.91713e-10
108910168	chr11:108910168:A:G	1.03603e-06	-9.99416e-11	-0.950134
108910222	chr11:108910222:A:G	6.62727e-07	-9.99416e-11	-1.39692
108910285	chr11:108910285:G:A	2.38728e-06	-9.99416e-11	-0.115374
108910495	chr11:108910495:T:C	2.86403e-07	-1.08683	-1.14906
108911065	chr11:108911065:G:C	6.58412e-07	-9.99416e-11	-1.40345
108911236	chr11:108911236:A:C	3.1085e-06	-0.852305	1.00092
108911251	chr11:108911251:A:C	7.24946e-07	-0.00551836	-1.30167
108911923	chr11:108911923:G:A	2.25785e-06	-1.07088	0.899763
108912551	chr11:108912551:A:G	1.72529e-07	-1.40952	-1.3332
108912690	chr11:108912690:C:T	7.522e-07	-1.25256	-0.0177219
108913396	chr11:108913396:G:A	1.35298e-06	-9.99416e-11	-0.683222
108913499	chr11:108913499:C:A	1.3151e-06	-1.11324	0.401621
108914409	chr11:108914409:GC:G	8.88658e-07	-9.99416e-11	-1.10357
108914664	chr11:108914664:CAGAAG:C	7.62503e-07	-1.25668	-3.91713e-10
108914946	chr11:108914946:C:T	3.24761e-06	0.0366861	0.155704
108915459	chr11:108915459:T:C	6.6517e-06	0.346453	0.56289
108917447	chr11:108917447:A:G	3.71644e-07	-0.95661	-1.01874
108917531	chr11:108917531:AG:A	9.85407e-07	-9.99416e-11	-1.00023
108918764	chr11:108918764:A:G	2.03511e-06	-9.99416e-11	-0.274979
108919076	chr11:108919076:A:G	8.39956e-07	-9.99416e-11	-1.15994
108919545	chr11:108919545:A:G	1.17051e-06	-9.99416e-11	-0.828087
108919709	chr11:108919709:T:C	1.76857e-06	-9.99416e-11	-0.415359
108919801	chr11:108919801:C:T	9.43386e-07	-9.99416e-11	-1.04381
108920191	chr11:108920191:G:A	7.31029e-07	-9.99416e-11	-1.29883
108921588	chr11:108921588:G:A	8.92621e-07	-9.99416e-11	-1.09912
108921656	chr11:108921656:T:C	6.58385e-07	-9.99416e-11	-1.40349
108922048	chr11:108922048:A:G	4.93455e-06	-0.704174	1.31491
108922307	chr11:108922307:G:A	7.77746e-07	-9.99416e-11	-1.23688
108922369	chr11:108922369:C:T	6.67597e-07	-9.99416e-11	-1.3896
108922795	chr11:108922795:G:A	1.4999e-06	-9.99416e-11	-0.580129
108923257	chr11:108923257:T:G	4.22909e-06	-1.01453	1.47098
108924741	chr11:108924741:A:G	1.84361e-06	-9.99416e-11	-0.373806
108925478	chr11:108925478:C:A	1.6051e-06	-9.99416e-11	-0.512345
108925947	chr11:108925947:C:T	3.14644e-07	-1.09566	-1.04618
108925990	chr11:108925990:G:A	1.09698e-05	-9.99416e-11	1.40961
108926090	chr11:108926090:T:G	7.69301e-07	-9.99416e-11	-1.2478
108926264	chr11:108926264:A:G	1.33339e-06	-9.99416e-11	-0.697807
108926313	chr11:108926313:T:TG	7.67733e-07	-9.99416e-11	-1.24984
108929071	chr11:108929071:C:T	1.0255e-06	-9.99416e-11	-0.960351
108929285	chr11:108929285:A:G	8.10421e-07	-1.19573	-3.91713e-10
108929527	chr11:108929527:C:T	1.40255e-06	-9.99416e-11	-0.647237
108929728	chr11:108929728:A:G	7.79098e-06	-9.99416e-11	1.06744
108930129	chr11:108930129:G:GC	1.39823e-06	-0.837047	0.186725
108930949	chr11:108930949:C:T	2.1034e-06	-9.99416e-11	-0.241972
108931360	chr11:108931360:C:T	1.33495e-06	-9.99416e-11	-0.696639
108931750	chr11:108931750:G:A	1.42896e-06	-9.99416e-11	-0.628584
108931858	chr11:108931858:T:C	1.49794e-06	-0.581437	-3.91713e-10
108932921	chr11:108932921:G:A	1.22183e-06	-0.785178	-3.91713e-10
108932925	chr11:108932925:T:G	1.78443e-06	-9.99416e-11	-0.406429
108932935	chr11:108932935:A:G	6.76945e-07	-9.99416e-11	-1.37569
108933070	chr11:108933070:G:C	1.50202e-06	-9.99416e-11	-0.578721
108933155	chr11:108933155:T:G	6.59231e-07	-9.99416e-11	-1.40221
108933918	chr11:108933918:T:TTAAG	1.43203e-06	-9.99416e-11	-0.626435
108934464	chr11:108934464:G:A	7.7879e-07	-9.99416e-11	-1.23554
108934970	chr11:108934970:G:A	5.29536e-06	0.351285	0.330016
108934980	chr11:108934980:C:CT	1.29914e-06	-0.723824	-3.91713e-10
108935038	chr11:108935038:T:C	9.69353e-07	-9.99416e-11	-1.01666
108935680	chr11:108935680:G:A	1.76764e-07	-1.51188	-1.20659
108936193	chr11:108936193:A:G	1.20835e-06	-9.99416e-11	-0.796277
108936198	chr11:108936198:G:C	4.74689e-07	-0.325129	-1.40549
108936511	chr11:108936511:C:T	1.2074e-06	-9.99416e-11	-0.797063
108937145	chr11:108937145:T:G	2.10358e-06	-9.99416e-11	-0.241886
108937182	chr11:108937182:C:T	6.95836e-07	-9.99416e-11	-1.34817
108937552	chr11:108937552:G:C	1.18529e-06	0.56129	-1.37683
108937591	chr11:108937591:C:T	2.34392e-06	-9.99416e-11	-0.133705
108937754	chr11:108937754:T:A	7.22126e-07	-9.99416e-11	-1.31108
108938063	chr11:108938063:G:A	6.93665e-07	-9.99416e-11	-1.35129
108938372	chr11:108938372:C:CAT	2.66893e-06	-9.99416e-11	-0.00385337
108938502	chr11:108938502:A:G	2.11544e-06	-9.99416e-11	-0.236267
108938804	chr11:108938804:A:G	8.2086e-06	0.243095	0.876558
108939634	chr11:108939634:G:A	6.67483e-07	-9.99416e-11	-1.38977
108939754	chr11:108939754:T:C	9.61874e-07	-9.99416e-11	-1.0244
108939798	chr11:108939798:T:A	9.51457e-07	-9.99416e-11	-1.03529
108939960	chr11:108939960:A:C	3.67213e-07	-0.691097	-1.29624
108940753	chr11:108940753:A:G	6.56729e-07	-9.99416e-11	-1.40601
108940849	chr11:108940849:A:G	2.50416e-06	-9.99416e-11	-0.0675765
108941282	chr11:108941282:A:G	1.04593e-06	-9.99416e-11	-0.940626
108941520	chr11:108941520:A:G	6.46692e-07	-0.947755	-0.47366
108941763	chr11:108941763:A:G	1.35709e-06	-0.680187	-3.91713e-10
108941797	chr11:108941797:G:T	6.65099e-07	-9.99416e-11	-1.39335
108941798	chr11:108941798:G:T	6.64421e-07	-9.99416e-11	-1.39437
108941972	chr11:108941972:T:C	2.83072e-07	-0.886796	-1.36079
108942532	chr11:108942532:CCAGG:C	1.13182e-06	-9.99416e-11	-0.8617
108942586	chr11:108942586:C:T	7.28111e-07	-9.99416e-11	-1.30283
108942608	chr11:108942608:G:A	7.2187e-07	-1.31144	-3.91713e-10
108942877	chr11:108942877:A:G	3.72166e-07	-0.651627	-1.32232
108943385	chr11:108943385:T:G	3.29035e-07	-0.751409	-1.34571
108943724	chr11:108943724:T:C	4.11391e-07	-0.476679	-1.39706
108943840	chr11:108943840:G:A	3.63126e-06	-9.99416e-11	0.30405
108944128	chr11:108944128:C:G	1.04493e-06	-0.833574	-0.108006
108944842	chr11:108944842:A:G	8.23513e-06	0.377367	0.745514
108945047	chr11:108945047:AAGTT:A	7.21116e-07	-9.99416e-11	-1.31249
108945341	chr11:108945341:A:G	8.34092e-07	-0.334008	-0.832933
108945629	chr11:108945629:T:C	6.61215e-07	-9.99416e-11	-1.39921
108945647	chr11:108945647:T:C	9.63381e-06	0.0403016	1.23945
108945870	chr11:108945870:A:G	9.31432e-07	-9.99416e-11	-1.05656
108946003	chr11:108946003:T:C	6.28281e-07	-1.09169	-0.358612
108946189	chr11:108946189:C:T	7.50819e-07	-9.99416e-11	-1.27212
108946288	chr11:108946288:A:G	1.15132e-06	0.111554	-0.956171
108946385	chr11:108946385:T:G	1.51671e-06	-9.99416e-11	-0.568989
108946434	chr11:108946434:C:A	5.92934e-07	-0.10741	-1.40079
108946441	chr11:108946441:G:A	2.31085e-06	-9.99416e-11	-0.147914
108946744	chr11:108946744:A:T	6.72961e-07	-9.99416e-11	-1.3816
108946880	chr11:108946880:A:G	1.47279e-06	-9.99416e-11	-0.598371
108947093	chr11:108947093:G:A	9.50412e-07	-1.03639	-3.91713e-10
108947127	chr11:108947127:G:C	3.2508e-06	0.193372	-3.91713e-10
108947452	chr11:108947452:T:C	6.02469e-07	-1.49225	-3.91713e-10
108948318	chr11:108948318:G:T	1.57911e-05	-0.27594	2.04986
108948336	chr11:108948336:A:G	1.53445e-06	-1.16616	0.608805
108948422	chr11:108948422:G:GA	5.56539e-07	-0.763553	-0.807996
108948717	chr11:108948717:TG:T	8.6982e-07	-9.99416e-11	-1.125
108948952	chr11:108948952:T:C	3.39421e-07	-1.04392	-1.02212
108949216	chr11:108949216:A:G	6.12834e-07	-1.47519	-3.91713e-10
108949317	chr11:108949317:G:C	1.32118e-06	-9.99416e-11	-0.707006
108950330	chr11:108950330:G:A	6.02043e-07	-1.49296	-3.91713e-10
108950481	chr11:108950481:C:T	6.5866e-07	-9.99416e-11	-1.40308
108951334	chr11:108951334:C:T	7.95281e-07	-9.99416e-11	-1.21459
108951371	chr11:108951371:A:G	6.63977e-07	-9.99416e-11	-1.39504
108951526	chr11:108951526:C:G	1.31211e-06	-0.713896	-3.91713e-10
108952158	chr11:108952158:T:C	1.60507e-06	-9.99416e-11	-0.512359
108952184	chr11:108952184:A:G	1.11858e-06	-0.873471	-3.91713e-10
108952247	chr11:108952247:T:G	1.32182e-06	-9.99416e-11	-0.706519
108952272	chr11:108952272:G:C	3.43121e-05	0.16018	2.38979
108952277	chr11:108952277:G:A	6.64364e-07	-9.99416e-11	-1.39445
108952283	chr11:108952283:G:A	3.69033e-06	-9.99416e-11	0.320187
108952517	chr11:108952517:G:A	7.41764e-07	-9.99416e-11	-1.28425
108952531	chr11:108952531:A:G	6.8736e-07	-9.99416e-11	-1.36043
108952705	chr11:108952705:C:T	9.42439e-07	-9.99416e-11	-1.04481
108952824	chr11:108952824:T:C	1.70126e-06	-9.99416e-11	-0.454158
108953395	chr11:108953395:AAAAAAAAAAAAAAG:A	2.30588e-07	-1.26446	-1.18819
108953738	chr11:108953738:A:G	1.03304e-06	-0.95302	-3.91713e-10
108954025	chr11:108954025:A:G	5.63867e-06	1.08715	-0.343033
108954250	chr11:108954250:G:A	7.25654e-07	-9.99416e-11	-1.30621
108954367	chr11:108954367:G:A	1.14423e-06	-9.99416e-11	-0.8508
108954428	chr11:108954428:C:T	4.08142e-06	-1.50974	1.93065
108954525	chr11:108954525:A:G	1.26287e-06	-9.99416e-11	-0.752141
108954654	chr11:108954654:G:A	7.41338e-06	-9.99416e-11	1.01776
108954655	chr11:108954655:T:C	2.23295e-06	-9.99416e-11	-0.182206
108954671	chr11:108954671:T:G	8.67652e-07	-9.99416e-11	-1.12749
108954912	chr11:108954912:A:G	1.61908e-07	-1.4275	-1.37876
108955040	chr11:108955040:A:T	6.57129e-07	-9.99416e-11	-1.4054
108955180	chr11:108955180:A:G	3.70336e-07	-1.48758	-0.491299
108955238	chr11:108955238:A:G	3.46208e-05	-9.99416e-11	2.55893
108955639	chr11:108955639:C:G	6.6218e-07	-9.99416e-11	-1.39775
108955812	chr11:108955812:TAACA:T	9.51375e-07	-9.99416e-11	-1.03538
108955892	chr11:108955892:T:C	9.74671e-07	-9.99416e-11	-1.01118
108955975	chr11:108955975:T:C	3.50144e-07	-1.14142	-0.893516
108956182	chr11:108956182:T:C	1.55843e-07	-1.4523	-1.39213
108956447	chr11:108956447:G:A	6.58137e-07	-9.99416e-11	-1.40387
108956639	chr11:108956639:T:G	3.89645e-07	-0.842664	-1.08538
108957389	chr11:108957389:C:T	5.95897e-07	-1.50322	-3.91713e-10
108957494	chr11:108957494:G:A	3.74156e-06	-1.39102	1.725
108957682	chr11:108957682:T:C	6.36533e-07	-1.43725	-3.91713e-10
108957782	chr11:108957782:T:G	2.30701e-05	-9.99416e-11	2.15301
108958389	chr11:108958389:C:G	6.57863e-07	-9.99416e-11	-1.40429
108958579	chr11:108958579:A:G	7.64468e-07	-9.99416e-11	-1.2541
108958631	chr11:108958631:A:T	8.8931e-07	-1.42768	0.324837
108958997	chr11:108958997:G:C	9.76414e-07	-1.23896	0.229565
108959073	chr11:108959073:A:C	7.91131e-07	-9.99416e-11	-1.21982
108959355	chr11:108959355:T:A	2.75315e-07	-1.5156	-0.759771
108959947	chr11:108959947:G:A	1.32135e-05	-9.99416e-11	1.59571
108960557	chr11:108960557:T:G	1.88538e-06	-9.99416e-11	-0.351398
108960823	chr11:108960823:A:G	2.54051e-05	-9.99416e-11	2.24942
108961363	chr11:108961363:A:T	9.06305e-07	-9.99416e-11	-1.08391
108961764	chr11:108961764:A:G	8.76958e-07	-9.99416e-11	-1.11683
108961802	chr11:108961802:A:G	4.56577e-07	-1.51363	-0.255897
108961932	chr11:108961932:G:A	9.05628e-07	-9.99416e-11	-1.08466
108962014	chr11:108962014:G:A	1.47387e-07	-1.49845	-1.40177
108962579	chr11:108962579:G:A	1.48726e-07	-1.51211	-1.37907
108962894	chr11:108962894:A:G	2.05846e-07	-1.48648	-1.07968
108962897	chr11:108962897:G:T	2.06475e-07	-1.48897	-1.07413
108962901	chr11:108962901:T:C	2.04753e-07	-1.48775	-1.08373
108962971	chr11:108962971:T:C	3.45083e-07	-0.735504	-1.314
108963234	chr11:108963234:T:G	1.1704e-06	-9.99416e-11	-0.828188
108963371	chr11:108963371:A:G	5.14706e-06	0.652896	-3.91713e-10
108963744	chr11:108963744:G:A	4.36974e-07	-0.76143	-1.05198
108963979	chr11:108963979:G:A	6.61568e-07	-9.99416e-11	-1.39867
108964022	chr11:108964022:G:A	1.56583e-07	-1.49721	-1.34248
108964138	chr11:108964138:A:G	6.63365e-07	-9.99416e-11	-1.39596
108964810	chr11:108964810:G:T	1.13855e-06	-9.99416e-11	-0.855778
108964971	chr11:108964971:C:T	7.53087e-07	-9.99416e-11	-1.2691
108965005	chr11:108965005:C:T	1.639e-06	-9.99416e-11	-0.491446
108965245	chr11:108965245:G:A	1.2105e-06	-9.99416e-11	-0.794499
108965512	chr11:108965512:A:G	6.67097e-07	-9.99416e-11	-1.39035
108965675	chr11:108965675:G:A	1.58561e-07	-1.51543	-1.31172
108965681	chr11:108965681:A:C	8.00894e-07	-9.99416e-11	-1.20756
108965890	chr11:108965890:C:T	6.74634e-07	-9.99416e-11	-1.37911
108965994	chr11:108965994:T:A	7.86893e-07	-9.99416e-11	-1.22519
108966488	chr11:108966488:G:A	3.07122e-07	-1.47812	-0.687925
108966502	chr11:108966502:T:C	6.59908e-07	-9.99416e-11	-1.40118
108966603	chr11:108966603:C:T	2.3689e-06	-0.123106	-3.91713e-10
108967026	chr11:108967026:C:T	6.73957e-07	-9.99416e-11	-1.38012
108967796	chr11:108967796:A:G	1.48182e-06	-0.592257	-3.91713e-10
108967871	chr11:108967871:G:A	2.91165e-06	-9.99416e-11	0.0831915
108968773	chr11:108968773:TG:T	2.55522e-06	-0.00350219	-0.0438896
108968931	chr11:108968931:C:T	3.47946e-06	0.0638886	0.197458
108968951	chr11:108968951:T:C	3.82844e-07	-1.49398	-0.451681
108969296	chr11:108969296:T:C	2.85378e-07	-1.50701	-0.732459
108969379	chr11:108969379:C:T	2.5352e-05	-0.14129	2.38862
108969603	chr11:108969603:A:G	3.22101e-07	-0.930656	-1.18777
108969698	chr11:108969698:C:T	2.12632e-07	-1.16186	-1.37186
108969855	chr11:108969855:G:A	1.64006e-07	-1.39355	-1.39984
108969891	chr11:108969891:T:C	2.49896e-06	-9.99416e-11	-0.0696553
108970224	chr11:108970224:T:C	9.14811e-07	-1.51333	0.438766
108970353	chr11:108970353:A:G	3.21248e-07	-1.44572	-0.675349
108970543	chr11:108970543:G:C	6.90902e-07	-9.99416e-11	-1.35529
108970544	chr11:108970544:C:A	6.90604e-07	-9.99416e-11	-1.35572
108970626	chr11:108970626:G:A	4.6403e-07	-0.7149	-1.03843
108970651	chr11:108970651:T:C	1.42059e-06	-9.99416e-11	-0.634455
108970999	chr11:108970999:G:A	5.88566e-07	-1.51559	-3.91713e-10
```
