## Supplementary material for "Characterization of shared and ancestry-specific signals driving complex traits using multi-ancestry fine-mapping": susiex_nc1.cs80.summary

```
# chr11:107717119-108971136
CS_ID	CS_LENGTH	CS_PURITY	MAX_PIP_SNP	BP	REF_ALLELE	ALT_ALLELE	REF_FRQ	BETA	SE	-LOG10P	MAX_PIP	POST-HOC_PROB_POP1	POST-HOC_PROB_POP2
1	70	0.272175	chr11:108334656:G:A	108334656	A,A	G,G	1,1	-inf,-inf	inf,inf	2.97226,3.98657	0.0283015	0.948421	0.904487
```
