## Supplementary material for "Characterization of shared and ancestry-specific signals driving complex traits using multi-ancestry fine-mapping": susiex_nc2.cs80.cs

```
CS_ID	SNP	BP	REF_ALLELE	ALT_ALLELE	REF_FRQ	BETA	SE	-LOG10P	CS_PIP	OVRL_PIP
1	chr11:107979426:C:T	107979426	T,NA	C,NA	1,NA	inf,NA	inf,NA	4.67388,NA	0.309758	0.309758
1	chr11:108344670:T:G	108344670	G,G	T,T	1,1	-inf,inf	inf,inf	5.04766,1.30615	0.0391576	0.0391576
1	chr11:108565591:A:G	108565591	G,G	A,A	1,1	-inf,inf	inf,inf	4.08896,1.09535	0.0182755	0.0182755
1	chr11:108183355:A:G	108183355	G,G	A,A	1,1	-inf,inf	inf,inf	4.6484,1.25253	0.0178334	0.0178334
1	chr11:107980073:AG:A	107980073	A,A	AG,AG	1,1	-inf,inf	inf,inf	2.63374,1.90089	0.0171463	0.0171463
1	chr11:107980854:T:A	107980854	A,A	T,T	1,1	-inf,inf	inf,inf	2.70895,1.79547	0.0164386	0.0164386
1	chr11:107980907:G:A	107980907	A,A	G,G	1,1	-inf,inf	inf,inf	2.4495,1.98029	0.0139932	0.0139932
1	chr11:108194525:A:G	108194525	G,G	A,A	1,1	-inf,inf	inf,inf	4.5182,1.2227	0.013694	0.013694
1	chr11:108501197:G:T	108501197	T,T	G,G	1,1	-inf,inf	inf,inf	5.02156,0.210105	0.0134478	0.0134478
1	chr11:108181701:G:A	108181701	A,A	G,G	1,1	-inf,inf	inf,inf	4.25273,0.844151	0.0132505	0.0132505
1	chr11:108189557:T:C	108189557	C,C	T,T	1,1	-inf,inf	inf,inf	4.47575,1.19077	0.0116882	0.0116882
1	chr11:108153323:T:C	108153323	C,C	T,T	1,1	-inf,inf	inf,inf	4.2418,1.27875	0.00977533	0.00977533
1	chr11:107982134:A:G	107982134	G,G	A,A	1,1	-inf,inf	inf,inf	2.44444,1.89906	0.00956548	0.00956548
1	chr11:108481730:AAAG:A	108481730	A,A	AAAG,AAAG	1,1	-inf,inf	inf,inf	4.44093,1.04461	0.00829981	0.00829981
1	chr11:108160649:G:A	108160649	A,A	G,G	1,1	-inf,inf	inf,inf	4.09243,0.762626	0.00804204	0.00804204
1	chr11:108701161:G:A	108701161	NA,A	NA,G	NA,1	NA,inf	NA,inf	NA,3.27741	0.0078677	0.0078677
1	chr11:107978193:G:A	107978193	A,A	G,G	1,1	-inf,inf	inf,inf	2.55254,1.37593	0.00766681	0.00766681
1	chr11:108532657:C:T	108532657	T,T	C,C	1,1	-inf,inf	inf,inf	4.83229,0.024112	0.0074177	0.0074177
1	chr11:108473309:G:A	108473309	A,A	G,G	1,1	-inf,inf	inf,inf	4.29896,1.10398	0.00739954	0.00739954
1	chr11:108121009:T:A	108121009	NA,A	NA,T	NA,1	NA,inf	NA,inf	NA,4.11485	0.00727123	0.00727123
1	chr11:108243779:A:G	108243779	G,G	A,A	1,1	-inf,inf	inf,inf	4.42206,1.01057	0.0071015	0.0071015
1	chr11:108568360:G:A	108568360	A,A	G,G	1,1	-inf,inf	inf,inf	3.48456,0.810276	0.00683023	0.00683023
1	chr11:107985525:G:A	107985525	A,A	G,G	1,1	-inf,inf	inf,inf	2.40912,1.74361	0.00644054	0.00644054
1	chr11:108493543:C:T	108493543	T,T	C,C	1,1	inf,-inf	inf,inf	3.30903,2.0886	0.00594348	0.00594348
1	chr11:107985824:G:A	107985824	A,A	G,G	1,1	-inf,inf	inf,inf	2.39842,1.68081	0.00556903	0.00556903
1	chr11:108444879:C:T	108444879	T,NA	C,NA	1,NA	-inf,NA	inf,NA	3.79114,NA	0.00441687	0.00441687
1	chr11:107977257:A:G	107977257	G,G	A,A	1,1	-inf,inf	inf,inf	2.83338,0.953981	0.00401522	0.00401522
1	chr11:108433255:C:A	108433255	A,NA	C,NA	1,NA	-inf,NA	inf,NA	4.60939,NA	0.00399347	0.00399347
1	chr11:108173364:T:A	108173364	A,A	T,T	1,1	inf,-inf	inf,inf	3.66652,1.73965	0.00392104	0.00392104
1	chr11:107985293:A:T	107985293	T,T	A,A	1,1	-inf,inf	inf,inf	2.30604,1.38354	0.00379336	0.00379336
1	chr11:107983492:G:A	107983492	A,A	G,G	1,1	-inf,-inf	inf,inf	2.43165,0.139087	0.00354703	0.00354703
1	chr11:108528822:C:A	108528822	A,A	C,C	1,1	inf,-inf	inf,inf	0.930635,2.99445	0.00327338	0.00327338
1	chr11:108201545:C:T	108201545	NA,T	NA,C	NA,1	NA,inf	NA,inf	NA,3.6933	0.00312641	0.00312641
1	chr11:108269924:A:G	108269924	NA,G	NA,A	NA,1	NA,inf	NA,inf	NA,3.64532	0.00285526	0.00285526
1	chr11:108620114:C:CT	108620114	NA,CT	NA,C	NA,1	NA,inf	NA,inf	NA,3.45764	0.00274316	0.00274316
1	chr11:108187685:G:GA	108187685	NA,GA	NA,G	NA,1	NA,inf	NA,inf	NA,3.86511	0.00268085	0.00268085
1	chr11:108278480:T:G	108278480	G,NA	T,NA	1,NA	-inf,NA	inf,NA	3.5205,NA	0.00262259	0.00262259
1	chr11:108112362:T:C	108112362	C,C	T,T	1,1	-inf,inf	inf,inf	4.75669,0.273345	0.00257697	0.00257697
1	chr11:108526609:C:T	108526609	T,T	C,C	1,1	inf,-inf	inf,inf	0.991566,2.88155	0.00252989	0.00252989
1	chr11:108570438:A:G	108570438	G,G	A,A	1,1	inf,inf	inf,inf	0.348871,4.01712	0.00244317	0.00244317
1	chr11:108623001:T:A	108623001	NA,A	NA,T	NA,1	NA,inf	NA,inf	NA,3.38717	0.00240501	0.00240501
1	chr11:108443289:T:C	108443289	C,C	T,T	1,1	inf,-inf	inf,inf	3.25981,1.7298	0.00230903	0.00230903
1	chr11:107982027:A:G	107982027	G,G	A,A	1,1	-inf,inf	inf,inf	2.47419,1.08436	0.00226174	0.00226174
1	chr11:108314476:T:C	108314476	NA,C	NA,T	NA,1	NA,inf	NA,inf	NA,3.43818	0.00198045	0.00198045
1	chr11:108395553:G:A	108395553	A,A	G,G	1,1	-inf,inf	inf,inf	4.29008,0.335604	0.00173521	0.00173521
1	chr11:107979557:G:T	107979557	T,T	G,G	1,1	-inf,-inf	inf,inf	2.33972,0.115493	0.00163379	0.00163379
1	chr11:108510520:C:T	108510520	T,T	C,C	1,1	inf,-inf	inf,inf	0.998466,2.64531	0.00154373	0.00154373
1	chr11:108340150:CTTTAT:C	108340150	C,C	CTTTAT,CTTTAT	1,1	inf,-inf	inf,inf	3.13498,1.61848	0.00150871	0.00150871
1	chr11:107989079:G:A	107989079	A,A	G,G	1,1	inf,inf	inf,inf	2.34823,0.0713494	0.00150121	0.00150121
1	chr11:107987843:C:G	107987843	G,G	C,C	1,1	inf,-inf	inf,inf	2.32528,0.0295732	0.00148691	0.00148691
1	chr11:108486410:G:A	108486410	A,NA	G,NA	1,NA	-inf,NA	inf,NA	3.17321,NA	0.00146939	0.00146939
1	chr11:108610307:C:T	108610307	NA,T	NA,C	NA,1	NA,inf	NA,inf	NA,3.18402	0.00145545	0.00145545
1	chr11:108558326:G:T	108558326	T,T	G,G	1,1	-inf,inf	inf,inf	3.45919,0.791749	0.00142153	0.00142153
1	chr11:108665065:C:T	108665065	T,T	C,C	1,1	inf,-inf	inf,inf	2.02261,2.09392	0.00140416	0.00140416
1	chr11:108155787:T:C	108155787	NA,C	NA,T	NA,1	NA,inf	NA,inf	NA,3.72616	0.00138111	0.00138111
1	chr11:108215081:T:C	108215081	C,C	T,T	1,1	-inf,inf	inf,inf	4.18959,0.292121	0.00132909	0.00132909
1	chr11:108569357:G:GGAGACAGAGCCTCTCTCTGTCACGCAAGCTGGAGTGC	108569357	NA,GGAGACAGAGCCTCTCTCTGTCACGCAAGCTGGAGTGC	NA,G	NA,1	NA,inf	NA,inf	NA,3.07203	0.00130153	0.00130153
1	chr11:108795966:T:A	108795966	NA,A	NA,T	NA,1	NA,inf	NA,inf	NA,2.3845	0.00128446	0.00128446
1	chr11:108955238:A:G	108955238	NA,G	NA,A	NA,1	NA,inf	NA,inf	NA,2.43342	0.00126491	0.00126491
1	chr11:108801693:A:G	108801693	NA,G	NA,A	NA,1	NA,inf	NA,inf	NA,2.36782	0.00124311	0.00124311
1	chr11:108547689:A:G	108547689	G,G	A,A	1,1	-inf,inf	inf,inf	3.70225,0.107521	0.00124177	0.00124177
1	chr11:107974929:G:T	107974929	T,T	G,G	1,1	-inf,inf	inf,inf	2.40725,0.594474	0.00122613	0.00122613
1	chr11:107974639:A:G	107974639	G,G	A,A	1,1	-inf,inf	inf,inf	2.11351,0.040838	0.00120112	0.00120112
1	chr11:108608919:G:A	108608919	NA,A	NA,G	NA,1	NA,inf	NA,inf	NA,2.97258	0.00117709	0.00117709
1	chr11:107739266:G:A	107739266	A,NA	G,NA	1,NA	inf,NA	inf,NA	2.38457,NA	0.00114983	0.00114983
1	chr11:108140022:A:G	108140022	NA,G	NA,A	NA,1	NA,-inf	NA,inf	NA,1.99852	0.00113123	0.00113123
1	chr11:107981491:A:G	107981491	G,G	A,A	1,1	-inf,inf	inf,inf	2.15044,0.00218184	0.00111576	0.00111576
1	chr11:108333236:G:A	108333236	NA,A	NA,G	NA,1	NA,inf	NA,inf	NA,3.18715	0.00106757	0.00106757
1	chr11:108960823:A:G	108960823	NA,G	NA,A	NA,1	NA,inf	NA,inf	NA,2.27571	0.00106153	0.00106153
1	chr11:108556614:A:C	108556614	C,C	A,A	1,1	-inf,inf	inf,inf	3.31607,0.775545	0.00105943	0.00105943
1	chr11:108570097:C:A	108570097	NA,A	NA,C	NA,1	NA,inf	NA,inf	NA,2.94345	0.00103242	0.00103242
1	chr11:107986419:T:C	107986419	C,C	T,T	1,1	-inf,inf	inf,inf	2.03899,0.193109	0.00100754	0.00100754
1	chr11:107744182:A:G	107744182	G,G	A,A	1,1	inf,-inf	inf,inf	1.33441,2.19236	0.000979865	0.000979865
1	chr11:108230134:G:T	108230134	NA,T	NA,G	NA,1	NA,inf	NA,inf	NA,3.00047	0.00096702	0.00096702
1	chr11:108957782:T:G	108957782	NA,G	NA,T	NA,1	NA,inf	NA,inf	NA,2.22636	0.000957307	0.000957307
1	chr11:108543218:T:G	108543218	G,G	T,T	1,1	-inf,inf	inf,inf	3.56674,0.0783063	0.00093969	0.00093969
1	chr11:108669775:G:A	108669775	A,A	G,G	1,1	inf,-inf	inf,inf	1.96541,1.91234	0.000938542	0.000938542
1	chr11:108811567:A:G	108811567	G,G	A,A	1,1	inf,-inf	inf,inf	1.64792,2.13093	0.000914313	0.000914313
1	chr11:108665560:A:C	108665560	C,C	A,A	1,1	inf,-inf	inf,inf	1.87446,2.01231	0.000914052	0.000914052
1	chr11:108212134:A:G	108212134	NA,G	NA,A	NA,1	NA,inf	NA,inf	NA,2.9632	0.000910917	0.000910917
1	chr11:108168211:C:T	108168211	NA,T	NA,C	NA,1	NA,inf	NA,inf	NA,2.95661	0.00089923	0.00089923
1	chr11:107978834:C:T	107978834	T,T	C,C	1,1	-inf,-inf	inf,inf	2.08431,0.0838241	0.000885318	0.000885318
1	chr11:108180056:G:A	108180056	NA,A	NA,G	NA,1	NA,inf	NA,inf	NA,2.94525	0.000884195	0.000884195
1	chr11:108649905:C:A	108649905	A,A	C,C	1,1	inf,-inf	inf,inf	2.91617,0.740054	0.000879622	0.000879622
1	chr11:108631620:A:T	108631620	T,T	A,A	1,1	inf,-inf	inf,inf	3.25106,0.0441747	0.000879592	0.000879592
1	chr11:108555320:T:A	108555320	A,A	T,T	1,1	-inf,inf	inf,inf	3.50879,0.0960822	0.000853681	0.000853681
1	chr11:108155197:A:T	108155197	NA,T	NA,A	NA,1	NA,inf	NA,inf	NA,3.05109	0.000849242	0.000849242
1	chr11:107984841:C:T	107984841	T,T	C,C	1,1	-inf,-inf	inf,inf	2.12027,0.104947	0.00084612	0.00084612
1	chr11:108253652:G:A	108253652	NA,A	NA,G	NA,1	NA,inf	NA,inf	NA,2.91732	0.000839305	0.000839305
1	chr11:108598154:T:C	108598154	NA,C	NA,T	NA,1	NA,inf	NA,inf	NA,2.801	0.000832783	0.000832783
1	chr11:108228504:T:C	108228504	NA,C	NA,T	NA,1	NA,inf	NA,inf	NA,3.0366	0.000827	0.000827
1	chr11:108148993:C:CGAGG	108148993	NA,CGAGG	NA,C	NA,1	NA,inf	NA,inf	NA,2.98974	0.00079809	0.00079809
1	chr11:108576401:G:A	108576401	A,A	G,G	1,1	-inf,-inf	inf,inf	2.34985,1.2108	0.000797361	0.000797361
1	chr11:108423780:G:A	108423780	NA,A	NA,G	NA,1	NA,inf	NA,inf	NA,2.99729	0.000775038	0.000775038
1	chr11:108718587:G:A	108718587	A,A	G,G	1,1	inf,-inf	inf,inf	1.97965,1.79156	0.000771716	0.000771716
1	chr11:107982174:C:T	107982174	T,T	C,C	1,1	-inf,-inf	inf,inf	2.0771,0.0725607	0.000766573	0.000766573
1	chr11:108271467:G:A	108271467	NA,A	NA,G	NA,1	NA,inf	NA,inf	NA,2.85975	0.000758848	0.000758848
1	chr11:107988480:T:G	107988480	G,G	T,T	1,1	-inf,inf	inf,inf	2.50102,0.245403	0.000755105	0.000755105
1	chr11:108184017:C:A	108184017	NA,A	NA,C	NA,1	NA,inf	NA,inf	NA,2.98029	0.000755055	0.000755055
1	chr11:108166023:T:G	108166023	NA,G	NA,T	NA,1	NA,inf	NA,inf	NA,2.9735	0.000741499	0.000741499
1	chr11:108112811:C:T	108112811	T,T	C,C	1,1	inf,-inf	inf,inf	3.84959,0.943675	0.000741083	0.000741083
1	chr11:108148989:GCCTC:G	108148989	NA,G	NA,GCCTC	NA,1	NA,inf	NA,inf	NA,2.93705	0.00073116	0.00073116
1	chr11:108969379:C:T	108969379	T,T	C,C	1,1	inf,inf	inf,inf	1.04936,2.34677	0.000722663	0.000722663
1	chr11:108460090:G:A	108460090	NA,A	NA,G	NA,1	NA,inf	NA,inf	NA,2.9562	0.000722084	0.000722084
1	chr11:108417994:T:C	108417994	NA,C	NA,T	NA,1	NA,inf	NA,inf	NA,2.95095	0.000718053	0.000718053
1	chr11:108663713:G:A	108663713	A,A	G,G	1,1	-inf,-inf	inf,inf	1.39858,2.1553	0.000717088	0.000717088
1	chr11:108717498:A:T	108717498	T,T	A,A	1,1	inf,-inf	inf,inf	1.92264,1.80761	0.000716838	0.000716838
1	chr11:108574175:C:T	108574175	NA,T	NA,C	NA,1	NA,inf	NA,inf	NA,2.72884	0.000702597	0.000702597
1	chr11:108167816:T:C	108167816	NA,C	NA,T	NA,1	NA,inf	NA,inf	NA,3.30127	0.000702545	0.000702545
1	chr11:108374650:G:A	108374650	NA,A	NA,G	NA,1	NA,inf	NA,inf	NA,2.93437	0.000697959	0.000697959
1	chr11:108053754:A:G	108053754	G,G	A,A	1,1	-inf,inf	inf,inf	3.87048,0.191055	0.000697601	0.000697601
1	chr11:108576101:T:C	108576101	NA,C	NA,T	NA,1	NA,inf	NA,inf	NA,2.72198	0.000694326	0.000694326
1	chr11:107984371:A:G	107984371	G,G	A,A	1,1	-inf,-inf	inf,inf	2.04455,0.0869232	0.000691249	0.000691249
1	chr11:108644224:C:T	108644224	T,T	C,C	1,1	inf,-inf	inf,inf	3.08171,0.00517319	0.000679187	0.000679187
1	chr11:108306372:T:G	108306372	NA,G	NA,T	NA,1	NA,inf	NA,inf	NA,2.92281	0.000678787	0.000678787
1	chr11:108199846:C:T	108199846	NA,T	NA,C	NA,1	NA,inf	NA,inf	NA,2.91624	0.000677583	0.000677583
1	chr11:107940309:G:A	107940309	A,NA	G,NA	1,NA	-inf,NA	inf,NA	2.06648,NA	0.000662576	0.000662576
1	chr11:108308382:CTTTAT:C	108308382	NA,C	NA,CTTTAT	NA,1	NA,inf	NA,inf	NA,2.90408	0.00066221	0.00066221
1	chr11:108099892:TAAAC:T	108099892	T,NA	TAAAC,NA	1,NA	inf,NA	inf,NA	1.62647,NA	0.000659386	0.000659386
1	chr11:108349393:G:A	108349393	NA,A	NA,G	NA,1	NA,inf	NA,inf	NA,2.29084	0.000657168	0.000657168
1	chr11:108455368:G:T	108455368	NA,T	NA,G	NA,1	NA,inf	NA,inf	NA,2.89747	0.000655289	0.000655289
1	chr11:108287864:G:A	108287864	NA,A	NA,G	NA,1	NA,inf	NA,inf	NA,2.88879	0.000645316	0.000645316
1	chr11:108808619:C:G	108808619	G,G	C,C	1,1	inf,-inf	inf,inf	1.70199,1.82221	0.000643921	0.000643921
1	chr11:108299439:G:A	108299439	NA,A	NA,G	NA,1	NA,inf	NA,inf	NA,2.49362	0.000642775	0.000642775
1	chr11:108575488:C:A	108575488	NA,A	NA,C	NA,1	NA,inf	NA,inf	NA,2.65438	0.000640198	0.000640198
1	chr11:108042886:T:C	108042886	C,C	T,T	1,1	inf,-inf	inf,inf	3.31319,0.877745	0.000638935	0.000638935
1	chr11:108664243:C:T	108664243	T,T	C,C	1,1	-inf,-inf	inf,inf	1.45986,2.02198	0.000632497	0.000632497
1	chr11:108553743:T:A	108553743	A,A	T,T	1,1	-inf,inf	inf,inf	3.33416,0.120401	0.000631319	0.000631319
1	chr11:108675411:T:C	108675411	C,C	T,T	1,1	-inf,-inf	inf,inf	1.4355,2.04698	0.000629314	0.000629314
1	chr11:108103327:A:G	108103327	G,G	A,A	1,1	inf,-inf	inf,inf	3.60911,0.460966	0.000621992	0.000621992
1	chr11:108462645:T:C	108462645	NA,C	NA,T	NA,1	NA,inf	NA,inf	NA,2.86522	0.000621464	0.000621464
1	chr11:108316878:A:C	108316878	NA,C	NA,A	NA,1	NA,inf	NA,inf	NA,2.85806	0.000613066	0.000613066
1	chr11:108463547:T:C	108463547	NA,C	NA,T	NA,1	NA,inf	NA,inf	NA,2.85246	0.000610376	0.000610376
1	chr11:108809742:A:G	108809742	G,G	A,A	1,1	inf,-inf	inf,inf	1.73936,1.75859	0.000608886	0.000608886
1	chr11:107866421:C:G	107866421	G,NA	C,NA	1,NA	-inf,NA	inf,NA	1.78223,NA	0.000601786	0.000601786
1	chr11:108272572:A:G	108272572	NA,G	NA,A	NA,1	NA,inf	NA,inf	NA,2.83579	0.00059155	0.00059155
1	chr11:108640336:G:A	108640336	A,A	G,G	1,1	inf,inf	inf,inf	3.00707,0.0381031	0.000590819	0.000590819
1	chr11:108556820:CA:C	108556820	C,C	CA,CA	1,1	-inf,inf	inf,inf	3.31263,0.00837011	0.00058824	0.00058824
1	chr11:107800800:GAA:G	107800800	NA,G	NA,GAA	NA,1	NA,-inf	NA,inf	NA,1.99215	0.000585573	0.000585573
1	chr11:108194999:T:G	108194999	NA,G	NA,T	NA,1	NA,inf	NA,inf	NA,2.82545	0.000582109	0.000582109
1	chr11:108310501:T:C	108310501	NA,C	NA,T	NA,1	NA,inf	NA,inf	NA,2.84042	0.000580876	0.000580876
1	chr11:108158206:T:C	108158206	NA,C	NA,T	NA,1	NA,inf	NA,inf	NA,3.04577	0.00056806	0.00056806
1	chr11:108755740:G:C	108755740	C,C	G,G	1,1	inf,-inf	inf,inf	1.98111,1.6054	0.000567166	0.000567166
1	chr11:108808740:A:G	108808740	G,G	A,A	1,1	inf,-inf	inf,inf	1.68633,1.76512	0.000562401	0.000562401
1	chr11:108322997:C:T	108322997	T,NA	C,NA	1,NA	inf,NA	inf,NA	1.6328,NA	0.000558275	0.000558275
1	chr11:108536216:G:A	108536216	A,NA	G,NA	1,NA	-inf,NA	inf,NA	2.57878,NA	0.0005549	0.0005549
1	chr11:108675741:A:G	108675741	G,G	A,A	1,1	-inf,-inf	inf,inf	1.36437,2.04698	0.000553102	0.000553102
1	chr11:108675438:CA:C	108675438	C,C	CA,CA	1,1	-inf,-inf	inf,inf	1.35804,2.04871	0.000551476	0.000551476
1	chr11:108645444:AC:A	108645444	A,A	AC,AC	1,1	inf,-inf	inf,inf	2.90673,0.23314	0.000551362	0.000551362
1	chr11:108497253:T:C	108497253	NA,C	NA,T	NA,1	NA,inf	NA,inf	NA,2.26279	0.000547518	0.000547518
1	chr11:108076570:G:T	108076570	T,T	G,G	1,1	-inf,inf	inf,inf	3.74693,0.0933158	0.000547223	0.000547223
1	chr11:108685420:C:T	108685420	T,T	C,C	1,1	-inf,-inf	inf,inf	1.34987,2.05389	0.000546585	0.000546585
1	chr11:108334081:CAT:C	108334081	NA,C	NA,CAT	NA,1	NA,inf	NA,inf	NA,2.39696	0.000544113	0.000544113
1	chr11:108135429:G:C	108135429	C,C	G,G	1,1	-inf,inf	inf,inf	3.58555,0.311685	0.000543306	0.000543306
1	chr11:108540191:C:T	108540191	NA,T	NA,C	NA,1	NA,inf	NA,inf	NA,2.57635	0.000541741	0.000541741
1	chr11:108572592:CTT:C	108572592	NA,C	NA,CTT	NA,1	NA,inf	NA,inf	NA,2.5574	0.000541668	0.000541668
1	chr11:108670700:T:C	108670700	C,C	T,T	1,1	-inf,-inf	inf,inf	1.36197,2.03705	0.000538498	0.000538498
1	chr11:108639027:A:G	108639027	G,G	A,A	1,1	inf,inf	inf,inf	2.94751,0.0760191	0.000530255	0.000530255
1	chr11:108754636:C:T	108754636	T,T	C,C	1,1	inf,-inf	inf,inf	0.598242,2.53764	0.000526435	0.000526435
1	chr11:108055182:C:T	108055182	T,NA	C,NA	1,NA	-inf,NA	inf,NA	2.40804,NA	0.000520279	0.000520279
1	chr11:108688326:A:G	108688326	G,G	A,A	1,1	inf,-inf	inf,inf	1.88308,1.65917	0.000519577	0.000519577
1	chr11:108091805:G:A	108091805	A,A	G,G	1,1	-inf,-inf	inf,inf	3.75066,0.0104494	0.000519324	0.000519324
1	chr11:108679269:A:G	108679269	G,G	A,A	1,1	-inf,inf	inf,inf	0.548845,2.25844	0.000508826	0.000508826
1	chr11:108219608:T:C	108219608	C,NA	T,NA	1,NA	-inf,NA	inf,NA	1.48958,NA	0.000507782	0.000507782
1	chr11:108649407:A:T	108649407	T,T	A,A	1,1	inf,-inf	inf,inf	2.88663,0.174444	0.000504711	0.000504711
1	chr11:108673118:G:T	108673118	T,T	G,G	1,1	-inf,-inf	inf,inf	1.32402,2.03401	0.000503242	0.000503242
1	chr11:108686849:A:G	108686849	G,G	A,A	1,1	-inf,-inf	inf,inf	1.28281,2.07656	0.000503062	0.000503062
1	chr11:107918485:G:A	107918485	A,NA	G,NA	1,NA	inf,NA	inf,NA	1.93053,NA	0.000502939	0.000502939
1	chr11:108733329:G:A	108733329	A,A	G,G	1,1	-inf,-inf	inf,inf	1.33237,2.01815	0.000499534	0.000499534
1	chr11:108649989:G:C	108649989	C,C	G,G	1,1	inf,inf	inf,inf	2.92837,0.0197422	0.000498962	0.000498962
1	chr11:108147557:TTAAAAA:T	108147557	T,NA	TTAAAAA,NA	1,NA	inf,NA	inf,NA	1.5671,NA	0.000495569	0.000495569
1	chr11:108743852:G:A	108743852	A,NA	G,NA	1,NA	inf,NA	inf,NA	1.92188,NA	0.00049289	0.00049289
1	chr11:108687513:G:A	108687513	A,A	G,G	1,1	-inf,-inf	inf,inf	1.27518,2.06885	0.000489193	0.000489193
1	chr11:108304031:G:A	108304031	A,NA	G,NA	1,NA	inf,NA	inf,NA	1.56378,NA	0.000488258	0.000488258
1	chr11:108042902:AC:A	108042902	A,A	AC,AC	1,1	inf,-inf	inf,inf	0.309511,2.38493	0.000487897	0.000487897
1	chr11:108870467:T:C	108870467	NA,C	NA,T	NA,1	NA,inf	NA,inf	NA,1.57735	0.000486707	0.000486707
1	chr11:108740652:T:C	108740652	C,NA	T,NA	1,NA	inf,NA	inf,NA	1.89951,NA	0.000486103	0.000486103
1	chr11:108539534:C:T	108539534	T,T	C,C	1,1	inf,-inf	inf,inf	0.993426,2.51213	0.000477419	0.000477419
1	chr11:108642993:A:G	108642993	G,G	A,A	1,1	inf,-inf	inf,inf	2.76256,0.287267	0.000476226	0.000476226
1	chr11:108679779:G:A	108679779	A,A	G,G	1,1	-inf,-inf	inf,inf	1.28189,2.04272	0.0004745	0.0004745
1	chr11:108663833:T:C	108663833	C,C	T,T	1,1	-inf,-inf	inf,inf	1.34949,1.96855	0.000472448	0.000472448
1	chr11:107800875:A:G	107800875	G,G	A,A	1,1	inf,inf	inf,inf	1.58747,1.80711	0.000469278	0.000469278
1	chr11:108664910:C:T	108664910	T,T	C,C	1,1	-inf,-inf	inf,inf	1.35813,1.95573	0.000467624	0.000467624
1	chr11:108802239:A:G	108802239	G,G	A,A	1,1	-inf,-inf	inf,inf	2.00209,1.41307	0.000466259	0.000466259
1	chr11:108649751:A:G	108649751	G,G	A,A	1,1	inf,-inf	inf,inf	2.85124,0.157729	0.00046385	0.00046385
1	chr11:108544467:C:T	108544467	NA,T	NA,C	NA,1	NA,inf	NA,inf	NA,2.48716	0.000463615	0.000463615
1	chr11:108061495:A:G	108061495	G,G	A,A	1,1	-inf,inf	inf,inf	3.61463,0.156382	0.000462981	0.000462981
1	chr11:108721600:C:T	108721600	T,T	C,C	1,1	inf,-inf	inf,inf	1.73812,1.75244	0.000462126	0.000462126
1	chr11:108687234:A:G	108687234	G,G	A,A	1,1	inf,-inf	inf,inf	1.8136,1.67282	0.000460771	0.000460771
1	chr11:107803294:A:C	107803294	C,C	A,A	1,1	inf,inf	inf,inf	1.55755,1.7926	0.000455061	0.000455061
1	chr11:108693228:T:C	108693228	C,C	T,T	1,1	inf,-inf	inf,inf	1.81622,1.65595	0.000451648	0.000451648
1	chr11:108094663:A:G	108094663	G,NA	A,NA	1,NA	-inf,NA	inf,NA	2.70593,NA	0.000450233	0.000450233
1	chr11:108721781:T:C	108721781	C,C	T,T	1,1	inf,-inf	inf,inf	1.70653,1.76794	0.000449135	0.000449135
1	chr11:107803307:A:G	107803307	G,G	A,A	1,1	inf,inf	inf,inf	1.57217,1.77518	0.00044709	0.00044709
1	chr11:108565919:C:T	108565919	T,T	C,C	1,1	-inf,inf	inf,inf	2.18428,1.19055	0.000446554	0.000446554
1	chr11:107799210:T:C	107799210	C,C	T,T	1,1	inf,inf	inf,inf	1.61378,1.74547	0.000444924	0.000444924
1	chr11:107800311:C:CA	107800311	CA,CA	C,C	1,1	inf,inf	inf,inf	1.65775,1.69683	0.000439759	0.000439759
1	chr11:108681885:C:T	108681885	T,T	C,C	1,1	-inf,-inf	inf,inf	1.23614,2.04539	0.000438576	0.000438576
1	chr11:107808287:T:C	107808287	C,C	T,T	1,1	inf,inf	inf,inf	1.68691,1.65572	0.000437893	0.000437893
1	chr11:107797396:C:A	107797396	A,A	C,C	1,1	inf,inf	inf,inf	1.6035,1.73867	0.000435246	0.000435246
1	chr11:107808070:A:G	107808070	G,G	A,A	1,1	inf,inf	inf,inf	1.70252,1.63698	0.000435162	0.000435162
1	chr11:107743365:T:C	107743365	C,NA	T,NA	1,NA	-inf,NA	inf,NA	1.86208,NA	0.000433974	0.000433974
1	chr11:107799733:A:G	107799733	G,G	A,A	1,1	inf,inf	inf,inf	1.58916,1.74778	0.000428021	0.000428021
1	chr11:108822517:A:G	108822517	G,G	A,A	1,1	inf,-inf	inf,inf	1.60509,1.85857	0.000426	0.000426
1	chr11:108952272:G:C	108952272	C,C	G,G	1,1	inf,-inf	inf,inf	1.21761,2.34737	0.000425242	0.000425242
1	chr11:107797972:T:A	107797972	A,A	T,T	1,1	inf,inf	inf,inf	1.63175,1.69812	0.000420691	0.000420691
1	chr11:108649913:T:G	108649913	G,G	T,T	1,1	inf,-inf	inf,inf	2.7994,0.150082	0.000416368	0.000416368
1	chr11:107805850:C:T	107805850	T,T	C,C	1,1	inf,inf	inf,inf	1.6741,1.63154	0.000409679	0.000409679
1	chr11:108031799:G:T	108031799	NA,T	NA,G	NA,1	NA,inf	NA,inf	NA,1.71152	0.000406769	0.000406769
1	chr11:108959947:G:A	108959947	NA,A	NA,G	NA,1	NA,inf	NA,inf	NA,1.93868	0.00040539	0.00040539
1	chr11:108547711:AAT:A	108547711	NA,A	NA,AAT	NA,1	NA,inf	NA,inf	NA,1.31769	0.00040416	0.00040416
1	chr11:108139327:T:C	108139327	C,NA	T,NA	1,NA	-inf,NA	inf,NA	1.3915,NA	0.000402662	0.000402662
1	chr11:107801127:G:A	107801127	A,A	G,G	1,1	inf,inf	inf,inf	1.57977,1.72244	0.000402103	0.000402103
1	chr11:107998538:A:G	107998538	NA,G	NA,A	NA,1	NA,inf	NA,inf	NA,2.75993	0.000399886	0.000399886
1	chr11:107799953:A:G	107799953	G,G	A,A	1,1	inf,inf	inf,inf	1.5521,1.74122	0.000399411	0.000399411
1	chr11:108543935:C:T	108543935	NA,T	NA,C	NA,1	NA,inf	NA,inf	NA,1.31194	0.00039784	0.00039784
1	chr11:108895180:C:T	108895180	NA,T	NA,C	NA,1	NA,inf	NA,inf	NA,1.92394	0.000397614	0.000397614
1	chr11:107801037:T:C	107801037	C,C	T,T	1,1	inf,inf	inf,inf	1.63139,1.66571	0.000396569	0.000396569
1	chr11:107799091:C:T	107799091	T,T	C,C	1,1	inf,inf	inf,inf	1.5362,1.75375	0.000394616	0.000394616
1	chr11:107799613:C:T	107799613	T,T	C,C	1,1	inf,inf	inf,inf	1.57027,1.71794	0.000392085	0.000392085
1	chr11:108422118:C:T	108422118	T,NA	C,NA	1,NA	-inf,NA	inf,NA	1.37135,NA	0.000389032	0.000389032
1	chr11:107799720:A:G	107799720	G,G	A,A	1,1	inf,inf	inf,inf	1.54113,1.74098	0.000388386	0.000388386
1	chr11:108681453:A:G	108681453	G,G	A,A	1,1	-inf,-inf	inf,inf	1.22892,1.98285	0.000385306	0.000385306
1	chr11:108802481:C:T	108802481	T,T	C,C	1,1	-inf,-inf	inf,inf	1.25407,1.9504	0.000384879	0.000384879
1	chr11:107752334:A:G	107752334	NA,G	NA,A	NA,1	NA,inf	NA,inf	NA,1.89297	0.000383333	0.000383333
1	chr11:108841010:A:G	108841010	G,G	A,A	1,1	inf,-inf	inf,inf	1.90493,1.44809	0.000382668	0.000382668
1	chr11:108695791:A:G	108695791	G,G	A,A	1,1	inf,-inf	inf,inf	1.674,1.71119	0.000381544	0.000381544
1	chr11:108687458:T:C	108687458	C,C	T,T	1,1	-inf,-inf	inf,inf	1.26792,1.92867	0.000376819	0.000376819
1	chr11:107807319:G:A	107807319	A,A	G,G	1,1	inf,inf	inf,inf	1.58011,1.6717	0.000376384	0.000376384
1	chr11:107800464:G:T	107800464	T,T	G,G	1,1	inf,inf	inf,inf	1.58329,1.68263	0.000376142	0.000376142
1	chr11:107797841:T:C	107797841	C,C	T,T	1,1	inf,inf	inf,inf	1.56121,1.7008	0.000374025	0.000374025
1	chr11:108067474:TATGAA:T	108067474	T,T	TATGAA,TATGAA	1,1	inf,-inf	inf,inf	2.12263,0.428861	0.000373507	0.000373507
1	chr11:108091874:C:T	108091874	T,T	C,C	1,1	inf,-inf	inf,inf	0.310933,2.67336	0.000372635	0.000372635
1	chr11:108078131:T:A	108078131	A,A	T,T	1,1	inf,-inf	inf,inf	0.354803,2.54484	0.000372194	0.000372194
1	chr11:108530731:G:A	108530731	NA,A	NA,G	NA,1	NA,inf	NA,inf	NA,2.34768	0.000371822	0.000371822
1	chr11:107796893:A:G	107796893	G,G	A,A	1,1	inf,inf	inf,inf	1.5578,1.69762	0.000369444	0.000369444
1	chr11:107804984:A:C	107804984	C,C	A,A	1,1	inf,inf	inf,inf	1.62075,1.62522	0.000368904	0.000368904
1	chr11:107802217:A:G	107802217	G,G	A,A	1,1	inf,inf	inf,inf	1.55661,1.69465	0.000366953	0.000366953
1	chr11:108068515:A:G	108068515	G,G	A,A	1,1	-inf,inf	inf,inf	3.49384,0.138834	0.00036503	0.00036503
1	chr11:107801331:AAGC:CAGC	107801331	CAGC,CAGC	AAGC,AAGC	1,1	inf,inf	inf,inf	1.56652,1.68165	0.00036478	0.00036478
1	chr11:108684471:A:G	108684471	G,G	A,A	1,1	inf,-inf	inf,inf	1.81889,1.53255	0.000363691	0.000363691
1	chr11:108668877:G:A	108668877	A,A	G,G	1,1	-inf,-inf	inf,inf	1.24134,1.94379	0.00036367	0.00036367
1	chr11:107803494:A:G	107803494	G,G	A,A	1,1	inf,inf	inf,inf	1.57425,1.67289	0.000363504	0.000363504
1	chr11:107801319:G:A	107801319	A,A	G,G	1,1	inf,inf	inf,inf	1.57396,1.67216	0.000363239	0.000363239
1	chr11:107802224:T:C	107802224	C,C	T,T	1,1	inf,inf	inf,inf	1.53754,1.70529	0.000362798	0.000362798
1	chr11:108707208:C:T	108707208	T,T	C,C	1,1	-inf,inf	inf,inf	0.218455,2.29691	0.000360551	0.000360551
1	chr11:107800953:A:G	107800953	G,G	A,A	1,1	inf,inf	inf,inf	1.53488,1.6976	0.000355168	0.000355168
1	chr11:107797191:C:T	107797191	T,T	C,C	1,1	inf,inf	inf,inf	1.54377,1.6856	0.000352591	0.000352591
1	chr11:108690013:T:C	108690013	C,C	T,T	1,1	inf,-inf	inf,inf	0.631524,2.26457	0.000352333	0.000352333
1	chr11:107802623:C:G	107802623	G,G	C,C	1,1	inf,inf	inf,inf	1.53512,1.69028	0.000350713	0.000350713
1	chr11:108711281:C:T	108711281	T,T	C,C	1,1	-inf,-inf	inf,inf	1.34675,1.80571	0.000348637	0.000348637
1	chr11:108709461:T:C	108709461	C,C	T,T	1,1	-inf,-inf	inf,inf	1.36127,1.79092	0.000348183	0.000348183
1	chr11:108048172:A:G	108048172	G,G	A,A	1,1	inf,-inf	inf,inf	2.57878,1.18208	0.000348068	0.000348068
1	chr11:108649710:C:T	108649710	T,T	C,C	1,1	inf,inf	inf,inf	2.5617,0.443339	0.000347828	0.000347828
1	chr11:108833228:C:T	108833228	T,T	C,C	1,1	-inf,-inf	inf,inf	1.25853,1.88998	0.000347437	0.000347437
1	chr11:107802834:C:T	107802834	T,T	C,C	1,1	inf,inf	inf,inf	1.53808,1.68189	0.000347218	0.000347218
1	chr11:107800966:A:G	107800966	G,G	A,A	1,1	inf,inf	inf,inf	1.54149,1.67714	0.000346701	0.000346701
1	chr11:108699287:A:G	108699287	G,G	A,A	1,1	-inf,-inf	inf,inf	1.27175,1.87509	0.000346513	0.000346513
1	chr11:107800968:A:G	107800968	G,G	A,A	1,1	inf,inf	inf,inf	1.57034,1.64839	0.000345111	0.000345111
1	chr11:108625404:A:G	108625404	NA,G	NA,A	NA,1	NA,inf	NA,inf	NA,1.26323	0.000343359	0.000343359
1	chr11:108774454:G:A	108774454	A,A	G,G	1,1	inf,-inf	inf,inf	1.81543,1.48534	0.000343198	0.000343198
1	chr11:107807445:T:C	107807445	C,C	T,T	1,1	inf,inf	inf,inf	1.6133,1.59304	0.000342965	0.000342965
1	chr11:108925990:G:A	108925990	NA,A	NA,G	NA,1	NA,inf	NA,inf	NA,1.84154	0.000342668	0.000342668
1	chr11:108543412:A:G	108543412	NA,G	NA,A	NA,1	NA,inf	NA,inf	NA,1.24561	0.000341921	0.000341921
1	chr11:108080099:G:A	108080099	NA,A	NA,G	NA,1	NA,inf	NA,inf	NA,2.34287	0.000341882	0.000341882
1	chr11:108474520:T:C	108474520	C,NA	T,NA	1,NA	-inf,NA	inf,NA	1.32473,NA	0.000341533	0.000341533
1	chr11:108104750:G:A	108104750	NA,A	NA,G	NA,1	NA,inf	NA,inf	NA,2.35208	0.000341258	0.000341258
1	chr11:108707605:G:A	108707605	A,A	G,G	1,1	-inf,-inf	inf,inf	1.3052,1.83796	0.000341003	0.000341003
1	chr11:107804359:T:C	107804359	C,C	T,T	1,1	inf,inf	inf,inf	1.59167,1.60912	0.000340445	0.000340445
1	chr11:108516788:A:G	108516788	NA,G	NA,A	NA,1	NA,inf	NA,inf	NA,2.40465	0.000339624	0.000339624
1	chr11:108031291:G:A	108031291	A,A	G,G	1,1	inf,-inf	inf,inf	0.31639,2.14879	0.000339262	0.000339262
1	chr11:107802859:G:A	107802859	A,A	G,G	1,1	inf,inf	inf,inf	1.52186,1.68063	0.000337019	0.000337019
1	chr11:107809580:C:T	107809580	T,T	C,C	1,1	inf,inf	inf,inf	1.60373,1.59122	0.000336765	0.000336765
1	chr11:108023655:A:G	108023655	G,G	A,A	1,1	inf,-inf	inf,inf	0.300585,2.17321	0.000336669	0.000336669
1	chr11:108754271:G:A	108754271	A,A	G,G	1,1	-inf,-inf	inf,inf	1.34516,1.78789	0.000334962	0.000334962
1	chr11:108048397:G:A	108048397	A,A	G,G	1,1	inf,-inf	inf,inf	2.10582,0.333919	0.000334781	0.000334781
1	chr11:107908678:G:A	107908678	A,A	G,G	1,1	-inf,inf	inf,inf	0.942669,2.04892	0.000334235	0.000334235
1	chr11:107802948:C:T	107802948	T,T	C,C	1,1	inf,inf	inf,inf	1.50349,1.69275	0.000333817	0.000333817
1	chr11:108062221:C:CT	108062221	CT,CT	C,C	1,1	-inf,inf	inf,inf	3.43761,0.153519	0.000333568	0.000333568
1	chr11:107797490:C:A	107797490	A,A	C,C	1,1	inf,inf	inf,inf	1.53838,1.65854	0.000332797	0.000332797
1	chr11:107804072:A:G	107804072	G,G	A,A	1,1	inf,inf	inf,inf	1.56042,1.62694	0.000332649	0.000332649
1	chr11:107802817:T:C	107802817	C,C	T,T	1,1	inf,inf	inf,inf	1.51687,1.67459	0.000330697	0.000330697
1	chr11:108706223:C:T	108706223	T,T	C,C	1,1	-inf,-inf	inf,inf	1.28996,1.82967	0.000330686	0.000330686
1	chr11:108904428:T:C	108904428	NA,C	NA,T	NA,1	NA,inf	NA,inf	NA,1.82335	0.000328802	0.000328802
1	chr11:108815567:T:C	108815567	NA,C	NA,T	NA,1	NA,inf	NA,inf	NA,1.38625	0.000327275	0.000327275
1	chr11:108671617:C:T	108671617	T,T	C,C	1,1	-inf,-inf	inf,inf	1.36026,1.7549	0.00032633	0.00032633
1	chr11:108694024:T:C	108694024	C,C	T,T	1,1	-inf,-inf	inf,inf	1.32387,1.78951	0.00032459	0.00032459
1	chr11:107803570:T:C	107803570	C,C	T,T	1,1	inf,inf	inf,inf	1.58109,1.60533	0.000324395	0.000324395
1	chr11:108832567:A:G	108832567	G,G	A,A	1,1	-inf,-inf	inf,inf	1.21672,1.8858	0.000320954	0.000320954
1	chr11:108753139:AATGT:A	108753139	A,A	AATGT,AATGT	1,1	-inf,-inf	inf,inf	1.31463,1.79111	0.000319643	0.000319643
1	chr11:108015428:T:A	108015428	A,A	T,T	1,1	-inf,inf	inf,inf	3.03415,0.960308	0.000317265	0.000317265
1	chr11:108678452:T:G	108678452	G,G	T,T	1,1	-inf,-inf	inf,inf	1.26883,1.82759	0.000316839	0.000316839
1	chr11:107811632:A:T	107811632	T,T	A,A	1,1	inf,inf	inf,inf	1.64841,1.52475	0.000315407	0.000315407
1	chr11:108692802:C:T	108692802	T,T	C,C	1,1	-inf,-inf	inf,inf	1.31005,1.78614	0.0003153	0.0003153
1	chr11:108706919:C:T	108706919	T,T	C,C	1,1	-inf,-inf	inf,inf	1.29892,1.79039	0.000314431	0.000314431
1	chr11:108692463:C:CA	108692463	CA,CA	C,C	1,1	-inf,-inf	inf,inf	1.31098,1.78349	0.000314301	0.000314301
1	chr11:108692512:C:T	108692512	T,T	C,C	1,1	-inf,-inf	inf,inf	1.30818,1.78614	0.000314282	0.000314282
1	chr11:108054830:T:C	108054830	C,C	T,T	1,1	-inf,inf	inf,inf	3.33071,0.256144	0.000314277	0.000314277
1	chr11:107803632:G:A	107803632	A,A	G,G	1,1	inf,inf	inf,inf	1.55589,1.6109	0.000314068	0.000314068
1	chr11:108751696:C:T	108751696	T,T	C,C	1,1	-inf,-inf	inf,inf	1.28879,1.8062	0.000313979	0.000313979
1	chr11:107803537:G:C	107803537	C,C	G,G	1,1	inf,inf	inf,inf	1.62771,1.53509	0.000312408	0.000312408
```
