## Supplementary material for "Characterization of shared and ancestry-specific signals driving complex traits using multi-ancestry fine-mapping": susiex_nc2.cs80.snp

```
BP	SNP	PIP(CS1)	LogBF(CS1,Pop1)	LogBF(CS1,Pop2)
107717642	chr11:107717642:C:A	4.64836e-05	-9.99416e-11	-0.67545
107717937	chr11:107717937:A:G	8.06958e-05	0.576813	-0.700675
107718658	chr11:107718658:A:T	1.06028e-05	-0.98686	-1.16657
107718775	chr11:107718775:T:G	2.53365e-05	-1.2823	-3.91713e-10
107718971	chr11:107718971:T:A	2.33612e-05	-0.0807496	-1.28272
107719187	chr11:107719187:T:A	1.7895e-05	-1.37002	-0.260007
107719188	chr11:107719188:C:A	1.83406e-05	-1.35704	-0.248389
107719244	chr11:107719244:CAGCCTGTGGGA:C	5.4313e-05	-9.99416e-11	-0.519786
107719311	chr11:107719311:C:T	8.5535e-05	-1.23935	1.17372
107719422	chr11:107719422:C:G	0.000115441	-9.99416e-11	0.234212
107719493	chr11:107719493:T:A	1.03275e-05	-1.20324	-0.976497
107719597	chr11:107719597:C:A	3.26638e-05	-9.99416e-11	-1.02828
107719609	chr11:107719609:C:T	2.08173e-05	-0.117547	-1.36122
107720116	chr11:107720116:T:C	2.46441e-05	-9.99416e-11	-1.31001
107720454	chr11:107720454:G:A	2.42799e-05	-9.99416e-11	-1.3249
107720811	chr11:107720811:A:G	4.90256e-05	-1.3182	0.695998
107721254	chr11:107721254:AAAAAG:A	5.51868e-05	-1.33679	0.832964
107721482	chr11:107721482:TCCA:T	3.32662e-05	-9.99416e-11	-1.01001
107721873	chr11:107721873:C:T	3.34194e-05	-9.99416e-11	-1.00541
107722095	chr11:107722095:C:A	5.65812e-05	-1.32059	0.841722
107722234	chr11:107722234:A:G	4.28722e-05	-0.756327	-3.91713e-10
107722298	chr11:107722298:C:T	2.45441e-05	-9.99416e-11	-1.31408
107722324	chr11:107722324:C:T	0.000172484	0.417011	0.218747
107722762	chr11:107722762:A:G	3.34909e-05	-9.99416e-11	-1.00328
107723034	chr11:107723034:TAAC:T	2.34033e-05	-9.99416e-11	-1.36167
107723235	chr11:107723235:T:C	4.32969e-05	-9.99416e-11	-0.746468
107723414	chr11:107723414:G:A	4.30088e-05	-9.99416e-11	-0.753143
107723851	chr11:107723851:T:C	3.74986e-05	-9.99416e-11	-0.890245
107723955	chr11:107723955:T:C	2.61132e-05	-0.278653	-0.973454
107724502	chr11:107724502:C:T	5.03264e-06	-1.50837	-1.39024
107724615	chr11:107724615:C:G	2.24107e-05	-9.99416e-11	-1.40501
107724673	chr11:107724673:T:C	2.38944e-05	-9.99416e-11	-1.3409
107724902	chr11:107724902:T:C	1.86811e-05	-0.181184	-1.40585
107724982	chr11:107724982:A:G	4.73989e-05	-9.99416e-11	-0.65595
107725155	chr11:107725155:C:A	5.73029e-05	0.197776	-0.663974
107725854	chr11:107725854:T:C	4.04948e-05	-9.99416e-11	-0.813376
107725869	chr11:107725869:TTC:T	4.48422e-05	-9.99416e-11	-0.711399
107726706	chr11:107726706:A:G	2.23955e-05	-9.99416e-11	-1.40569
107727401	chr11:107727401:C:T	3.08353e-05	-9.99416e-11	-1.08589
107727450	chr11:107727450:T:C	1.26749e-05	-1.49629	-0.478639
107727784	chr11:107727784:A:T	4.7643e-05	-9.99416e-11	-0.650813
107727931	chr11:107727931:T:A	2.38446e-05	-9.99416e-11	-1.34299
107727974	chr11:107727974:C:T	2.55211e-05	-1.27504	-3.91713e-10
107727996	chr11:107727996:T:G	3.44212e-05	-0.424846	-0.551031
107728211	chr11:107728211:G:C	2.24467e-05	-9.99416e-11	-1.4034
107728734	chr11:107728734:G:A	3.55602e-05	-9.99416e-11	-0.943322
107728781	chr11:107728781:C:T	2.37032e-05	-1.34894	-3.91713e-10
107729418	chr11:107729418:A:T	3.6673e-05	-9.99416e-11	-0.912507
107729459	chr11:107729459:A:G	7.376e-05	-0.213732	-3.91713e-10
107729556	chr11:107729556:T:A	2.16203e-05	-1.40667	-0.034248
107729844	chr11:107729844:C:T	1.38522e-05	-1.41506	-0.471046
107730065	chr11:107730065:T:C	9.27414e-06	-0.968362	-1.31896
107730171	chr11:107730171:G:A	3.7455e-05	-9.99416e-11	-0.891409
107730180	chr11:107730180:A:G	2.33976e-05	-9.99416e-11	-1.36192
107730498	chr11:107730498:G:A	3.65994e-05	-9.99416e-11	-0.914518
107731136	chr11:107731136:A:G	2.24342e-05	-9.99416e-11	-1.40396
107731303	chr11:107731303:T:C	5.71063e-05	-1.42892	0.959284
107731628	chr11:107731628:A:G	5.65225e-05	-1.43551	0.955601
107731654	chr11:107731654:G:A	1.59638e-05	-0.340966	-1.40326
107732167	chr11:107732167:C:T	3.77825e-05	-9.99416e-11	-0.882702
107732235	chr11:107732235:C:T	6.92303e-05	-9.99416e-11	-0.27711
107732391	chr11:107732391:G:A	4.07066e-05	-9.99416e-11	-0.80816
107732400	chr11:107732400:G:A	2.63e-05	-9.99416e-11	-1.24498
107732665	chr11:107732665:C:A	2.20916e-05	-1.24412	-0.175229
107732825	chr11:107732825:G:A	2.3034e-05	-9.99416e-11	-1.37758
107732962	chr11:107732962:C:T	3.87846e-05	-9.99416e-11	-0.856527
107733839	chr11:107733839:C:T	3.93157e-05	-9.99416e-11	-0.842926
107733890	chr11:107733890:G:T	7.00078e-06	-1.45053	-1.118
107734024	chr11:107734024:T:C	2.43229e-05	-9.99416e-11	-1.32313
107734107	chr11:107734107:A:G	2.23943e-05	-9.99416e-11	-1.40574
107734462	chr11:107734462:G:C	2.87892e-05	-9.99416e-11	-1.15455
107734681	chr11:107734681:A:G	2.23945e-05	-9.99416e-11	-1.40574
107734809	chr11:107734809:C:A	1.57731e-05	-0.35483	-1.40141
107734952	chr11:107734952:T:A	3.39173e-05	-0.23586	-0.754765
107734973	chr11:107734973:ACTT:A	2.26376e-05	-9.99416e-11	-1.39494
107735080	chr11:107735080:T:A	2.83654e-05	-9.99416e-11	-1.16938
107735107	chr11:107735107:G:A	2.16833e-05	-1.43801	-3.91713e-10
107735368	chr11:107735368:C:T	0.000127144	-9.99416e-11	0.330774
107735491	chr11:107735491:G:C	3.82015e-05	-9.99416e-11	-0.871675
107736186	chr11:107736186:A:G	2.47024e-05	-9.99416e-11	-1.30765
107736586	chr11:107736586:T:C	2.13161e-05	-0.0749917	-1.38009
107736683	chr11:107736683:G:A	2.3268e-05	-1.47711	0.109639
107736959	chr11:107736959:G:A	3.75838e-05	-9.99416e-11	-0.887975
107736998	chr11:107736998:C:T	1.94763e-05	-1.47477	-0.0705777
107737079	chr11:107737079:T:C	2.63647e-05	-9.99416e-11	-1.24252
107737087	chr11:107737087:T:C	2.24006e-05	-9.99416e-11	-1.40546
107737103	chr11:107737103:A:G	4.79136e-05	0.267209	-0.912358
107737104	chr11:107737104:C:T	4.7435e-05	-9.99416e-11	-0.655189
107737244	chr11:107737244:A:G	2.36557e-05	-9.99416e-11	-1.35095
107737375	chr11:107737375:T:C	2.27885e-05	-9.99416e-11	-1.38829
107737382	chr11:107737382:A:G	2.7374e-05	-9.99416e-11	-1.20496
107737465	chr11:107737465:C:T	4.56049e-05	-9.99416e-11	-0.694534
107737610	chr11:107737610:C:T	3.55863e-05	-9.99416e-11	-0.942587
107737878	chr11:107737878:T:C	2.23756e-05	-0.0245528	-1.38203
107738158	chr11:107738158:G:C	4.42926e-05	-9.99416e-11	-0.723732
107738444	chr11:107738444:T:C	4.41231e-05	-0.727567	-3.91713e-10
107738685	chr11:107738685:G:A	2.25047e-05	-9.99416e-11	-1.40083
107738709	chr11:107738709:A:G	1.86928e-05	-0.181768	-1.40464
107738715	chr11:107738715:A:G	2.50152e-05	-1.48968	0.194612
107738766	chr11:107738766:T:C	2.25885e-05	-9.99416e-11	-1.39711
107739039	chr11:107739039:T:C	4.21958e-05	-9.99416e-11	-0.772227
107739266	chr11:107739266:G:A	0.00114983	2.53282	-3.91713e-10
107740061	chr11:107740061:A:G	2.4355e-05	-9.99416e-11	-1.32181
107740205	chr11:107740205:C:T	3.78579e-05	-9.99416e-11	-0.88071
107740386	chr11:107740386:T:C	3.79981e-05	-9.99416e-11	-0.877012
107740412	chr11:107740412:A:G	3.11307e-05	-9.99416e-11	-1.07635
107740593	chr11:107740593:G:A	2.25458e-05	-9.99416e-11	-1.399
107740836	chr11:107740836:C:G	2.49706e-05	-9.99416e-11	-1.29685
107741228	chr11:107741228:T:C	0.00020188	-9.99416e-11	0.793125
107741911	chr11:107741911:G:C	3.46074e-05	-0.970482	-3.91713e-10
107742313	chr11:107742313:G:A	2.24804e-05	-9.99416e-11	-1.4019
107742579	chr11:107742579:A:G	2.912e-05	-1.49239	0.349261
107742986	chr11:107742986:G:T	2.1755e-05	-1.43471	-3.91713e-10
107743116	chr11:107743116:C:A	7.34035e-05	-9.99416e-11	-0.218577
107743196	chr11:107743196:C:T	2.29178e-05	-9.99416e-11	-1.38263
107743365	chr11:107743365:T:C	0.000433974	1.55844	-3.91713e-10
107743532	chr11:107743532:A:G	2.71453e-05	-0.948696	-0.264648
107743540	chr11:107743540:T:C	2.68425e-05	-9.99416e-11	-1.22456
107743663	chr11:107743663:T:C	1.27405e-05	-1.44144	-0.528324
107744182	chr11:107744182:A:G	0.000979865	0.834442	1.53842
107744190	chr11:107744190:T:A	7.55304e-06	-1.42461	-1.06799
107744521	chr11:107744521:C:T	1.02324e-05	-1.47027	-0.718721
107744859	chr11:107744859:G:A	1.29713e-05	-1.41984	-0.531968
107744863	chr11:107744863:C:G	2.23888e-05	-9.99416e-11	-1.40599
107745185	chr11:107745185:T:C	3.84492e-05	-9.99416e-11	-0.865211
107745485	chr11:107745485:G:A	3.71315e-05	-1.34607	0.445985
107745883	chr11:107745883:A:G	9.1928e-06	-1.47015	-0.825981
107745957	chr11:107745957:A:G	1.03144e-05	-1.47731	-0.7037
107746159	chr11:107746159:TAA:T	3.10701e-05	-9.99416e-11	-1.0783
107746165	chr11:107746165:A:T	3.01955e-05	-9.99416e-11	-1.10685
107746224	chr11:107746224:T:A	2.24015e-05	-9.99416e-11	-1.40542
107746573	chr11:107746573:C:T	2.74575e-05	-9.99416e-11	-1.20191
107746791	chr11:107746791:C:T	1.10439e-05	-1.45285	-0.659828
107746838	chr11:107746838:A:T	3.53286e-05	-9.99416e-11	-0.949857
107747017	chr11:107747017:A:C	4.26288e-05	-9.99416e-11	-0.762019
107747049	chr11:107747049:A:G	7.29385e-06	-1.43732	-1.0902
107747493	chr11:107747493:A:G	2.68449e-05	-9.99416e-11	-1.22447
107747830	chr11:107747830:C:T	3.73974e-05	-1.18216	0.28921
107748071	chr11:107748071:C:T	1.24947e-05	-1.48103	-0.508215
107748163	chr11:107748163:C:G	3.28625e-05	-9.99416e-11	-1.02222
107748299	chr11:107748299:G:A	1.33166e-05	-1.45575	-0.469792
107748353	chr11:107748353:A:G	6.37999e-05	-1.51323	1.15444
107748411	chr11:107748411:G:T	1.18774e-05	-1.48029	-0.559616
107748449	chr11:107748449:C:G	1.48447e-05	-1.45642	-0.360485
107748843	chr11:107748843:A:C	2.03591e-05	-1.50102	-3.91713e-10
107748889	chr11:107748889:A:G	2.23955e-05	-9.99416e-11	-1.40569
107749021	chr11:107749021:AC:A	2.29421e-05	-9.99416e-11	-1.38158
107749261	chr11:107749261:G:A	1.45106e-05	-0.451093	-1.38858
107749470	chr11:107749470:T:G	2.9455e-05	-9.99416e-11	-1.13168
107749864	chr11:107749864:A:T	1.16483e-05	-0.705363	-1.35402
107750677	chr11:107750677:G:C	1.03048e-05	-1.0753	-1.10664
107750812	chr11:107750812:G:A	1.17188e-05	-0.989174	-1.06418
107751130	chr11:107751130:A:G	2.88757e-05	-9.99416e-11	-1.15155
107751133	chr11:107751133:G:A	4.79708e-05	-1.35562	0.711667
107751193	chr11:107751193:T:C	2.32431e-05	-9.99416e-11	-1.36854
107751225	chr11:107751225:A:G	2.3703e-05	-9.99416e-11	-1.34895
107751236	chr11:107751236:A:G	2.23891e-05	-9.99416e-11	-1.40598
107751620	chr11:107751620:A:G	9.92303e-06	-1.2138	-1.00589
107751806	chr11:107751806:A:T	7.17442e-06	-1.17287	-1.37116
107751939	chr11:107751939:C:T	2.24035e-05	-9.99416e-11	-1.40533
107752052	chr11:107752052:A:G	7.04463e-06	-1.24322	-1.31907
107752334	chr11:107752334:A:G	0.000383333	-9.99416e-11	1.43435
107752356	chr11:107752356:T:C	1.10735e-05	-1.09682	-1.01318
107752579	chr11:107752579:G:A	7.35455e-06	-1.13821	-1.38102
107752589	chr11:107752589:G:A	7.95735e-06	-1.08174	-1.35872
107752725	chr11:107752725:C:T	2.70855e-05	-0.889803	-0.325746
107752775	chr11:107752775:A:G	1.1198e-05	-1.15318	-0.945635
107752898	chr11:107752898:C:T	8.27212e-06	-1.26426	-1.1374
107752956	chr11:107752956:A:G	8.99796e-06	-1.00907	-1.30848
107753052	chr11:107753052:A:G	8.75825e-06	-0.96731	-1.37724
107753886	chr11:107753886:A:C	9.82259e-06	-1.0788	-1.15106
107754150	chr11:107754150:C:T	8.86462e-06	-0.995062	-1.33742
107754211	chr11:107754211:C:T	8.83543e-06	-0.999753	-1.33603
107754683	chr11:107754683:T:C	1.1897e-05	-0.970359	-1.0679
107754708	chr11:107754708:A:T	2.25321e-05	-9.99416e-11	-1.39961
107754940	chr11:107754940:C:T	1.24359e-05	-0.922793	-1.07117
107755128	chr11:107755128:G:A	6.44121e-06	-1.41983	-1.232
107755135	chr11:107755135:C:T	2.90847e-05	-1.14434	-3.91713e-10
107755320	chr11:107755320:G:A	2.33171e-05	-9.99416e-11	-1.36536
107755420	chr11:107755420:G:A	2.42823e-05	-9.99416e-11	-1.3248
107755541	chr11:107755541:C:T	3.36688e-05	-9.99416e-11	-0.997976
107755744	chr11:107755744:C:T	2.26246e-05	-9.99416e-11	-1.39551
107755788	chr11:107755788:T:A	2.25226e-05	-9.99416e-11	-1.40003
107755833	chr11:107755833:C:T	8.19591e-06	-1.13094	-1.27997
107755959	chr11:107755959:G:A	2.5026e-05	-9.99416e-11	-1.29463
107756078	chr11:107756078:C:T	3.33959e-05	-9.99416e-11	-1.00612
107756097	chr11:107756097:C:A	9.74949e-06	-0.91984	-1.31749
107756101	chr11:107756101:C:G	2.39445e-05	-9.99416e-11	-1.33881
107756166	chr11:107756166:T:C	9.87811e-06	-0.903201	-1.32103
107756458	chr11:107756458:C:A	2.30472e-05	-9.99416e-11	-1.37701
107756658	chr11:107756658:A:C	9.9103e-06	-0.916353	-1.30462
107756675	chr11:107756675:C:T	3.16453e-05	-1.05996	-3.91713e-10
107756819	chr11:107756819:T:C	2.98707e-05	-9.99416e-11	-1.11767
107756839	chr11:107756839:A:G	2.4331e-05	-9.99416e-11	-1.3228
107757119	chr11:107757119:C:T	6.45994e-05	-9.99416e-11	-0.346344
107757136	chr11:107757136:G:A	2.34173e-05	-9.99416e-11	-1.36107
107757290	chr11:107757290:C:CCA	3.77588e-05	-9.99416e-11	-0.883331
107757296	chr11:107757296:C:T	2.32425e-05	-9.99416e-11	-1.36857
107758296	chr11:107758296:G:A	6.16613e-06	-1.51445	-1.18103
107759091	chr11:107759091:C:T	2.34536e-05	-9.99416e-11	-1.35953
107759103	chr11:107759103:A:T	2.3351e-05	-9.99416e-11	-1.36391
107759789	chr11:107759789:G:T	1.10336e-05	-0.749078	-1.36453
107759793	chr11:107759793:C:T	9.77434e-06	-1.47971	-0.755076
107759844	chr11:107759844:ACAAT:A	2.61164e-05	-9.99416e-11	-1.25199
107759959	chr11:107759959:G:T	5.75991e-05	-9.99416e-11	-0.461042
107760001	chr11:107760001:A:T	2.24035e-05	-9.99416e-11	-1.40533
107760226	chr11:107760226:C:T	1.93097e-05	-0.948859	-0.605081
107760779	chr11:107760779:G:T	7.30586e-06	-1.40447	-1.1214
107760859	chr11:107760859:C:T	8.3383e-06	-1.43901	-0.954682
107761052	chr11:107761052:C:T	5.62918e-05	-9.99416e-11	-0.484001
107761441	chr11:107761441:A:G	7.33868e-05	-9.99416e-11	-0.218806
107761576	chr11:107761576:A:C	2.23888e-05	-9.99416e-11	-1.40599
107761782	chr11:107761782:A:G	2.24598e-05	-9.99416e-11	-1.40282
107761961	chr11:107761961:G:T	2.24606e-05	-9.99416e-11	-1.40279
107761972	chr11:107761972:T:C	6.8018e-06	-1.46557	-1.13179
107762116	chr11:107762116:C:T	7.57048e-05	-9.99416e-11	-0.187707
107762510	chr11:107762510:G:A	1.61705e-05	-0.529663	-1.20169
107762734	chr11:107762734:G:A	1.38265e-05	-0.67543	-1.21253
107763078	chr11:107763078:G:A	2.39546e-05	-9.99416e-11	-1.33839
107763241	chr11:107763241:A:G	1.80905e-05	-0.649866	-0.969296
107763255	chr11:107763255:T:G	4.69743e-05	-9.99416e-11	-0.664947
107763452	chr11:107763452:C:T	8.07507e-06	-1.05517	-1.37059
107763779	chr11:107763779:C:A	1.375e-05	-0.67266	-1.22085
107763839	chr11:107763839:T:C	2.44116e-05	-9.99416e-11	-1.31949
107763949	chr11:107763949:T:C	1.02729e-05	-0.79217	-1.39287
107764080	chr11:107764080:T:C	7.12281e-06	-1.41939	-1.13185
107764269	chr11:107764269:T:A	2.44999e-05	-9.99416e-11	-1.31588
107764437	chr11:107764437:G:A	1.07547e-05	-0.737642	-1.40156
107764445	chr11:107764445:G:A	1.3039e-05	-0.73459	-1.21201
107764678	chr11:107764678:T:C	6.94945e-06	-1.44346	-1.13243
107764973	chr11:107764973:C:T	1.41502e-05	-0.685575	-1.17924
107765106	chr11:107765106:C:T	2.38009e-05	-1.34483	-3.91713e-10
107765527	chr11:107765527:CT:C	2.24357e-05	-9.99416e-11	-1.4039
107765529	chr11:107765529:A:G	2.44197e-05	-9.99416e-11	-1.31916
107766226	chr11:107766226:A:G	2.7339e-05	-9.99416e-11	-1.20623
107766489	chr11:107766489:A:G	2.6412e-05	-9.99416e-11	-1.24073
107766995	chr11:107766995:A:G	2.49536e-05	-9.99416e-11	-1.29753
107767074	chr11:107767074:A:G	1.00341e-05	-0.981982	-1.22658
107767312	chr11:107767312:G:A	4.95618e-05	-9.99416e-11	-0.611328
107767544	chr11:107767544:A:G	2.6138e-05	-9.99416e-11	-1.25116
107767552	chr11:107767552:A:G	7.27117e-06	-1.12619	-1.40445
107767851	chr11:107767851:T:C	8.12123e-06	-1.33066	-1.0894
107767870	chr11:107767870:G:A	0.000141071	0.434712	-3.91713e-10
107767964	chr11:107767964:G:A	3.18638e-05	-9.99416e-11	-1.05308
107767969	chr11:107767969:T:C	8.76244e-06	-0.939254	-1.40482
107768156	chr11:107768156:G:A	2.7965e-05	-9.99416e-11	-1.1836
107768178	chr11:107768178:G:A	2.75638e-05	-9.99416e-11	-1.19805
107768995	chr11:107768995:C:T	8.5485e-05	-9.99416e-11	-0.0662083
107769020	chr11:107769020:T:C	1.95646e-05	-0.71694	-0.823888
107769035	chr11:107769035:G:A	7.5405e-06	-1.41495	-1.07931
107769115	chr11:107769115:C:A	2.24334e-05	-9.99416e-11	-1.404
107769433	chr11:107769433:C:T	7.96641e-06	-1.0717	-1.36762
107769617	chr11:107769617:A:T	2.68951e-05	-9.99416e-11	-1.22261
107769636	chr11:107769636:T:A	6.91918e-06	-1.43148	-1.14877
107769743	chr11:107769743:C:T	2.31615e-05	-1.37206	-3.91713e-10
107769788	chr11:107769788:A:AT	2.61042e-05	-9.99416e-11	-1.25245
107769799	chr11:107769799:A:G	1.05062e-05	-0.939236	-1.22335
107770027	chr11:107770027:A:T	3.00568e-05	-9.99416e-11	-1.11146
107770031	chr11:107770031:TATGTATTTGATACCCTAGAATGGGGCCAAGTATCATTGTTACTCATATTTAACAAAACAAAGGTAGAGAAATAGGCAAGCTAAGGG:T	2.6812e-05	-9.99416e-11	-1.2257
107770085	chr11:107770085:A:G	4.1149e-05	-0.797348	-3.91713e-10
107770406	chr11:107770406:A:C	2.72796e-05	-9.99416e-11	-1.20841
107770541	chr11:107770541:G:A	3.30696e-05	-9.99416e-11	-1.01594
107770614	chr11:107770614:G:T	5.89347e-06	-1.41405	-1.32666
107771018	chr11:107771018:C:T	9.90666e-05	-9.99416e-11	0.0812438
107771085	chr11:107771085:TATTA:T	2.99417e-05	-9.99416e-11	-1.1153
107771228	chr11:107771228:C:G	2.03127e-05	-1.5033	-3.91713e-10
107771308	chr11:107771308:A:G	2.74189e-05	-9.99416e-11	-1.20332
107771361	chr11:107771361:G:A	6.11647e-05	-9.99416e-11	-0.400978
107772118	chr11:107772118:G:A	1.56445e-05	-1.00242	-0.762003
107772796	chr11:107772796:C:A	2.26163e-05	-9.99416e-11	-1.39588
107772820	chr11:107772820:A:G	2.239e-05	-9.99416e-11	-1.40593
107772863	chr11:107772863:G:A	2.27269e-05	-9.99416e-11	-1.391
107772890	chr11:107772890:G:A	2.15688e-05	-0.291985	-1.15132
107773017	chr11:107773017:T:C	3.47396e-05	-9.99416e-11	-0.966668
107773384	chr11:107773384:G:A	2.24547e-05	-9.99416e-11	-1.40305
107773599	chr11:107773599:A:C	2.74458e-05	-9.99416e-11	-1.20234
107773701	chr11:107773701:G:A	1.27932e-05	-0.595846	-1.36979
107773770	chr11:107773770:G:A	1.48785e-05	-0.526237	-1.28839
107773771	chr11:107773771:T:G	1.19604e-05	-1.42225	-0.610703
107773825	chr11:107773825:T:C	2.52883e-05	-9.99416e-11	-1.28421
107773953	chr11:107773953:C:T	2.41288e-05	-9.99416e-11	-1.33114
107774084	chr11:107774084:G:A	3.14614e-05	-9.99416e-11	-1.06579
107774207	chr11:107774207:C:T	1.23754e-05	-0.595814	-1.40302
107774284	chr11:107774284:C:G	2.23897e-05	-9.99416e-11	-1.40595
107774601	chr11:107774601:A:T	2.42194e-05	-9.99416e-11	-1.3274
107774736	chr11:107774736:A:G	5.42971e-06	-1.46446	-1.3582
107774930	chr11:107774930:G:A	1.16754e-05	-0.652361	-1.40471
107774968	chr11:107774968:G:A	6.52791e-05	-0.335877	-3.91713e-10
107775004	chr11:107775004:T:C	1.50611e-05	-0.566221	-1.23622
107775051	chr11:107775051:G:A	3.42231e-05	-9.99416e-11	-0.981648
107775338	chr11:107775338:C:T	2.47005e-05	-9.99416e-11	-1.30773
107775726	chr11:107775726:T:C	3.6588e-05	-9.99416e-11	-0.914828
107775734	chr11:107775734:T:C	2.49732e-05	-9.99416e-11	-1.29675
107775762	chr11:107775762:G:A	3.08442e-05	-9.99416e-11	-1.0856
107775936	chr11:107775936:C:T	2.50361e-05	-9.99416e-11	-1.29423
107776015	chr11:107776015:A:T	2.39573e-05	-9.99416e-11	-1.33827
107776192	chr11:107776192:G:A	7.50044e-06	-1.15146	-1.34813
107776276	chr11:107776276:A:T	3.63748e-05	-9.99416e-11	-0.920672
107776477	chr11:107776477:G:A	3.53678e-05	-9.99416e-11	-0.948748
107776716	chr11:107776716:G:A	3.80531e-05	-9.99416e-11	-0.875567
107778025	chr11:107778025:T:C	2.27864e-05	-9.99416e-11	-1.38838
107778181	chr11:107778181:T:A	6.426e-05	-0.351612	-3.91713e-10
107778279	chr11:107778279:T:C	0.00012034	-9.99416e-11	0.275775
107778300	chr11:107778300:G:A	9.80127e-06	-1.51294	-0.719097
107778320	chr11:107778320:A:C	3.21908e-05	-9.99416e-11	-1.04287
107778353	chr11:107778353:C:T	8.44866e-05	-9.99416e-11	-0.0779559
107778436	chr11:107778436:G:A	6.42189e-06	-1.38564	-1.26919
107778629	chr11:107778629:G:T	3.93448e-05	-9.99416e-11	-0.842185
107778643	chr11:107778643:G:A	3.85304e-05	-9.99416e-11	-0.863102
107778662	chr11:107778662:C:T	3.35203e-05	-9.99416e-11	-1.0024
107778813	chr11:107778813:C:T	6.94566e-06	-1.17148	-1.40495
107779005	chr11:107779005:A:G	3.59379e-05	-9.99416e-11	-0.932758
107779051	chr11:107779051:G:T	2.75301e-05	-9.99416e-11	-1.19927
107779259	chr11:107779259:T:C	5.37964e-05	-0.529342	-3.91713e-10
107779432	chr11:107779432:T:C	2.93138e-05	-9.99416e-11	-1.13649
107779746	chr11:107779746:C:T	2.26236e-05	-9.99416e-11	-1.39555
107779747	chr11:107779747:G:A	1.12468e-05	-0.977089	-1.11738
107779779	chr11:107779779:C:G	0.000130038	1.13622	-0.782939
107779833	chr11:107779833:C:T	2.84495e-05	-9.99416e-11	-1.16642
107779968	chr11:107779968:A:G	0.000263159	1.05821	-3.91713e-10
107779976	chr11:107779976:C:T	2.55654e-05	-9.99416e-11	-1.27331
107780369	chr11:107780369:G:A	3.09965e-05	0.109187	-1.18986
107780875	chr11:107780875:C:T	5.10931e-06	-1.51547	-1.36802
107780883	chr11:107780883:T:C	3.05353e-05	0.0645364	-1.1602
107780995	chr11:107780995:T:C	2.39449e-05	-9.99416e-11	-1.3388
107781329	chr11:107781329:C:T	5.5534e-06	-1.40535	-1.39479
107781448	chr11:107781448:C:T	3.44514e-05	-9.99416e-11	-0.974998
107781553	chr11:107781553:G:C	2.18921e-05	-1.42842	-3.91713e-10
107781926	chr11:107781926:C:T	7.10277e-06	-1.15565	-1.39841
107782182	chr11:107782182:A:T	3.30164e-05	-9.99416e-11	-1.01754
107782210	chr11:107782210:C:A	3.34986e-05	-9.99416e-11	-1.00304
107782211	chr11:107782211:T:C	4.74014e-05	-9.99416e-11	-0.655897
107782336	chr11:107782336:G:A	2.2404e-05	-9.99416e-11	-1.40531
107782355	chr11:107782355:C:T	3.53894e-05	-9.99416e-11	-0.948138
107782450	chr11:107782450:TTTTAGAGCAGGAATGGAAGTTTATTAAAAAGC:T	2.62174e-05	-9.99416e-11	-1.24813
107782507	chr11:107782507:G:A	8.00146e-05	-9.99416e-11	-0.13234
107782610	chr11:107782610:A:T	1.4533e-05	-1.05126	-0.786868
107782769	chr11:107782769:G:A	3.40693e-05	-9.99416e-11	-0.986151
107782924	chr11:107782924:C:T	1.67606e-05	-1.50888	-0.186643
107783063	chr11:107783063:C:T	2.79286e-05	-9.99416e-11	-1.1849
107783217	chr11:107783217:G:A	2.29579e-05	-9.99416e-11	-1.38089
107783694	chr11:107783694:A:C	9.85247e-06	-1.40958	-0.817243
107784114	chr11:107784114:G:A	2.69825e-05	-9.99416e-11	-1.21936
107784145	chr11:107784145:G:C	2.19306e-05	-0.239509	-1.18716
107784241	chr11:107784241:G:A	2.42167e-05	-9.99416e-11	-1.3275
107785006	chr11:107785006:T:C	2.30494e-05	-9.99416e-11	-1.37691
107785446	chr11:107785446:G:A	2.44979e-05	-9.99416e-11	-1.31596
107785496	chr11:107785496:A:G	2.55042e-05	-9.99416e-11	-1.27571
107785931	chr11:107785931:T:C	2.3322e-05	-9.99416e-11	-1.36515
107786000	chr11:107786000:A:G	6.39011e-05	-0.357213	-3.91713e-10
107786194	chr11:107786194:T:C	0.000195242	0.759692	-3.91713e-10
107786538	chr11:107786538:C:T	4.9723e-06	-1.51347	-1.3972
107786561	chr11:107786561:C:T	8.1088e-05	-0.119014	-3.91713e-10
107786563	chr11:107786563:A:G	1.24328e-05	-1.06826	-0.925953
107786566	chr11:107786566:T:G	2.32974e-05	-9.99416e-11	-1.36621
107786605	chr11:107786605:T:A	3.80172e-05	-9.99416e-11	-0.87651
107786660	chr11:107786660:A:G	6.27269e-06	-1.39121	-1.28713
107786869	chr11:107786869:C:T	4.52315e-05	0.513618	-1.21637
107786877	chr11:107786877:A:C	1.6942e-05	-1.44653	-0.238221
107786879	chr11:107786879:C:T	0.00017532	0.675334	-0.0232699
107786940	chr11:107786940:G:C	0.000194439	0.755571	-3.91713e-10
107786945	chr11:107786945:G:A	1.64297e-05	-1.45618	-0.259281
107787051	chr11:107787051:G:A	2.24047e-05	-9.99416e-11	-1.40528
107787327	chr11:107787327:T:C	1.03132e-05	-1.0377	-1.14343
107787615	chr11:107787615:T:C	3.0019e-05	-9.99416e-11	-1.11272
107787704	chr11:107787704:A:G	1.49136e-05	-1.44879	-0.363488
107787749	chr11:107787749:C:T	2.38387e-05	-9.99416e-11	-1.34324
107787809	chr11:107787809:T:C	1.58387e-05	-1.41862	-0.333468
107787981	chr11:107787981:A:T	1.54879e-05	-1.42016	-0.354334
107788298	chr11:107788298:T:C	1.6159e-05	-1.40375	-0.328323
107788408	chr11:107788408:T:A	4.91755e-05	-0.619153	-3.91713e-10
107788460	chr11:107788460:A:G	5.19394e-06	-1.50044	-1.36662
107788514	chr11:107788514:T:A	1.24206e-05	-1.08372	-0.911474
107788655	chr11:107788655:C:T	1.50534e-05	-1.41207	-0.390874
107788700	chr11:107788700:A:G	1.24509e-05	-1.09492	-0.897837
107788727	chr11:107788727:C:T	1.49337e-05	-1.44968	-0.361252
107788761	chr11:107788761:C:A	1.45873e-05	-1.43239	-0.402011
107788780	chr11:107788780:C:T	1.40459e-05	-1.42677	-0.445449
107788805	chr11:107788805:A:C	1.44543e-05	-1.41838	-0.42518
107788946	chr11:107788946:G:A	1.55202e-05	-1.42615	-0.346256
107789023	chr11:107789023:T:C	2.30132e-05	-9.99416e-11	-1.37848
107789075	chr11:107789075:T:C	2.84682e-05	-9.99416e-11	-1.16576
107789181	chr11:107789181:T:C	8.75425e-06	-1.03772	-1.30729
107789195	chr11:107789195:A:G	0.000102218	0.112554	-3.91713e-10
107789302	chr11:107789302:T:A	1.3552e-05	-1.44729	-0.46072
107789390	chr11:107789390:T:C	1.35279e-05	-1.43843	-0.471364
107789518	chr11:107789518:G:A	1.39586e-05	-1.44779	-0.430668
107789686	chr11:107789686:G:A	1.15434e-05	-1.51206	-0.556377
107789776	chr11:107789776:T:G	5.5167e-05	-9.99416e-11	-0.504184
107789825	chr11:107789825:T:G	1.33389e-05	-1.43509	-0.488776
107790104	chr11:107790104:A:G	9.58615e-06	-1.43847	-0.81576
107790175	chr11:107790175:T:G	6.48785e-05	-9.99416e-11	-0.342032
107790516	chr11:107790516:G:T	1.31739e-05	-1.20076	-0.735553
107790626	chr11:107790626:C:T	1.32812e-05	-1.43494	-0.493257
107790670	chr11:107790670:C:T	1.28152e-05	-1.43972	-0.524198
107790769	chr11:107790769:T:C	3.74593e-05	-9.99416e-11	-0.891294
107790850	chr11:107790850:T:A	1.33459e-05	-1.41981	-0.503527
107790856	chr11:107790856:C:T	3.82557e-05	-9.99416e-11	-0.870258
107790995	chr11:107790995:T:G	3.6947e-05	-9.99416e-11	-0.905064
107791162	chr11:107791162:CACAGGGCATT:C	2.24026e-05	-9.99416e-11	-1.40537
107791336	chr11:107791336:C:A	1.3119e-05	-1.45692	-0.483567
107791521	chr11:107791521:G:A	1.57571e-05	-1.4493	-0.307959
107791644	chr11:107791644:T:G	1.38238e-05	-1.43789	-0.450259
107791915	chr11:107791915:T:C	0.000272387	0.717549	0.375125
107791937	chr11:107791937:A:G	0.00025667	0.625981	0.407261
107792064	chr11:107792064:A:G	1.94927e-05	-1.50739	-0.037119
107792115	chr11:107792115:A:G	5.91878e-05	-0.0216569	-0.412177
107792210	chr11:107792210:AC:A	6.16748e-06	-1.37663	-1.31863
107792220	chr11:107792220:C:T	1.47727e-05	-1.40663	-0.415135
107793136	chr11:107793136:C:T	2.38411e-05	-9.99416e-11	-1.34314
107793183	chr11:107793183:C:T	4.62083e-05	-9.99416e-11	-0.681389
107793220	chr11:107793220:A:G	6.95748e-06	-1.1707	-1.40403
107793571	chr11:107793571:C:T	2.42584e-05	-9.99416e-11	-1.32579
107793591	chr11:107793591:T:G	3.90231e-05	0.0833819	-0.933777
107793984	chr11:107793984:A:G	6.11555e-06	-1.37451	-1.32921
107793987	chr11:107793987:G:A	1.14605e-05	-1.38567	-0.689973
107794242	chr11:107794242:G:A	2.80499e-05	-9.99416e-11	-1.18056
107794705	chr11:107794705:G:A	4.93948e-05	-9.99416e-11	-0.614704
107794812	chr11:107794812:T:C	4.22443e-05	-9.99416e-11	-0.771079
107794855	chr11:107794855:G:C	0.000131054	0.36106	-3.91713e-10
107795134	chr11:107795134:T:A	2.60139e-05	-0.233563	-1.02235
107795953	chr11:107795953:G:A	2.11823e-05	-1.46138	-3.91713e-10
107796022	chr11:107796022:G:A	8.15478e-06	-1.01278	-1.40316
107796322	chr11:107796322:C:G	8.22293e-05	-9.99416e-11	-0.105037
107796861	chr11:107796861:C:G	9.1179e-05	-9.99416e-11	-0.00172438
107796893	chr11:107796893:A:G	0.000369444	0.429592	0.967859
107797185	chr11:107797185:TAAG:T	1.26109e-05	-1.36578	-0.614203
107797191	chr11:107797191:C:T	0.000352591	0.405823	0.944937
107797198	chr11:107797198:T:A	1.22468e-05	-1.36381	-0.645479
107797333	chr11:107797333:A:AGAAAAGGT	6.10126e-06	-1.30261	-1.40345
107797385	chr11:107797385:A:G	9.21358e-05	-9.99416e-11	0.00871485
107797396	chr11:107797396:C:A	0.000435246	0.510246	1.05112
107797490	chr11:107797490:C:A	0.000332797	0.396067	0.896916
107797841	chr11:107797841:T:C	0.000374025	0.43478	0.974994
107797891	chr11:107797891:G:A	9.12695e-05	-9.99416e-11	-0.000732503
107797972	chr11:107797972:T:A	0.000420691	0.557532	0.969817
107797982	chr11:107797982:TTTTTTA:T	1.52758e-05	-1.43118	-0.357099
107797995	chr11:107797995:T:G	9.1713e-05	-9.99416e-11	0.00411475
107798062	chr11:107798062:G:A	1.26763e-05	-1.359	-0.615816
107798098	chr11:107798098:G:T	5.81995e-05	-9.99416e-11	-0.450672
107798162	chr11:107798162:C:T	2.5231e-05	-9.99416e-11	-1.28647
107798240	chr11:107798240:G:C	1.0164e-05	-0.791728	-1.40397
107798693	chr11:107798693:A:G	2.03938e-05	-1.49932	-3.91713e-10
107798793	chr11:107798793:G:A	0.000136423	0.401213	-3.91713e-10
107798799	chr11:107798799:G:A	3.07883e-05	-9.99416e-11	-1.08741
107798824	chr11:107798824:C:T	1.28873e-05	-1.34223	-0.616075
107798841	chr11:107798841:A:G	0.00011149	0.199386	-3.91713e-10
107798904	chr11:107798904:C:T	2.24082e-05	-9.99416e-11	-1.40512
107799091	chr11:107799091:C:T	0.000394616	0.391476	1.07189
107799168	chr11:107799168:C:T	6.19607e-05	-9.99416e-11	-0.388049
107799210	chr11:107799210:T:C	0.000444924	0.52638	1.05697
107799302	chr11:107799302:G:C	4.42644e-05	-9.99416e-11	-0.724367
107799452	chr11:107799452:C:T	1.34124e-05	-0.98518	-0.933186
107799502	chr11:107799502:T:C	2.35303e-05	-0.325944	-1.03032
107799613	chr11:107799613:C:T	0.000392085	0.451057	1.00587
107799720	chr11:107799720:A:G	0.000388386	0.399994	1.04746
107799733	chr11:107799733:A:G	0.000428021	0.483368	1.06126
107799748	chr11:107799748:C:T	1.43397e-05	-1.34414	-0.507375
107799754	chr11:107799754:A:G	1.02618e-05	-1.51555	-0.670572
107799803	chr11:107799803:C:T	9.61791e-06	-1.39092	-0.86
107799953	chr11:107799953:A:G	0.000399411	0.419515	1.05593
107800034	chr11:107800034:G:A	2.82132e-05	-9.99416e-11	-1.17476
107800049	chr11:107800049:C:T	7.43442e-05	-9.99416e-11	-0.205843
107800131	chr11:107800131:G:A	0.000128043	0.337816	-3.91713e-10
107800183	chr11:107800183:C:T	1.32322e-05	-1.3361	-0.595795
107800185	chr11:107800185:G:A	5.17024e-05	-9.99416e-11	-0.569044
107800311	chr11:107800311:C:CA	0.000439759	0.603756	0.967922
107800427	chr11:107800427:ATT:A	3.16219e-05	-0.290113	-0.770587
107800447	chr11:107800447:C:T	1.35662e-05	-1.37236	-0.534601
107800464	chr11:107800464:G:T	0.000376142	0.473356	0.942062
107800800	chr11:107800800:GAA:G	0.000585573	-9.99416e-11	1.85804
107800875	chr11:107800875:A:G	0.000469278	0.473832	1.16281
107800900	chr11:107800900:C:T	1.01944e-05	-1.40908	-0.783633
107800953	chr11:107800953:A:G	0.000355168	0.3892	0.968842
107800966	chr11:107800966:A:G	0.000346701	0.401049	0.932865
107800968	chr11:107800968:A:G	0.000345111	0.451049	0.878267
107800976	chr11:107800976:T:C	0.000267658	0.339326	0.735834
107801022	chr11:107801022:G:A	0.000256716	0.213314	0.820108
107801037	chr11:107801037:T:C	0.000396569	0.556784	0.911518
107801127	chr11:107801127:G:A	0.000402103	0.468217	1.01394
107801267	chr11:107801267:T:C	2.30597e-05	-9.99416e-11	-1.37646
107801319	chr11:107801319:G:A	0.000363239	0.457143	0.92337
107801331	chr11:107801331:AAGC:CAGC	0.00036478	0.444429	0.940318
107801407	chr11:107801407:ATTC:A	2.28291e-05	-9.99416e-11	-1.38651
107802057	chr11:107802057:G:A	3.05998e-05	-9.99416e-11	-1.09355
107802217	chr11:107802217:A:G	0.000366953	0.426559	0.964126
107802224	chr11:107802224:T:C	0.000362798	0.393764	0.985534
107802330	chr11:107802330:A:AT	6.25218e-05	-9.99416e-11	-0.379033
107802365	chr11:107802365:C:T	5.21342e-05	-9.99416e-11	-0.560727
107802574	chr11:107802574:A:G	1.41932e-05	-1.35112	-0.510671
107802623	chr11:107802623:C:G	0.000350713	0.389369	0.95605
107802697	chr11:107802697:C:T	7.91602e-05	-9.99416e-11	-0.143075
107802817	chr11:107802817:T:C	0.000330697	0.357927	0.928725
107802834	chr11:107802834:C:T	0.000347218	0.394555	0.94085
107802859	chr11:107802859:G:A	0.000337019	0.366313	0.939278
107802860	chr11:107802860:C:G	9.76381e-06	-0.84621	-1.38966
107802872	chr11:107802872:G:T	2.26824e-05	-9.99416e-11	-1.39296
107802902	chr11:107802902:T:C	1.85233e-05	-0.46482	-1.1307
107802948	chr11:107802948:C:T	0.000333817	0.335009	0.961036
107803177	chr11:107803177:A:G	2.8138e-05	-9.99416e-11	-1.17743
107803294	chr11:107803294:A:C	0.000455061	0.428669	1.17721
107803307	chr11:107803307:A:G	0.00044709	0.452307	1.1359
107803318	chr11:107803318:G:A	2.41899e-05	-9.99416e-11	-1.32861
107803320	chr11:107803320:A:C	2.08325e-05	-1.47804	-3.91713e-10
107803469	chr11:107803469:C:T	8.80813e-06	-1.16845	-1.17043
107803494	chr11:107803494:A:G	0.000363504	0.45645	0.924791
107803537	chr11:107803537:G:C	0.000312408	0.549534	0.680228
107803570	chr11:107803570:T:C	0.000324395	0.468097	0.799315
107803632	chr11:107803632:G:A	0.000314068	0.424141	0.810919
107804072	chr11:107804072:A:G	0.000332649	0.43144	0.861098
107804359	chr11:107804359:T:C	0.000340445	0.486094	0.82961
107804840	chr11:107804840:C:T	4.1475e-05	-0.295798	-0.49366
107804984	chr11:107804984:A:C	0.000368904	0.53682	0.859167
107805061	chr11:107805061:T:C	0.000162443	0.575776	-3.91713e-10
107805534	chr11:107805534:C:T	9.22552e-06	-1.44265	-0.849921
107805647	chr11:107805647:T:C	7.34673e-05	-9.99416e-11	-0.217709
107805659	chr11:107805659:T:A	2.25151e-05	-9.99416e-11	-1.40036
107805775	chr11:107805775:C:G	1.27181e-05	-1.44296	-0.528559
107805817	chr11:107805817:C:T	5.63201e-05	0.209515	-0.693012
107805850	chr11:107805850:C:T	0.000409679	0.630524	0.8703
107805924	chr11:107805924:G:A	1.32823e-05	-1.4207	-0.507415
107805928	chr11:107805928:G:A	3.28249e-05	-9.99416e-11	-1.02336
107805971	chr11:107805971:C:T	5.23089e-05	0.144051	-0.701433
107806340	chr11:107806340:T:G	1.33989e-05	-1.41656	-0.502809
107806966	chr11:107806966:A:G	2.40666e-05	-9.99416e-11	-1.33372
107807167	chr11:107807167:G:A	0.000168892	-9.99416e-11	0.614711
107807213	chr11:107807213:C:T	9.35309e-06	-1.13982	-1.13902
107807319	chr11:107807319:G:A	0.000376384	0.471495	0.944567
107807445	chr11:107807445:T:C	0.000342965	0.523754	0.799324
107807723	chr11:107807723:G:A	6.56559e-05	0.325041	-0.655163
107808041	chr11:107808041:G:A	3.59494e-05	-9.99416e-11	-0.932437
107808070	chr11:107808070:A:G	0.000435162	0.680711	0.880459
107808194	chr11:107808194:T:C	9.50444e-06	-1.21496	-1.04783
107808287	chr11:107808287:T:C	0.000437893	0.652904	0.914521
107808877	chr11:107808877:A:T	3.50063e-05	-9.99416e-11	-0.959021
107808985	chr11:107808985:T:C	5.39167e-05	0.212215	-0.739324
107809102	chr11:107809102:G:T	5.51303e-05	0.174003	-0.678852
107809363	chr11:107809363:G:A	2.35397e-05	-9.99416e-11	-1.35586
107809500	chr11:107809500:C:T	1.28296e-05	-1.4382	-0.524599
107809580	chr11:107809580:C:T	0.000336765	0.506797	0.798039
107809626	chr11:107809626:C:T	3.28606e-05	-9.99416e-11	-1.02228
107810140	chr11:107810140:A:G	9.49479e-06	-1.25494	-1.00887
107810379	chr11:107810379:T:C	2.71324e-05	-0.696139	-0.51768
107810597	chr11:107810597:T:C	2.25132e-05	-9.99416e-11	-1.40045
107811046	chr11:107811046:C:T	0.000180733	0.682474	-3.91713e-10
107811632	chr11:107811632:A:T	0.000315407	0.581381	0.657933
107812448	chr11:107812448:C:T	2.1556e-05	-1.4439	-3.91713e-10
107812703	chr11:107812703:A:T	2.11784e-05	-0.0561351	-1.40543
107812992	chr11:107812992:T:C	2.45805e-05	-9.99416e-11	-1.31259
107813176	chr11:107813176:G:A	3.21911e-05	-1.31461	0.271752
107813200	chr11:107813200:A:T	2.9088e-05	-1.31327	0.169045
107813359	chr11:107813359:C:T	5.4418e-05	-9.99416e-11	-0.517853
107813526	chr11:107813526:T:C	3.82046e-05	-9.99416e-11	-0.871593
107813645	chr11:107813645:T:C	7.74619e-06	-1.20827	-1.25908
107813917	chr11:107813917:G:T	2.04806e-05	-0.353274	-1.1418
107814207	chr11:107814207:C:T	8.553e-06	-1.18807	-1.18019
107814312	chr11:107814312:A:G	2.00915e-05	-1.29243	-0.22182
107814322	chr11:107814322:G:A	4.54905e-05	-9.99416e-11	-0.697047
107814478	chr11:107814478:A:C	3.63902e-05	-9.99416e-11	-0.920249
107814636	chr11:107814636:G:A	0.000102509	-9.99416e-11	0.115403
107815064	chr11:107815064:T:C	1.64676e-05	-1.36569	-0.347467
107815158	chr11:107815158:T:C	3e-05	-9.99416e-11	-1.11335
107815213	chr11:107815213:A:G	3.73169e-05	-1.07513	0.180024
107815393	chr11:107815393:A:AT	1.96835e-05	-0.392902	-1.14187
107815398	chr11:107815398:A:T	6.30265e-06	-1.26759	-1.40599
107815464	chr11:107815464:A:G	5.49806e-06	-1.41963	-1.39052
107815659	chr11:107815659:A:G	2.51705e-05	-9.99416e-11	-1.28887
107815949	chr11:107815949:T:C	3.98471e-05	-9.99416e-11	-0.8295
107815992	chr11:107815992:C:T	1.19099e-05	-0.687326	-1.34986
107816110	chr11:107816110:A:T	5.30814e-05	-9.99416e-11	-0.542722
107816122	chr11:107816122:G:C	2.3542e-05	-9.99416e-11	-1.35576
107816587	chr11:107816587:C:T	5.26334e-06	-1.45163	-1.40216
107816708	chr11:107816708:AG:A	2.58884e-05	-9.99416e-11	-1.26075
107816763	chr11:107816763:G:C	2.02455e-05	-1.50662	-3.91713e-10
107817074	chr11:107817074:G:A	3.87669e-05	-9.99416e-11	-0.856983
107817425	chr11:107817425:G:A	2.486e-05	-9.99416e-11	-1.30129
107817799	chr11:107817799:T:C	1.99017e-05	-1.50883	-0.0149101
107817842	chr11:107817842:A:G	7.86438e-06	-1.2654	-1.1868
107817879	chr11:107817879:C:G	7.51878e-06	-1.29188	-1.20527
107817972	chr11:107817972:G:A	6.34715e-05	-9.99416e-11	-0.363958
107818267	chr11:107818267:C:T	3.19508e-05	-0.963113	-0.0872373
107818405	chr11:107818405:AAAAAG:A	7.04647e-06	-1.36815	-1.19387
107818818	chr11:107818818:T:C	9.17233e-05	-9.99416e-11	0.00422752
107818962	chr11:107818962:G:C	5.27517e-06	-1.47215	-1.37939
107819045	chr11:107819045:G:T	5.32181e-05	-9.99416e-11	-0.540151
107819234	chr11:107819234:A:G	4.72044e-05	-9.99416e-11	-0.660061
107819375	chr11:107819375:C:T	7.29192e-06	-1.34231	-1.18548
107819400	chr11:107819400:T:A	4.52379e-05	-0.702614	-3.91713e-10
107819419	chr11:107819419:C:T	7.31136e-06	-1.33558	-1.18954
107819588	chr11:107819588:G:A	6.06277e-06	-1.42402	-1.28836
107820127	chr11:107820127:A:G	7.72183e-06	-1.33211	-1.13839
107820166	chr11:107820166:A:T	5.5534e-06	-1.48068	-1.31945
107820419	chr11:107820419:C:A	5.33259e-06	-1.4804	-1.36032
107820643	chr11:107820643:A:G	1.78109e-05	-1.50923	-0.125512
107820736	chr11:107820736:A:C	7.53963e-06	-1.34424	-1.15014
107820750	chr11:107820750:G:A	5.44054e-05	-9.99416e-11	-0.518086
107820848	chr11:107820848:T:C	7.72302e-06	-1.33587	-1.13448
107820849	chr11:107820849:G:A	7.65682e-06	-1.32878	-1.15017
107821055	chr11:107821055:A:G	4.40116e-05	-9.99416e-11	-0.730096
107821069	chr11:107821069:C:T	4.40032e-05	-9.99416e-11	-0.730286
107821097	chr11:107821097:A:G	3.92263e-05	-9.99416e-11	-0.845201
107821179	chr11:107821179:G:A	5.30998e-06	-1.50333	-1.34163
107821486	chr11:107821486:G:A	7.40485e-06	-1.35784	-1.15457
107821526	chr11:107821526:C:T	5.27384e-06	-1.44629	-1.4055
107821576	chr11:107821576:T:C	3.02786e-05	-1.00027	-0.103841
107821829	chr11:107821829:G:C	1.09226e-05	-1.2179	-0.905816
107821860	chr11:107821860:G:T	4.21387e-05	-9.99416e-11	-0.773583
107821966	chr11:107821966:A:G	7.60498e-06	-1.34353	-1.14221
107822009	chr11:107822009:A:G	7.51754e-06	-1.35747	-1.13984
107822054	chr11:107822054:A:C	5.55109e-06	-1.42514	-1.37542
107822394	chr11:107822394:A:G	1.73568e-05	-1.50655	-0.154019
107822545	chr11:107822545:T:C	0.000110677	-9.99416e-11	0.192067
107822772	chr11:107822772:A:G	2.77187e-05	-9.99416e-11	-1.19244
107822878	chr11:107822878:T:C	3.84116e-05	-0.994543	0.128353
107822986	chr11:107822986:T:C	4.40032e-05	-9.99416e-11	-0.730286
107823198	chr11:107823198:G:C	9.15978e-05	-9.99416e-11	0.00285859
107823254	chr11:107823254:T:C	4.20136e-05	-0.927796	0.15124
107824109	chr11:107824109:C:G	6.62685e-06	-1.30471	-1.31871
107824142	chr11:107824142:T:C	4.18783e-05	-9.99416e-11	-0.779781
107824167	chr11:107824167:AATAG:A	3.50201e-05	-9.99416e-11	-0.958627
107824188	chr11:107824188:T:C	5.56521e-06	-1.42297	-1.37505
107824364	chr11:107824364:G:A	1.93415e-05	-0.392872	-1.15943
107824491	chr11:107824491:A:G	5.49096e-06	-1.43367	-1.37777
107824559	chr11:107824559:A:G	4.38959e-05	-0.896016	0.163288
107824786	chr11:107824786:C:T	2.54267e-05	-9.99416e-11	-1.27875
107824811	chr11:107824811:A:T	6.72078e-06	-1.30458	-1.30476
107824855	chr11:107824855:C:T	7.75818e-06	-1.05995	-1.40585
107824978	chr11:107824978:T:C	1.11322e-05	-0.793533	-1.31117
107825018	chr11:107825018:A:G	6.75381e-06	-1.29721	-1.30723
107825135	chr11:107825135:C:G	1.77399e-05	-1.5037	-0.135037
107825178	chr11:107825178:T:C	9.91674e-05	0.0822604	-3.91713e-10
107825187	chr11:107825187:A:G	6.30304e-05	-0.370932	-3.91713e-10
107825648	chr11:107825648:T:G	1.57546e-05	-0.406831	-1.35059
107825916	chr11:107825916:G:A	5.24125e-06	-1.45216	-1.40582
107826144	chr11:107826144:C:T	3.84751e-05	-9.99416e-11	-0.864536
107826299	chr11:107826299:G:A	2.73781e-05	-9.99416e-11	-1.20481
107826300	chr11:107826300:C:T	6.94229e-06	-1.30252	-1.2744
107826354	chr11:107826354:A:G	7.01009e-06	-1.29713	-1.27007
107826368	chr11:107826368:C:T	2.23884e-05	-1.40601	-3.91713e-10
107826381	chr11:107826381:A:C	2.0289e-05	-1.50447	-3.91713e-10
107826398	chr11:107826398:C:T	3.35822e-05	-9.99416e-11	-1.00055
107826416	chr11:107826416:G:GT	2.45494e-05	-9.99416e-11	-1.31386
107826551	chr11:107826551:A:C	2.87616e-05	-9.99416e-11	-1.15551
107826907	chr11:107826907:A:G	6.94926e-06	-1.29496	-1.28095
107826919	chr11:107826919:TA:T	6.65017e-05	-9.99416e-11	-0.317321
107827016	chr11:107827016:T:C	4.17512e-05	-9.99416e-11	-0.78282
107827053	chr11:107827053:A:G	6.8239e-06	-1.30494	-1.28917
107827283	chr11:107827283:G:A	4.24664e-05	-9.99416e-11	-0.765835
107827892	chr11:107827892:T:C	1.99221e-05	-0.411851	-1.11087
107827924	chr11:107827924:T:A	4.50214e-05	-9.99416e-11	-0.707412
107827973	chr11:107827973:C:T	7.0218e-05	-9.99416e-11	-0.262944
107828127	chr11:107828127:T:A	2.68831e-05	-9.99416e-11	-1.22305
107828210	chr11:107828210:G:A	6.98124e-06	-1.29257	-1.27875
107828241	chr11:107828241:C:G	2.743e-05	-9.99416e-11	-1.20291
107828264	chr11:107828264:G:A	2.23893e-05	-9.99416e-11	-1.40597
107828303	chr11:107828303:G:A	1.10112e-05	-1.24325	-0.872385
107828321	chr11:107828321:C:G	2.3041e-05	-9.99416e-11	-1.37727
107828359	chr11:107828359:G:A	4.78371e-05	-0.646747	-3.91713e-10
107828377	chr11:107828377:T:C	1.07715e-05	-0.862833	-1.27482
107828380	chr11:107828380:A:G	6.98856e-06	-1.30068	-1.26959
107828732	chr11:107828732:C:CAT	6.88024e-06	-1.30557	-1.28033
107828762	chr11:107828762:A:G	6.73133e-06	-1.32655	-1.28123
107828796	chr11:107828796:T:C	1.75456e-05	-1.49441	-0.155339
107828835	chr11:107828835:A:G	6.91066e-06	-1.30105	-1.28044
107828844	chr11:107828844:T:C	6.56016e-06	-1.32527	-1.30826
107829119	chr11:107829119:A:G	7.44846e-06	-1.27435	-1.23219
107829248	chr11:107829248:A:G	6.88781e-06	-1.30157	-1.28322
107829374	chr11:107829374:G:A	1.91392e-05	-0.463191	-1.09962
107829434	chr11:107829434:T:C	1.59533e-05	-1.49199	-0.25289
107829460	chr11:107829460:C:T	6.90452e-06	-1.29599	-1.28638
107829477	chr11:107829477:C:T	5.52826e-06	-1.41505	-1.38963
107829566	chr11:107829566:A:G	3.66114e-05	-9.99416e-11	-0.914189
107829775	chr11:107829775:AT:A	2.94505e-05	-9.99416e-11	-1.13184
107829776	chr11:107829776:T:A	0.000166149	0.598339	-3.91713e-10
107829921	chr11:107829921:T:A	6.8455e-06	-1.30702	-1.28394
107830201	chr11:107830201:T:C	2.47195e-05	-9.99416e-11	-1.30696
107830254	chr11:107830254:T:C	6.91333e-06	-1.31323	-1.26787
107830300	chr11:107830300:T:C	1.05945e-05	-0.836014	-1.3182
107830457	chr11:107830457:G:A	5.95049e-05	-9.99416e-11	-0.428491
107830958	chr11:107830958:T:C	3.97075e-05	-9.99416e-11	-0.833008
107831058	chr11:107831058:C:A	3.92014e-05	-0.987343	0.141508
107831088	chr11:107831088:C:T	7.02783e-06	-1.27005	-1.29462
107831245	chr11:107831245:T:C	4.24664e-05	-9.99416e-11	-0.765835
107831276	chr11:107831276:G:A	1.49179e-05	-0.453331	-1.35866
107831583	chr11:107831583:G:A	2.83186e-05	-9.99416e-11	-1.17103
107831635	chr11:107831635:T:C	4.23501e-05	-9.99416e-11	-0.768578
107832180	chr11:107832180:T:A	6.37164e-06	-1.26492	-1.39777
107832208	chr11:107832208:C:G	3.89102e-05	-9.99416e-11	-0.853292
107832410	chr11:107832410:T:C	2.93636e-05	-9.99416e-11	-1.13479
107832414	chr11:107832414:C:G	8.43588e-05	-9.99416e-11	-0.0794696
107832601	chr11:107832601:A:G	7.35117e-06	-1.32085	-1.19884
107832663	chr11:107832663:G:A	2.95966e-05	-9.99416e-11	-1.12689
107832710	chr11:107832710:A:G	1.10123e-05	-0.732092	-1.38345
107832896	chr11:107832896:A:C	3.07579e-05	-9.99416e-11	-1.0884
107832908	chr11:107832908:T:C	6.55116e-05	-9.99416e-11	-0.332322
107833126	chr11:107833126:T:C	2.90362e-05	-9.99416e-11	-1.146
107833131	chr11:107833131:T:C	7.28482e-06	-1.33041	-1.19834
107833249	chr11:107833249:C:T	3.06821e-05	-9.99416e-11	-1.09087
107833417	chr11:107833417:G:A	3.0009e-05	-9.99416e-11	-1.11305
107834187	chr11:107834187:G:A	0.000100127	-0.715954	0.807845
107834241	chr11:107834241:G:C	3.0208e-05	-9.99416e-11	-1.10644
107834283	chr11:107834283:C:T	9.17969e-05	-0.737131	0.74216
107834370	chr11:107834370:G:C	6.1083e-05	-9.99416e-11	-0.402316
107834479	chr11:107834479:C:T	3.88233e-05	-9.99416e-11	-0.855528
107834577	chr11:107834577:G:A	3.99456e-05	-9.99416e-11	-0.827031
107834705	chr11:107834705:G:A	9.38186e-05	-9.99416e-11	0.0268145
107834865	chr11:107834865:AATT:A	2.90296e-05	-9.99416e-11	-1.14623
107834882	chr11:107834882:G:T	9.29595e-05	-0.716983	0.734598
107835366	chr11:107835366:G:A	8.50128e-05	-0.702354	0.630607
107835613	chr11:107835613:A:G	7.69248e-05	-9.99416e-11	-0.17172
107835697	chr11:107835697:A:G	2.76996e-05	-9.99416e-11	-1.19313
107835793	chr11:107835793:G:A	2.04021e-05	-1.49891	-3.91713e-10
107836106	chr11:107836106:C:T	0.00010077	-0.705369	0.803664
107836164	chr11:107836164:A:G	9.34003e-05	-0.715957	0.738303
107836233	chr11:107836233:CTTTT:C	3.15126e-05	-0.810089	-0.254072
107836344	chr11:107836344:G:T	9.11377e-05	-0.732193	0.730015
107836736	chr11:107836736:G:C	3.122e-05	-0.820979	-0.252512
107836738	chr11:107836738:A:C	3.03431e-05	-0.823682	-0.278298
107836783	chr11:107836783:T:G	3.07394e-05	-0.816273	-0.27273
107836973	chr11:107836973:C:T	2.38044e-05	-9.99416e-11	-1.34468
107837170	chr11:107837170:T:G	8.60833e-06	-1.12081	-1.24101
107837397	chr11:107837397:C:T	3.83525e-05	-0.674237	-0.193493
107837498	chr11:107837498:G:C	3.68257e-05	-9.99416e-11	-0.908353
107837593	chr11:107837593:C:T	2.24342e-05	-9.99416e-11	-1.40396
107838382	chr11:107838382:C:T	2.52573e-05	-9.99416e-11	-1.28544
107838469	chr11:107838469:C:T	2.34658e-05	-9.99416e-11	-1.35901
107839124	chr11:107839124:C:T	6.31981e-05	-0.957358	0.589084
107839609	chr11:107839609:T:C	2.35796e-05	-0.202931	-1.15124
107839867	chr11:107839867:G:A	3.2295e-05	-9.99416e-11	-1.03964
107840498	chr11:107840498:C:T	1.05654e-05	-1.25936	-0.897607
107840740	chr11:107840740:C:G	4.36173e-05	-9.99416e-11	-0.739094
107840909	chr11:107840909:C:A	5.21512e-06	-1.51441	-1.34858
107840938	chr11:107840938:A:G	1.06881e-05	-0.886854	-1.25857
107840966	chr11:107840966:C:T	1.12463e-05	-0.804713	-1.2898
107841176	chr11:107841176:C:T	3.36508e-05	-9.99416e-11	-0.998511
107841294	chr11:107841294:A:G	7.82678e-06	-1.12491	-1.33209
107841490	chr11:107841490:G:A	4.58152e-05	-9.99416e-11	-0.689932
107841704	chr11:107841704:G:A	6.01069e-05	-1.40841	0.989991
107841840	chr11:107841840:G:A	2.46487e-05	-9.99416e-11	-1.30983
107841881	chr11:107841881:A:G	0.000180693	0.68225	-3.91713e-10
107841958	chr11:107841958:C:T	4.89697e-05	-9.99416e-11	-0.623347
107842095	chr11:107842095:A:G	2.52088e-05	-9.99416e-11	-1.28736
107842397	chr11:107842397:A:G	5.24477e-05	0.339948	-0.89468
107842830	chr11:107842830:T:A	3.11405e-05	-9.99416e-11	-1.07604
107842976	chr11:107842976:C:A	2.36907e-05	-9.99416e-11	-1.34947
107842997	chr11:107842997:G:GC	4.51366e-05	-9.99416e-11	-0.704854
107843035	chr11:107843035:C:T	1.12874e-05	-0.690405	-1.40046
107843258	chr11:107843258:T:C	3.46347e-05	-9.99416e-11	-0.969692
107843509	chr11:107843509:C:T	4.40208e-05	-9.99416e-11	-0.729886
107843513	chr11:107843513:G:A	4.48043e-05	-9.99416e-11	-0.712245
107843737	chr11:107843737:T:C	4.66458e-05	-9.99416e-11	-0.671967
107844026	chr11:107844026:G:T	2.41897e-05	-9.99416e-11	-1.32862
107844254	chr11:107844254:T:C	2.37651e-05	-1.34633	-3.91713e-10
107844395	chr11:107844395:A:G	2.09945e-05	-1.47029	-3.91713e-10
107844701	chr11:107844701:G:A	4.90159e-05	-9.99416e-11	-0.622404
107844750	chr11:107844750:G:A	2.28087e-05	-9.99416e-11	-1.38741
107845019	chr11:107845019:T:C	0.000123777	-1.40299	1.70693
107845218	chr11:107845218:C:T	2.53267e-05	-9.99416e-11	-1.28269
107845681	chr11:107845681:G:A	2.87977e-05	-9.99416e-11	-1.15425
107845719	chr11:107845719:A:G	5.68154e-06	-1.37299	-1.40434
107845907	chr11:107845907:C:T	3.54291e-05	-9.99416e-11	-0.947015
107845913	chr11:107845913:G:A	2.5846e-05	-9.99416e-11	-1.26239
107846148	chr11:107846148:G:A	9.9252e-06	-1.18859	-1.03088
107846277	chr11:107846277:T:A	2.48926e-05	-9.99416e-11	-1.29998
107846367	chr11:107846367:C:T	2.72465e-05	-1.20962	-3.91713e-10
107846374	chr11:107846374:G:T	9.25138e-06	-1.1628	-1.12698
107846465	chr11:107846465:C:T	2.49819e-05	-9.99416e-11	-1.2964
107846916	chr11:107846916:C:T	1.13453e-05	-1.13077	-0.954978
107847182	chr11:107847182:A:C	3.20815e-05	-9.99416e-11	-1.04627
107847344	chr11:107847344:C:T	2.55667e-05	-9.99416e-11	-1.27326
107847702	chr11:107847702:G:A	9.51508e-06	-1.16998	-1.09169
107847760	chr11:107847760:T:C	7.40667e-06	-1.15128	-1.36088
107847946	chr11:107847946:CT:C	2.86014e-05	-9.99416e-11	-1.16109
107848037	chr11:107848037:G:A	2.25875e-05	-9.99416e-11	-1.39715
107848273	chr11:107848273:GAAAA:G	7.15893e-06	-1.3742	-1.17199
107848277	chr11:107848277:A:G	3.37491e-05	-0.995594	-3.91713e-10
107848603	chr11:107848603:A:G	8.02024e-06	-1.11648	-1.3161
107848662	chr11:107848662:A:G	2.50844e-05	-9.99416e-11	-1.2923
107849465	chr11:107849465:C:T	9.7646e-06	-1.13448	-1.1013
107849468	chr11:107849468:G:A	3.24646e-05	-9.99416e-11	-1.0344
107849470	chr11:107849470:C:G	2.89793e-05	-9.99416e-11	-1.14797
107849500	chr11:107849500:T:A	7.98714e-06	-1.11847	-1.31825
107849599	chr11:107849599:A:G	1.51212e-05	-0.392666	-1.40578
107850005	chr11:107850005:AC:A	9.03028e-05	-9.99416e-11	-0.01138
107850322	chr11:107850322:G:A	3.51575e-05	-9.99416e-11	-0.954712
107850679	chr11:107850679:G:A	2.44795e-05	-9.99416e-11	-1.31671
107850780	chr11:107850780:C:T	1.09484e-05	-1.06746	-1.05389
107850881	chr11:107850881:C:T	2.87158e-05	-9.99416e-11	-1.1571
107850925	chr11:107850925:A:G	2.76111e-05	-9.99416e-11	-1.19633
107851040	chr11:107851040:G:A	2.60675e-05	-9.99416e-11	-1.25386
107851074	chr11:107851074:C:A	3.98102e-05	-9.99416e-11	-0.830427
107851175	chr11:107851175:A:G	9.42395e-06	-1.05213	-1.21916
107851395	chr11:107851395:G:A	3.83759e-05	-9.99416e-11	-0.86712
107851459	chr11:107851459:G:A	9.01633e-06	-0.922297	-1.39321
107851571	chr11:107851571:G:A	5.26449e-06	-1.51565	-1.33792
107851901	chr11:107851901:T:A	2.30989e-05	-1.37476	-3.91713e-10
107852512	chr11:107852512:C:T	9.41249e-06	-1.2397	-1.03281
107852548	chr11:107852548:CT:C	3.82551e-05	-1.12561	0.255336
107852667	chr11:107852667:T:C	3.61231e-05	-9.99416e-11	-0.927617
107852745	chr11:107852745:G:A	2.42507e-05	-9.99416e-11	-1.3261
107852982	chr11:107852982:A:G	2.43621e-05	-9.99416e-11	-1.32152
107853511	chr11:107853511:G:A	2.37403e-05	-9.99416e-11	-1.34738
107853870	chr11:107853870:G:A	2.87676e-05	-9.99416e-11	-1.1553
107853883	chr11:107853883:A:C	0.000183827	0.699444	-3.91713e-10
107854085	chr11:107854085:T:C	2.45943e-05	-9.99416e-11	-1.31203
107854678	chr11:107854678:T:C	3.7914e-05	-9.99416e-11	-0.879229
107854914	chr11:107854914:C:G	9.87897e-06	-1.25195	-0.972188
107855001	chr11:107855001:G:C	4.25104e-05	-9.99416e-11	-0.764801
107855129	chr11:107855129:T:A	0.000248364	1.00035	-3.91713e-10
107855219	chr11:107855219:A:G	9.25762e-05	0.0134826	-3.91713e-10
107855319	chr11:107855319:T:C	2.24891e-05	-9.99416e-11	-1.40152
107855343	chr11:107855343:C:T	6.61137e-05	-9.99416e-11	-0.323173
107856591	chr11:107856591:G:A	2.2856e-05	-9.99416e-11	-1.38533
107856619	chr11:107856619:C:T	8.43073e-06	-1.20244	-1.18023
107857695	chr11:107857695:TG:T	2.54278e-05	-9.99416e-11	-1.27871
107857704	chr11:107857704:A:T	8.24184e-06	-1.14037	-1.26495
107857812	chr11:107857812:CTTCT:C	3.66557e-05	-0.912981	-3.91713e-10
107857936	chr11:107857936:A:G	8.40314e-06	-1.12518	-1.26076
107858341	chr11:107858341:A:G	2.53598e-05	-9.99416e-11	-1.28138
107858390	chr11:107858390:C:CA	8.47804e-06	-1.09459	-1.28248
107858400	chr11:107858400:G:A	8.43603e-06	-1.09956	-1.28247
107858861	chr11:107858861:C:T	2.39981e-05	-9.99416e-11	-1.33657
107858889	chr11:107858889:G:T	1.27597e-05	-0.567855	-1.4004
107859995	chr11:107859995:G:C	2.48988e-05	-9.99416e-11	-1.29973
107860149	chr11:107860149:A:C	2.58923e-05	-9.99416e-11	-1.2606
107860178	chr11:107860178:T:C	2.85587e-05	-1.38813	0.225547
107860449	chr11:107860449:A:G	2.41296e-05	-9.99416e-11	-1.33111
107860461	chr11:107860461:C:T	2.31145e-05	-9.99416e-11	-1.37409
107860814	chr11:107860814:A:G	6.47357e-06	-1.44415	-1.20267
107861053	chr11:107861053:G:A	9.95134e-06	-0.871055	-1.34579
107861423	chr11:107861423:C:T	2.63194e-05	-9.99416e-11	-1.24424
107861660	chr11:107861660:T:C	0.000101344	-9.99416e-11	0.103967
107861664	chr11:107861664:A:T	7.13251e-06	-1.32717	-1.22271
107861665	chr11:107861665:C:T	7.23938e-06	-1.33124	-1.20377
107861712	chr11:107861712:T:C	5.40575e-06	-1.43617	-1.39092
107861732	chr11:107861732:T:C	1.08997e-05	-0.751531	-1.37429
107862123	chr11:107862123:G:A	3.11013e-05	-9.99416e-11	-1.0773
107862434	chr11:107862434:GA:G	9.47806e-05	-9.99416e-11	0.0370154
107862899	chr11:107862899:A:G	2.00749e-05	-1.51508	-3.91713e-10
107862917	chr11:107862917:T:C	2.28903e-05	-1.38383	-3.91713e-10
107862961	chr11:107862961:T:A	1.57844e-05	-1.42578	-0.329747
107863748	chr11:107863748:G:A	6.55544e-05	-9.99416e-11	-0.331668
107864080	chr11:107864080:C:T	2.36515e-05	-9.99416e-11	-1.35112
107864389	chr11:107864389:C:T	1.63895e-05	-1.43145	-0.286452
107864390	chr11:107864390:G:A	2.39552e-05	-9.99416e-11	-1.33836
107864424	chr11:107864424:T:A	1.40268e-05	-1.44365	-0.429928
107864477	chr11:107864477:C:G	2.29108e-05	-9.99416e-11	-1.38294
107864479	chr11:107864479:A:G	2.28981e-05	-9.99416e-11	-1.38349
107864776	chr11:107864776:G:A	1.90843e-05	-1.41821	-0.14747
107865560	chr11:107865560:A:T	2.33017e-05	-9.99416e-11	-1.36602
107865871	chr11:107865871:G:A	1.86247e-05	-1.43998	-0.150078
107866028	chr11:107866028:G:T	2.83268e-05	-9.99416e-11	-1.17074
107866132	chr11:107866132:C:T	5.65234e-06	-1.45559	-1.32689
107866137	chr11:107866137:G:C	1.31849e-05	-1.41974	-0.515734
107866421	chr11:107866421:C:G	0.000601786	1.88535	-3.91713e-10
107866660	chr11:107866660:C:T	5.08436e-06	-1.49614	-1.39224
107866897	chr11:107866897:G:T	1.28958e-05	-1.42151	-0.536139
107866899	chr11:107866899:G:A	1.5475e-05	-1.13527	-0.640056
107867036	chr11:107867036:C:T	1.85254e-05	-1.40727	-0.188141
107867068	chr11:107867068:GACTTCAGGTGATC:G	1.77705e-05	-1.435	-0.202004
107867115	chr11:107867115:C:T	1.40845e-05	-0.592964	-1.27651
107867820	chr11:107867820:G:C	1.58518e-05	-1.41261	-0.338651
107868033	chr11:107868033:T:C	2.39493e-05	-9.99416e-11	-1.33861
107868561	chr11:107868561:C:G	7.78581e-05	-0.159661	-3.91713e-10
107868564	chr11:107868564:G:A	2.7681e-05	-9.99416e-11	-1.1938
107868766	chr11:107868766:C:T	2.256e-05	-9.99416e-11	-1.39837
107868992	chr11:107868992:C:T	2.26874e-05	-9.99416e-11	-1.39274
107869045	chr11:107869045:G:C	5.50677e-06	-1.47544	-1.33313
107869163	chr11:107869163:C:G	0.000102865	1.41517	-1.29629
107869223	chr11:107869223:T:G	2.36548e-05	-9.99416e-11	-1.35098
107869271	chr11:107869271:G:A	2.34296e-05	-9.99416e-11	-1.36055
107869282	chr11:107869282:G:A	4.50046e-05	-9.99416e-11	-0.707784
107869887	chr11:107869887:C:T	2.37375e-05	-9.99416e-11	-1.34749
107871343	chr11:107871343:G:T	5.54742e-06	-1.47633	-1.32489
107871570	chr11:107871570:C:T	2.56429e-05	-9.99416e-11	-1.27028
107871821	chr11:107871821:T:C	2.47626e-05	0.0479608	-1.35317
107872065	chr11:107872065:G:C	1.65668e-05	-1.34032	-0.366827
107872136	chr11:107872136:A:G	2.66574e-05	-9.99416e-11	-1.23148
107872429	chr11:107872429:A:G	4.31802e-05	-1.40909	0.659928
107872856	chr11:107872856:A:G	1.74896e-05	-1.34927	-0.303679
107872868	chr11:107872868:A:G	1.86864e-05	-1.35632	-0.230429
107873135	chr11:107873135:TG:T	2.47926e-05	-9.99416e-11	-1.304
107873279	chr11:107873279:C:T	5.17554e-06	-1.47805	-1.39255
107873577	chr11:107873577:A:G	2.2151e-05	-1.39713	-0.0195388
107874043	chr11:107874043:C:A	1.56768e-05	-1.4051	-0.357266
107874191	chr11:107874191:G:T	4.18459e-05	-0.780556	-3.91713e-10
107874264	chr11:107874264:T:A	3.56e-05	-9.99416e-11	-0.942202
107874320	chr11:107874320:G:A	5.29363e-06	-1.44497	-1.40307
107874505	chr11:107874505:C:CA	5.13174e-06	-1.48613	-1.39298
107874597	chr11:107874597:T:A	1.36246e-05	-1.30036	-0.602316
107874749	chr11:107874749:C:T	1.57497e-05	-1.4044	-0.35333
107875587	chr11:107875587:G:A	2.62667e-05	-1.43249	0.186242
107875618	chr11:107875618:G:A	1.45164e-05	-1.38785	-0.45142
107875703	chr11:107875703:C:T	2.44342e-05	-1.31856	-3.91713e-10
107875704	chr11:107875704:G:A	2.25385e-05	-0.0145006	-1.38482
107875889	chr11:107875889:T:C	2.62018e-05	-9.99416e-11	-1.24872
107876299	chr11:107876299:C:T	1.43507e-05	-1.40294	-0.447807
107876802	chr11:107876802:C:T	2.29512e-05	-9.99416e-11	-1.38118
107877018	chr11:107877018:G:A	2.30413e-05	-9.99416e-11	-1.37726
107877302	chr11:107877302:C:T	5.08459e-05	-1.19874	0.612994
107877490	chr11:107877490:G:A	3.37476e-05	-9.99416e-11	-0.995639
107877690	chr11:107877690:A:G	1.23347e-05	-1.49655	-0.505578
107877803	chr11:107877803:G:A	2.24654e-05	-9.99416e-11	-1.40257
107878103	chr11:107878103:T:C	8.05236e-06	-1.06844	-1.36015
107878361	chr11:107878361:G:A	2.44423e-05	-9.99416e-11	-1.31823
107878573	chr11:107878573:G:A	9.5066e-06	-1.46682	-0.795745
107879947	chr11:107879947:C:T	2.24078e-05	-9.99416e-11	-1.40514
107879998	chr11:107879998:A:G	3.31755e-05	-9.99416e-11	-1.01274
107880036	chr11:107880036:C:T	1.01615e-05	-1.22822	-0.967724
107880194	chr11:107880194:T:C	2.04225e-05	-1.49791	-3.91713e-10
107880781	chr11:107880781:C:T	5.81489e-06	-1.42782	-1.3263
107880838	chr11:107880838:A:G	2.95179e-05	-9.99416e-11	-1.12955
107880981	chr11:107880981:C:A	2.60009e-05	-1.25642	-3.91713e-10
107881133	chr11:107881133:A:G	2.23891e-05	-9.99416e-11	-1.40597
107881168	chr11:107881168:G:GTTAA	1.2492e-05	-1.22078	-0.768676
107881259	chr11:107881259:C:T	2.24007e-05	-9.99416e-11	-1.40546
107881305	chr11:107881305:C:T	2.24253e-05	-9.99416e-11	-1.40436
107881307	chr11:107881307:A:C	2.2743e-05	-9.99416e-11	-1.39029
107881347	chr11:107881347:C:T	2.81128e-05	-1.17832	-3.91713e-10
107881729	chr11:107881729:A:G	8.77732e-05	-9.99416e-11	-0.0397928
107882167	chr11:107882167:G:T	2.23976e-05	-9.99416e-11	-1.4056
107882424	chr11:107882424:T:G	1.04492e-05	-0.917222	-1.2508
107882429	chr11:107882429:G:C	2.23932e-05	-9.99416e-11	-1.40579
107882442	chr11:107882442:T:G	2.59363e-05	-9.99416e-11	-1.25891
107882559	chr11:107882559:T:A	6.99921e-06	-1.27528	-1.29347
107882755	chr11:107882755:T:A	8.03918e-06	-1.05355	-1.37667
107882900	chr11:107882900:T:C	2.30758e-05	-9.99416e-11	-1.37577
107883542	chr11:107883542:A:G	3.7052e-05	-9.99416e-11	-0.902226
107883610	chr11:107883610:C:G	1.06454e-05	-0.802375	-1.34704
107883675	chr11:107883675:T:C	3.53555e-05	-9.99416e-11	-0.949096
107884077	chr11:107884077:T:A	3.17805e-05	-9.99416e-11	-1.0557
107884217	chr11:107884217:C:T	2.30544e-05	-9.99416e-11	-1.37669
107884360	chr11:107884360:A:G	0.000197373	0.770545	-3.91713e-10
107884508	chr11:107884508:C:T	1.07009e-05	-1.33901	-0.805203
107884895	chr11:107884895:TG:T	2.23974e-05	-9.99416e-11	-1.40561
107885005	chr11:107885005:C:T	1.24968e-05	-1.10683	-0.882254
107885813	chr11:107885813:C:T	3.1665e-05	-9.99416e-11	-1.05934
107885842	chr11:107885842:C:T	9.17326e-06	-1.01124	-1.28702
107885934	chr11:107885934:G:A	2.40339e-05	-9.99416e-11	-1.33508
107885935	chr11:107885935:C:T	1.31424e-05	-1.49399	-0.444719
107886292	chr11:107886292:G:A	1.09007e-05	-1.47916	-0.64656
107886526	chr11:107886526:G:A	5.70447e-05	-9.99416e-11	-0.470714
107886624	chr11:107886624:C:A	3.1724e-05	-9.99416e-11	-1.05748
107886625	chr11:107886625:C:A	3.15501e-05	-9.99416e-11	-1.06297
107886712	chr11:107886712:T:C	3.1319e-05	-9.99416e-11	-1.07032
107886713	chr11:107886713:G:A	2.54512e-05	-9.99416e-11	-1.27779
107886853	chr11:107886853:T:C	7.28545e-06	-1.28794	-1.24073
107887036	chr11:107887036:C:T	1.05868e-05	-1.24838	-0.90657
107887396	chr11:107887396:A:G	3.56514e-05	-0.940762	-3.91713e-10
107887532	chr11:107887532:G:C	2.26037e-05	-9.99416e-11	-1.39644
107887576	chr11:107887576:TA:GA	1.03796e-05	-0.921302	-1.25341
107888415	chr11:107888415:G:T	7.96523e-06	-1.23796	-1.2015
107888463	chr11:107888463:G:A	5.28354e-05	-9.99416e-11	-0.547368
107888788	chr11:107888788:T:A	2.85486e-05	-9.99416e-11	-1.16294
107888790	chr11:107888790:A:G	8.23694e-06	-1.23646	-1.16946
107888830	chr11:107888830:T:G	6.4429e-05	-9.99416e-11	-0.348985
107888902	chr11:107888902:G:A	3.9411e-05	-9.99416e-11	-0.840503
107889202	chr11:107889202:T:C	2.3536e-05	-9.99416e-11	-1.35602
107889276	chr11:107889276:G:A	1.03896e-05	-0.767759	-1.40598
107889414	chr11:107889414:C:A	3.61385e-05	-0.290817	-0.636373
107889454	chr11:107889454:A:G	2.26175e-05	-9.99416e-11	-1.39583
107889525	chr11:107889525:G:A	2.28072e-05	-9.99416e-11	-1.38747
107890143	chr11:107890143:A:T	2.96369e-05	-9.99416e-11	-1.12553
107890387	chr11:107890387:A:G	1.10489e-05	-1.07377	-1.03845
107890577	chr11:107890577:G:A	2.4563e-05	-9.99416e-11	-1.31331
107890641	chr11:107890641:A:T	2.31549e-05	-9.99416e-11	-1.37234
107890824	chr11:107890824:T:C	1.07538e-05	-1.11017	-1.02911
107890884	chr11:107890884:G:A	2.27475e-05	-9.99416e-11	-1.39009
107891131	chr11:107891131:AG:A	6.95176e-06	-1.21037	-1.36519
107891226	chr11:107891226:T:C	2.26936e-05	-9.99416e-11	-1.39246
107891500	chr11:107891500:C:T	8.61677e-06	-1.50969	-0.851151
107891712	chr11:107891712:T:C	8.00209e-06	-1.29487	-1.13997
107891757	chr11:107891757:G:A	9.84683e-06	-1.51417	-0.713227
107891850	chr11:107891850:G:C	3.44417e-05	-1.11038	0.135096
107891897	chr11:107891897:A:G	7.92485e-06	-1.15147	-1.29308
107892214	chr11:107892214:C:T	1.65746e-05	-0.4561	-1.25058
107892983	chr11:107892983:C:T	2.56929e-05	-9.99416e-11	-1.26833
107893032	chr11:107893032:C:T	8.01733e-05	1.23682	-1.36718
107893081	chr11:107893081:C:G	9.0544e-06	-0.913938	-1.39736
107893294	chr11:107893294:C:CAGG	1.27793e-05	-0.56344	-1.40328
107893438	chr11:107893438:G:T	1.35933e-05	-0.532135	-1.37284
107893446	chr11:107893446:A:G	5.77265e-06	-1.36985	-1.39157
107893784	chr11:107893784:G:A	0.000104303	-9.99416e-11	0.132756
107893802	chr11:107893802:T:C	2.06988e-05	-0.148931	-1.33554
107895531	chr11:107895531:A:G	2.43987e-05	-9.99416e-11	-1.32002
107895637	chr11:107895637:C:T	3.04078e-05	-1.44599	0.346135
107895677	chr11:107895677:A:G	2.48043e-05	-9.99416e-11	-1.30353
107895825	chr11:107895825:T:A	3.11117e-05	-1.07697	-3.91713e-10
107895890	chr11:107895890:C:T	4.10836e-05	-9.99416e-11	-0.79894
107895983	chr11:107895983:G:A	4.01835e-05	-9.99416e-11	-0.821092
107896128	chr11:107896128:G:A	8.86608e-06	-0.927228	-1.40509
107896153	chr11:107896153:G:T	7.9757e-06	-1.07825	-1.3599
107896238	chr11:107896238:C:A	4.00188e-05	-9.99416e-11	-0.825198
107896283	chr11:107896283:C:A	2.56801e-05	-9.99416e-11	-1.26883
107897031	chr11:107897031:G:A	6.93333e-06	-1.22316	-1.35505
107897419	chr11:107897419:C:T	2.81518e-05	-9.99416e-11	-1.17694
107897968	chr11:107897968:G:T	2.43333e-05	-9.99416e-11	-1.32271
107898204	chr11:107898204:T:C	2.23909e-05	-9.99416e-11	-1.4059
107898303	chr11:107898303:A:G	2.02054e-05	-1.5086	-3.91713e-10
107898565	chr11:107898565:A:C	2.32106e-05	-9.99416e-11	-1.36994
107898681	chr11:107898681:C:T	1.75486e-05	-1.19122	-0.458355
107898940	chr11:107898940:G:A	1.458e-05	-1.48604	-0.34886
107899127	chr11:107899127:G:A	2.23916e-05	-9.99416e-11	-1.40586
107899276	chr11:107899276:A:G	2.25907e-05	-9.99416e-11	-1.39701
107900422	chr11:107900422:G:A	9.72108e-06	-0.839343	-1.40091
107900770	chr11:107900770:A:C	2.41668e-05	-9.99416e-11	-1.32957
107901141	chr11:107901141:T:G	9.53366e-06	-0.85957	-1.40015
107901167	chr11:107901167:C:T	2.24055e-05	-9.99416e-11	-1.40524
107901378	chr11:107901378:A:G	1.55683e-05	-1.17247	-0.596836
107901502	chr11:107901502:A:G	1.2529e-05	-0.638201	-1.34831
107901567	chr11:107901567:C:T	7.25882e-06	-1.16777	-1.36456
107901855	chr11:107901855:G:A	8.14582e-05	1.2297	-1.34416
107902007	chr11:107902007:G:A	2.27988e-05	-9.99416e-11	-1.38784
107902401	chr11:107902401:C:T	4.03668e-05	-9.99416e-11	-0.816542
107902463	chr11:107902463:T:A	8.6446e-05	-9.99416e-11	-0.0550288
107902610	chr11:107902610:T:C	6.91198e-06	-1.35252	-1.22878
107902896	chr11:107902896:A:G	3.84571e-05	-9.99416e-11	-0.865006
107903213	chr11:107903213:C:T	2.41043e-05	-9.99416e-11	-1.33216
107903615	chr11:107903615:C:T	2.84923e-05	-9.99416e-11	-1.16492
107903958	chr11:107903958:T:A	0.000144363	0.457785	-3.91713e-10
107904127	chr11:107904127:G:A	1.2294e-05	-0.82994	-1.1755
107904720	chr11:107904720:C:T	2.19698e-05	-1.42488	-3.91713e-10
107904964	chr11:107904964:G:C	2.38931e-05	-9.99416e-11	-1.34096
107905205	chr11:107905205:G:A	0.000117991	-9.99416e-11	0.25606
107905639	chr11:107905639:A:C	7.79146e-06	-1.06784	-1.39368
107905941	chr11:107905941:C:T	9.57029e-06	-0.899606	-1.35628
107906126	chr11:107906126:A:G	3.82095e-05	-9.99416e-11	-0.871464
107906484	chr11:107906484:A:T	6.90443e-06	-1.40565	-1.17674
107906762	chr11:107906762:C:T	2.59169e-05	-9.99416e-11	-1.25966
107906838	chr11:107906838:C:T	2.58699e-05	-9.99416e-11	-1.26147
107906885	chr11:107906885:CT:C	7.56024e-06	-1.09485	-1.3968
107907130	chr11:107907130:G:A	5.90067e-06	-1.40782	-1.33166
107907630	chr11:107907630:G:A	3.23362e-05	-9.99416e-11	-1.03836
107907803	chr11:107907803:G:T	2.46865e-05	-9.99416e-11	-1.30829
107907902	chr11:107907902:A:G	2.27725e-05	-9.99416e-11	-1.38899
107908072	chr11:107908072:G:A	1.35796e-05	-1.50586	-0.400121
107908118	chr11:107908118:T:C	7.7401e-06	-1.12318	-1.34495
107908305	chr11:107908305:G:A	1.18574e-05	-1.49675	-0.544849
107908365	chr11:107908365:A:C	1.40693e-05	-0.752537	-1.11801
107908378	chr11:107908378:G:A	2.77326e-05	-1.19194	-3.91713e-10
107908634	chr11:107908634:C:G	2.39078e-05	-9.99416e-11	-1.34034
107908663	chr11:107908663:C:T	6.56833e-06	-1.44961	-1.18268
107908678	chr11:107908678:G:A	0.000334235	-0.306732	1.60403
107908923	chr11:107908923:C:T	9.02184e-06	-0.987264	-1.32764
107909167	chr11:107909167:G:T	2.40084e-05	-9.99416e-11	-1.33615
107909455	chr11:107909455:G:A	2.40789e-05	-0.125089	-1.20812
107909782	chr11:107909782:T:TA	2.36789e-05	-9.99416e-11	-1.34997
107910164	chr11:107910164:T:C	2.38358e-05	-1.34336	-3.91713e-10
107910563	chr11:107910563:G:A	3.28449e-05	-1.02275	-3.91713e-10
107910765	chr11:107910765:T:A	7.35127e-06	-1.1241	-1.39557
107910890	chr11:107910890:C:T	2.2766e-05	-9.99416e-11	-1.38928
107910938	chr11:107910938:G:T	2.34681e-05	-9.99416e-11	-1.35891
107910964	chr11:107910964:T:C	2.46242e-05	-9.99416e-11	-1.31082
107911483	chr11:107911483:T:C	7.30205e-06	-1.16371	-1.36269
107911489	chr11:107911489:G:A	7.71387e-06	-1.11516	-1.35637
107911492	chr11:107911492:A:G	7.4594e-06	-1.1653	-1.33977
107911502	chr11:107911502:A:G	2.24976e-05	-9.99416e-11	-1.40114
107911710	chr11:107911710:T:G	2.56487e-05	-9.99416e-11	-1.27006
107911832	chr11:107911832:G:C	5.23222e-05	-9.99416e-11	-0.557128
107912089	chr11:107912089:AGTCTG:A	3.11205e-05	-9.99416e-11	-1.07668
107912199	chr11:107912199:G:A	9.21491e-06	-1.23231	-1.06142
107912222	chr11:107912222:G:A	2.05806e-05	-1.4902	-3.91713e-10
107912308	chr11:107912308:C:G	2.45034e-05	-9.99416e-11	-1.31574
107912487	chr11:107912487:C:A	3.85448e-05	-9.99416e-11	-0.862728
107912913	chr11:107912913:G:A	7.96862e-06	-1.42384	-1.0152
107912930	chr11:107912930:G:A	2.40934e-05	-9.99416e-11	-1.33261
107913088	chr11:107913088:AAAG:A	3.56523e-05	-9.99416e-11	-0.940736
107913587	chr11:107913587:C:T	2.36804e-05	-9.99416e-11	-1.3499
107913742	chr11:107913742:A:G	2.88149e-05	-9.99416e-11	-1.15366
107913850	chr11:107913850:T:G	2.26884e-05	-9.99416e-11	-1.3927
107914357	chr11:107914357:C:T	3.42776e-05	-9.99416e-11	-0.980057
107914523	chr11:107914523:T:C	3.74489e-05	-9.99416e-11	-0.891571
107915003	chr11:107915003:C:T	3.40893e-05	-9.99416e-11	-0.985564
107915332	chr11:107915332:G:T	2.52678e-05	-9.99416e-11	-1.28502
107917832	chr11:107917832:GTGTACAAAAT:G	2.9733e-05	-9.99416e-11	-1.12229
107918350	chr11:107918350:A:C	3.18445e-05	-9.99416e-11	-1.05368
107918376	chr11:107918376:T:C	3.83085e-05	-9.99416e-11	-0.868876
107918447	chr11:107918447:T:C	1.08255e-05	-1.11716	-1.01549
107918485	chr11:107918485:G:A	0.000502939	1.70592	-3.91713e-10
107918571	chr11:107918571:C:T	2.29342e-05	-9.99416e-11	-1.38192
107918635	chr11:107918635:T:C	4.07549e-05	-9.99416e-11	-0.806972
107919174	chr11:107919174:A:G	2.32479e-05	-9.99416e-11	-1.36834
107919252	chr11:107919252:T:C	3.80692e-05	-9.99416e-11	-0.875144
107919422	chr11:107919422:G:C	6.67345e-05	1.06518	-1.379
107919695	chr11:107919695:T:G	5.87906e-05	0.800964	-1.24153
107919826	chr11:107919826:C:A	6.83137e-06	-1.37492	-1.2181
107920399	chr11:107920399:G:A	0.00015003	-0.502324	0.998614
107920405	chr11:107920405:C:T	6.9152e-06	-1.21072	-1.3701
107920473	chr11:107920473:C:T	3.76987e-05	-9.99416e-11	-0.884923
107920488	chr11:107920488:G:A	2.79581e-05	-9.99416e-11	-1.18384
107920525	chr11:107920525:G:A	0.000196148	-9.99416e-11	0.764323
107920653	chr11:107920653:T:C	3.60122e-05	-9.99416e-11	-0.930692
107921269	chr11:107921269:T:C	7.66628e-06	-1.36733	-1.11038
107921372	chr11:107921372:A:G	8.95299e-06	-1.35467	-0.967893
107921449	chr11:107921449:A:T	8.71684e-06	-1.38871	-0.960579
107921453	chr11:107921453:TAA:T	5.90671e-06	-1.35385	-1.38461
107921618	chr11:107921618:G:A	9.59493e-06	-1.3227	-0.930609
107921632	chr11:107921632:G:A	2.24051e-05	-9.99416e-11	-1.40526
107921648	chr11:107921648:C:A	2.3497e-05	-9.99416e-11	-1.35768
107921687	chr11:107921687:T:A	0.000205244	-0.301696	1.11135
107921707	chr11:107921707:A:G	3.54256e-05	-9.99416e-11	-0.947115
107922686	chr11:107922686:C:A	1.13893e-05	-1.3972	-0.684673
107922692	chr11:107922692:G:A	3.70338e-05	-9.99416e-11	-0.902718
107922768	chr11:107922768:T:A	1.0185e-05	-1.32842	-0.86522
107922774	chr11:107922774:C:T	2.31092e-05	-9.99416e-11	-1.37432
107922923	chr11:107922923:A:C	3.23772e-05	-9.99416e-11	-1.03709
107923083	chr11:107923083:A:G	3.77436e-05	-9.99416e-11	-0.883732
107923307	chr11:107923307:A:T	2.30727e-05	-9.99416e-11	-1.3759
107923435	chr11:107923435:C:T	3.42051e-05	-9.99416e-11	-0.982175
107923857	chr11:107923857:A:G	2.40994e-05	-9.99416e-11	-1.33236
107924135	chr11:107924135:C:T	9.18007e-06	-1.37093	-0.926588
107924526	chr11:107924526:G:A	9.10432e-06	-1.36358	-0.942216
107924535	chr11:107924535:G:A	3.76751e-05	-9.99416e-11	-0.885549
107924640	chr11:107924640:C:CAG	1.30953e-05	-1.18909	-0.753203
107924662	chr11:107924662:G:C	3.77598e-05	-9.99416e-11	-0.883305
107924835	chr11:107924835:C:T	1.01532e-05	-1.33682	-0.859941
107924994	chr11:107924994:A:G	6.08108e-06	-1.3256	-1.38376
107924996	chr11:107924996:A:G	2.02958e-05	-1.50413	-3.91713e-10
107925570	chr11:107925570:C:G	3.74891e-05	-9.99416e-11	-0.890498
107925656	chr11:107925656:G:A	3.59189e-05	-9.99416e-11	-0.933285
107925792	chr11:107925792:A:G	3.78048e-05	-9.99416e-11	-0.882112
107925793	chr11:107925793:C:T	7.31003e-06	-1.1331	-1.3922
107925894	chr11:107925894:A:T	2.78433e-05	-9.99416e-11	-1.18796
107925991	chr11:107925991:A:G	2.39229e-05	-9.99416e-11	-1.33971
107926033	chr11:107926033:A:T	7.11292e-05	1.15429	-1.40434
107926362	chr11:107926362:A:G	3.62968e-05	-9.99416e-11	-0.92282
107926459	chr11:107926459:G:A	2.37022e-05	-9.99416e-11	-1.34898
107926956	chr11:107926956:T:C	3.58612e-05	-9.99416e-11	-0.934892
107927111	chr11:107927111:C:T	3.61789e-05	-9.99416e-11	-0.926072
107927189	chr11:107927189:C:A	3.61182e-05	-9.99416e-11	-0.927753
107927196	chr11:107927196:TA:T	3.64235e-05	-9.99416e-11	-0.919335
107927201	chr11:107927201:A:G	3.64758e-05	-9.99416e-11	-0.9179
107927348	chr11:107927348:A:G	9.15699e-06	-1.38798	-0.912055
107927799	chr11:107927799:T:C	2.37008e-05	-9.99416e-11	-1.34904
107928226	chr11:107928226:G:A	0.000120294	-1.33477	1.61016
107928919	chr11:107928919:C:G	3.71351e-05	-9.99416e-11	-0.899985
107929059	chr11:107929059:C:T	9.71801e-06	-1.00522	-1.23535
107929642	chr11:107929642:A:C	3.36447e-05	-9.99416e-11	-0.998695
107930726	chr11:107930726:T:C	2.0858e-05	-1.08023	-0.396584
107931046	chr11:107931046:T:C	8.82985e-06	-1.44734	-0.889072
107931112	chr11:107931112:G:A	1.02301e-05	-1.36962	-0.819598
107931415	chr11:107931415:T:C	9.99103e-06	-1.37416	-0.838705
107931832	chr11:107931832:C:T	3.76043e-05	-9.99416e-11	-0.887431
107931833	chr11:107931833:G:A	3.79188e-05	-9.99416e-11	-0.879101
107932015	chr11:107932015:AC:A	7.25166e-06	-1.12908	-1.40424
107932070	chr11:107932070:C:A	3.89423e-05	-9.99416e-11	-0.852468
107932417	chr11:107932417:T:C	1.32092e-05	-1.24836	-0.685281
107932786	chr11:107932786:C:G	2.34814e-05	-9.99416e-11	-1.35834
107932947	chr11:107932947:G:A	7.35665e-06	-1.27248	-1.24647
107933217	chr11:107933217:G:A	7.16166e-06	-1.14105	-1.40476
107933691	chr11:107933691:T:TC	3.2043e-05	-9.99416e-11	-1.04747
107933721	chr11:107933721:C:T	3.61872e-05	-9.99416e-11	-0.925844
107933763	chr11:107933763:C:T	8.87354e-06	-1.44962	-0.881852
107933764	chr11:107933764:G:A	2.35021e-05	-9.99416e-11	-1.35746
107933815	chr11:107933815:T:C	7.0798e-05	1.15126	-1.40598
107933845	chr11:107933845:G:A	9.43934e-06	-1.45041	-0.819255
107934440	chr11:107934440:G:A	3.95598e-05	-9.99416e-11	-0.836736
107934561	chr11:107934561:A:C	3.04402e-05	-1.09879	-3.91713e-10
107934573	chr11:107934573:G:T	1.38963e-05	-0.862072	-1.02085
107934579	chr11:107934579:A:G	2.4086e-05	-9.99416e-11	-1.33292
107934834	chr11:107934834:T:C	4.12135e-05	-9.99416e-11	-0.795784
107934894	chr11:107934894:A:T	1.24775e-05	-1.3285	-0.662124
107935043	chr11:107935043:TCCATGTTTTTTC:T	2.61421e-05	-1.251	-3.91713e-10
107935263	chr11:107935263:A:G	7.51968e-06	-1.12634	-1.37069
107935275	chr11:107935275:C:G	4.01113e-05	-9.99416e-11	-0.82289
107935376	chr11:107935376:TTC:T	4.20298e-05	-9.99416e-11	-0.776169
107935441	chr11:107935441:C:T	2.44333e-05	-9.99416e-11	-1.3186
107935639	chr11:107935639:G:A	6.07683e-06	-1.32346	-1.3866
107935662	chr11:107935662:C:T	5.11526e-06	-1.481	-1.40132
107935704	chr11:107935704:C:T	4.1081e-05	-9.99416e-11	-0.799004
107935986	chr11:107935986:A:T	1.37534e-05	-1.20883	-0.684431
107936199	chr11:107936199:G:A	7.26138e-06	-1.22104	-1.31094
107936405	chr11:107936405:ATCCCACTGGCTTATCTTCTCTTC:A	1.42969e-05	-1.24196	-0.612552
107937018	chr11:107937018:A:C	2.05596e-05	-1.49122	-3.91713e-10
107937169	chr11:107937169:T:C	2.31552e-05	-9.99416e-11	-1.37233
107937340	chr11:107937340:G:A	7.0775e-06	-1.21763	-1.34
107938082	chr11:107938082:G:A	2.27669e-05	-9.99416e-11	-1.38924
107938116	chr11:107938116:A:C	2.72483e-05	-9.99416e-11	-1.20956
107938133	chr11:107938133:C:T	3.31201e-05	-9.99416e-11	-1.01441
107938268	chr11:107938268:G:A	6.5118e-06	-1.43971	-1.20122
107938604	chr11:107938604:A:T	8.57664e-06	-1.26737	-1.09814
107939102	chr11:107939102:G:A	4.00087e-05	-9.99416e-11	-0.825453
107939372	chr11:107939372:C:T	2.02646e-05	-1.50567	-3.91713e-10
107939481	chr11:107939481:G:T	2.66724e-05	-9.99416e-11	-1.23092
107939719	chr11:107939719:G:T	4.00174e-05	-9.99416e-11	-0.825234
107939930	chr11:107939930:A:G	3.99153e-05	-9.99416e-11	-0.827788
107940041	chr11:107940041:T:C	2.36241e-05	-9.99416e-11	-1.35228
107940297	chr11:107940297:T:G	6.68786e-06	-1.24282	-1.37144
107940309	chr11:107940309:G:A	0.000662576	1.98159	-3.91713e-10
107940328	chr11:107940328:G:A	7.44068e-06	-1.20446	-1.30312
107940333	chr11:107940333:C:T	3.67163e-05	-9.99416e-11	-0.911329
107940681	chr11:107940681:T:C	4.02378e-05	-9.99416e-11	-0.819741
107940937	chr11:107940937:C:G	4.01041e-05	-9.99416e-11	-0.823071
107941617	chr11:107941617:G:C	1.96943e-05	-1.02218	-0.512035
107942398	chr11:107942398:A:G	4.10792e-05	-9.99416e-11	-0.799047
107942415	chr11:107942415:G:C	6.32504e-06	-1.34835	-1.32168
107942737	chr11:107942737:G:T	4.02441e-05	0.586071	-1.40566
107942944	chr11:107942944:T:C	4.00312e-05	-9.99416e-11	-0.82489
107943151	chr11:107943151:G:A	6.41318e-06	-1.33462	-1.32157
107943184	chr11:107943184:A:G	6.65331e-06	-1.31813	-1.3013
107943293	chr11:107943293:T:C	5.86066e-06	-1.40905	-1.33724
107943305	chr11:107943305:C:T	4.01113e-05	-9.99416e-11	-0.82289
107943865	chr11:107943865:C:T	2.23888e-05	-9.99416e-11	-1.40599
107944316	chr11:107944316:C:T	2.67349e-05	-9.99416e-11	-1.22858
107944473	chr11:107944473:G:C	8.40717e-06	-1.01991	-1.36555
107945001	chr11:107945001:G:A	1.09317e-05	-1.13334	-0.989543
107945116	chr11:107945116:G:A	5.47021e-06	-1.42128	-1.39395
107945159	chr11:107945159:A:G	6.53606e-06	-1.23415	-1.40306
107946612	chr11:107946612:A:G	2.5246e-05	-1.28588	-3.91713e-10
107946629	chr11:107946629:C:T	2.41708e-05	-9.99416e-11	-1.3294
107946668	chr11:107946668:G:T	5.17158e-06	-1.48898	-1.38239
107946781	chr11:107946781:T:A	4.684e-05	-9.99416e-11	-0.667812
107946789	chr11:107946789:A:T	2.31063e-05	-9.99416e-11	-1.37444
107947250	chr11:107947250:C:T	0.000117047	0.248024	-3.91713e-10
107947263	chr11:107947263:G:A	2.66917e-05	-9.99416e-11	-1.2302
107947298	chr11:107947298:A:G	2.36826e-05	-9.99416e-11	-1.34981
107947309	chr11:107947309:A:G	2.38334e-05	-9.99416e-11	-1.34346
107947399	chr11:107947399:G:A	5.03682e-05	-9.99416e-11	-0.59519
107947473	chr11:107947473:T:C	2.31339e-05	-9.99416e-11	-1.37325
107947832	chr11:107947832:A:C	2.26276e-05	-9.99416e-11	-1.39538
107948097	chr11:107948097:A:G	2.33982e-05	-9.99416e-11	-1.36189
107948239	chr11:107948239:G:A	8.12705e-05	-0.116766	-3.91713e-10
107948346	chr11:107948346:GCTT:G	2.81215e-05	-1.17801	-3.91713e-10
107948509	chr11:107948509:C:A	2.23907e-05	-9.99416e-11	-1.4059
107948532	chr11:107948532:G:A	5.32675e-06	-1.49809	-1.34372
107948793	chr11:107948793:C:T	2.23983e-05	-9.99416e-11	-1.40556
107948931	chr11:107948931:A:G	2.06481e-05	-1.48692	-3.91713e-10
107949215	chr11:107949215:G:A	6.64176e-06	-1.21928	-1.4019
107949294	chr11:107949294:A:G	2.35712e-05	-9.99416e-11	-1.35452
107949357	chr11:107949357:A:C	1.22762e-05	-1.17362	-0.833268
107949537	chr11:107949537:G:A	2.29486e-05	-1.38129	-3.91713e-10
107950097	chr11:107950097:A:G	2.23891e-05	-9.99416e-11	-1.40598
107950112	chr11:107950112:G:A	8.27406e-06	-1.11095	-1.29047
107950243	chr11:107950243:T:G	2.91606e-05	-9.99416e-11	-1.14173
107950269	chr11:107950269:T:C	2.51137e-05	-9.99416e-11	-1.29114
107950674	chr11:107950674:G:C	2.35892e-05	-9.99416e-11	-1.35376
107951218	chr11:107951218:G:A	6.47876e-06	-1.2564	-1.38962
107951736	chr11:107951736:C:T	4.55813e-05	-9.99416e-11	-0.695053
107952142	chr11:107952142:G:A	3.10093e-05	-9.99416e-11	-1.08026
107952303	chr11:107952303:C:T	9.4568e-06	-1.09654	-1.17127
107952581	chr11:107952581:C:G	8.2008e-05	1.27315	-1.38088
107953332	chr11:107953332:C:T	0.000114307	-9.99416e-11	0.224335
107953365	chr11:107953365:A:T	1.02613e-05	-1.26897	-0.917197
107953376	chr11:107953376:G:T	6.80346e-06	-1.50975	-1.08736
107954038	chr11:107954038:G:T	1.40937e-05	-0.749433	-1.11939
107954244	chr11:107954244:G:T	2.2864e-05	-9.99416e-11	-1.38499
107954459	chr11:107954459:C:G	1.00999e-05	-0.940071	-1.26195
107954479	chr11:107954479:G:A	6.06774e-06	-1.30966	-1.4019
107954513	chr11:107954513:G:A	1.97125e-05	-0.559015	-0.974282
107954901	chr11:107954901:A:G	2.22948e-05	-1.05265	-0.357545
107955275	chr11:107955275:G:A	0.000206553	-9.99416e-11	0.81601
107955457	chr11:107955457:G:A	1.80203e-05	-1.04217	-0.580876
107955777	chr11:107955777:G:A	1.85641e-05	-1.06173	-0.531585
107955970	chr11:107955970:A:G	2.44266e-05	-9.99416e-11	-1.31888
107956232	chr11:107956232:A:G	6.07759e-06	-1.35746	-1.35248
107956531	chr11:107956531:G:A	2.35122e-05	-9.99416e-11	-1.35703
107956758	chr11:107956758:G:A	1.90354e-05	-1.02611	-0.542137
107956908	chr11:107956908:G:A	1.02453e-05	-1.29601	-0.891721
107957281	chr11:107957281:A:C	9.8887e-06	-0.930068	-1.29309
107957416	chr11:107957416:A:G	3.13539e-05	-9.99416e-11	-1.06921
107957541	chr11:107957541:T:C	7.12194e-05	-0.248784	-3.91713e-10
107957550	chr11:107957550:A:G	2.06856e-05	-1.48511	-3.91713e-10
107957635	chr11:107957635:C:T	1.3577e-05	-0.82716	-1.07901
107958276	chr11:107958276:C:T	7.62876e-06	-1.10579	-1.37683
107958292	chr11:107958292:C:G	2.24741e-05	-9.99416e-11	-1.40219
107959071	chr11:107959071:G:T	2.303e-05	-9.99416e-11	-1.37775
107959292	chr11:107959292:A:G	5.28149e-05	0.312391	-0.860146
107959346	chr11:107959346:C:T	2.86536e-05	-9.99416e-11	-1.15927
107959382	chr11:107959382:TA:T	0.00017166	-9.99416e-11	0.630966
107959838	chr11:107959838:G:T	2.80693e-05	-9.99416e-11	-1.17987
107959888	chr11:107959888:G:A	4.15864e-05	0.131308	-0.918085
107960009	chr11:107960009:A:G	4.99631e-05	0.112749	-0.716012
107960142	chr11:107960142:G:A	1.45089e-05	-0.804977	-1.03481
107960269	chr11:107960269:C:T	2.29143e-05	-9.99416e-11	-1.38279
107960588	chr11:107960588:G:A	4.55266e-05	0.158912	-0.855163
107961630	chr11:107961630:A:G	4.72445e-05	-9.99416e-11	-0.659214
107961677	chr11:107961677:TAATC:T	3.10186e-05	-9.99416e-11	-1.07996
107961872	chr11:107961872:G:T	6.86448e-06	-1.21238	-1.37581
107962438	chr11:107962438:A:T	2.45782e-05	-1.31269	-3.91713e-10
107962819	chr11:107962819:G:A	1.54743e-05	-0.71485	-1.06052
107962955	chr11:107962955:G:A	3.64677e-05	-0.918122	-3.91713e-10
107963148	chr11:107963148:T:C	2.36485e-05	-9.99416e-11	-1.35125
107963168	chr11:107963168:G:A	1.2968e-05	-0.639864	-1.3122
107963299	chr11:107963299:C:G	7.89821e-06	-1.08548	-1.36243
107963381	chr11:107963381:C:A	7.07513e-06	-1.15403	-1.40393
107963397	chr11:107963397:G:A	1.51613e-05	-0.677059	-1.11875
107964619	chr11:107964619:TC:T	3.33243e-05	-9.99416e-11	-1.00826
107964678	chr11:107964678:C:T	8.24443e-06	-1.48119	-0.923817
107965076	chr11:107965076:A:G	2.24296e-05	-9.99416e-11	-1.40417
107965191	chr11:107965191:C:T	2.24215e-05	-9.99416e-11	-1.40453
107965308	chr11:107965308:A:G	0.000138469	1.60269	-1.18659
107965661	chr11:107965661:A:G	2.30127e-05	-9.99416e-11	-1.3785
107966115	chr11:107966115:G:A	2.31381e-05	-9.99416e-11	-1.37307
107966391	chr11:107966391:T:C	2.2389e-05	-9.99416e-11	-1.40598
107966426	chr11:107966426:A:G	2.24739e-05	-9.99416e-11	-1.4022
107966991	chr11:107966991:G:T	6.41237e-06	-1.38552	-1.2708
107967006	chr11:107967006:T:C	5.0924e-06	-1.5074	-1.3794
107967019	chr11:107967019:G:A	0.0003043	1.20346	-3.91713e-10
107967070	chr11:107967070:G:GT	5.02668e-06	-1.50863	-1.39116
107967738	chr11:107967738:CTA:C	6.66471e-06	-1.38367	-1.23405
107967825	chr11:107967825:A:C	4.3522e-05	-9.99416e-11	-0.741283
107968002	chr11:107968002:G:T	2.2733e-05	-9.99416e-11	-1.39073
107968236	chr11:107968236:A:G	2.94848e-05	-9.99416e-11	-1.13067
107968485	chr11:107968485:G:A	5.11008e-06	-1.49491	-1.38842
107968527	chr11:107968527:A:C	2.23976e-05	-9.99416e-11	-1.4056
107968840	chr11:107968840:G:A	4.71428e-05	-0.661368	-3.91713e-10
107968846	chr11:107968846:AATTAT:A	3.33397e-05	-9.99416e-11	-1.0078
107968925	chr11:107968925:G:A	2.24069e-05	-9.99416e-11	-1.40518
107969139	chr11:107969139:A:G	0.00011905	1.66995	-1.40495
107969345	chr11:107969345:C:G	2.43177e-05	-9.99416e-11	-1.32335
107969836	chr11:107969836:C:T	3.08509e-05	-9.99416e-11	-1.08538
107970093	chr11:107970093:T:C	1.3319e-05	-1.22133	-0.704027
107970119	chr11:107970119:C:T	2.5288e-05	-9.99416e-11	-1.28422
107970178	chr11:107970178:A:T	6.11303e-06	-1.31152	-1.3926
107970266	chr11:107970266:A:G	3.53754e-05	-9.99416e-11	-0.948532
107970268	chr11:107970268:A:G	1.62313e-05	-0.996122	-0.731486
107970372	chr11:107970372:T:C	0.000250892	-9.99416e-11	1.01047
107970565	chr11:107970565:A:C	0.000158874	1.95918	-1.40562
107970588	chr11:107970588:C:G	2.2504e-05	-9.99416e-11	-1.40085
107970862	chr11:107970862:G:A	2.24265e-05	-9.99416e-11	-1.40431
107970902	chr11:107970902:C:A	2.25914e-05	-9.99416e-11	-1.39698
107971080	chr11:107971080:G:A	4.05631e-05	-0.477738	-0.333953
107971432	chr11:107971432:G:A	2.24266e-05	-9.99416e-11	-1.4043
107971578	chr11:107971578:AAT:A	1.58691e-05	-1.20718	-0.542992
107971754	chr11:107971754:T:C	2.58225e-05	-9.99416e-11	-1.2633
107971833	chr11:107971833:G:C	3.12535e-05	0.081193	-1.15361
107971844	chr11:107971844:T:C	3.1305e-05	-9.99416e-11	-1.07077
107972082	chr11:107972082:A:T	1.03633e-05	-0.789316	-1.38696
107972264	chr11:107972264:G:A	1.24323e-05	-0.624148	-1.3701
107972600	chr11:107972600:A:G	4.54412e-05	-9.99416e-11	-0.69813
107972841	chr11:107972841:A:G	2.29317e-05	-9.99416e-11	-1.38203
107972876	chr11:107972876:T:G	2.12442e-05	-1.01928	-0.439188
107973210	chr11:107973210:T:C	2.2437e-05	-9.99416e-11	-1.40384
107973219	chr11:107973219:A:T	6.36039e-05	-9.99416e-11	-0.361875
107973272	chr11:107973272:T:A	2.38581e-05	-9.99416e-11	-1.34243
107973273	chr11:107973273:A:G	2.49594e-05	-9.99416e-11	-1.2973
107973474	chr11:107973474:A:G	2.27937e-05	-9.99416e-11	-1.38807
107973771	chr11:107973771:A:G	3.23781e-05	-9.99416e-11	-1.03707
107973950	chr11:107973950:C:A	4.78924e-05	-9.99416e-11	-0.645592
107974033	chr11:107974033:ATGT:A	4.98468e-05	-9.99416e-11	-0.605595
107974064	chr11:107974064:C:T	3.28744e-05	-0.327447	-0.694408
107974454	chr11:107974454:G:A	4.86416e-05	-9.99416e-11	-0.630069
107974572	chr11:107974572:C:T	4.99206e-05	-9.99416e-11	-0.604114
107974639	chr11:107974639:A:G	0.00120112	3.96118	-1.38472
107974673	chr11:107974673:T:G	2.28304e-05	-9.99416e-11	-1.38646
107974806	chr11:107974806:C:T	4.85644e-05	-9.99416e-11	-0.631658
107974929	chr11:107974929:G:T	0.00122613	3.27041	-0.673344
107974994	chr11:107974994:T:G	5.03242e-05	-9.99416e-11	-0.596062
107975028	chr11:107975028:T:C	1.79807e-05	-0.452383	-1.17287
107975135	chr11:107975135:A:C	2.6403e-05	-9.99416e-11	-1.24107
107975164	chr11:107975164:C:T	4.91988e-06	-1.51527	-1.40599
107975308	chr11:107975308:G:A	2.58813e-05	-9.99416e-11	-1.26103
107975602	chr11:107975602:A:G	2.52599e-05	-9.99416e-11	-1.28533
107975969	chr11:107975969:G:T	8.43356e-06	-1.05865	-1.32368
107975983	chr11:107975983:T:C	7.09577e-05	-9.99416e-11	-0.252465
107976033	chr11:107976033:T:G	1.70088e-05	-0.444646	-1.23617
107976071	chr11:107976071:C:T	1.25775e-05	-1.11989	-0.862745
107976106	chr11:107976106:A:G	5.73524e-05	-9.99416e-11	-0.465335
107976127	chr11:107976127:T:C	3.22713e-05	0.278254	-1.31863
107976138	chr11:107976138:G:A	9.72829e-06	-1.32424	-0.915274
107976141	chr11:107976141:T:C	4.77909e-05	-9.99416e-11	-0.647715
107976191	chr11:107976191:G:A	3.06672e-05	0.0701541	-1.16151
107976248	chr11:107976248:A:G	6.4924e-06	-1.23984	-1.40408
107976259	chr11:107976259:C:T	4.59685e-05	-9.99416e-11	-0.686594
107976330	chr11:107976330:G:A	2.48545e-05	-9.99416e-11	-1.30151
107976685	chr11:107976685:T:G	2.99519e-05	-9.99416e-11	-1.11496
107977045	chr11:107977045:A:G	2.05813e-05	-1.49016	-3.91713e-10
107977257	chr11:107977257:A:G	0.00401522	4.05086	-0.267564
107978193	chr11:107978193:G:A	0.00766681	3.54523	0.884882
107978740	chr11:107978740:C:G	2.26927e-05	-9.99416e-11	-1.39251
107978834	chr11:107978834:C:T	0.000885318	3.65849	-1.38709
107978988	chr11:107978988:C:CTG	2.68508e-05	-9.99416e-11	-1.22425
107979187	chr11:107979187:A:G	3.50784e-05	-9.99416e-11	-0.956964
107979402	chr11:107979402:A:T	2.48672e-05	-9.99416e-11	-1.301
107979426	chr11:107979426:C:T	0.309758	8.129	-3.91713e-10
107979495	chr11:107979495:A:C	3.4969e-05	-9.99416e-11	-0.960087
107979504	chr11:107979504:G:C	2.57411e-05	-9.99416e-11	-1.26646
107979530	chr11:107979530:T:C	2.38106e-05	-9.99416e-11	-1.34442
107979557	chr11:107979557:G:T	0.00163379	4.28298	-1.39887
107979848	chr11:107979848:T:C	3.66431e-05	-9.99416e-11	-0.913323
107979888	chr11:107979888:G:A	8.32476e-06	-1.0821	-1.31321
107979915	chr11:107979915:A:G	3.71699e-05	-9.99416e-11	-0.89905
107980073	chr11:107980073:AG:A	0.0171463	3.74847	1.48652
107980121	chr11:107980121:T:G	3.13538e-05	-9.99416e-11	-1.06921
107980128	chr11:107980128:A:T	2.39494e-05	-9.99416e-11	-1.33861
107980854	chr11:107980854:T:A	0.0164386	3.9106	1.28224
107980867	chr11:107980867:G:T	0.00016297	-9.99416e-11	0.579018
107980907	chr11:107980907:G:A	0.0139932	3.41916	1.61262
107980971	chr11:107980971:G:A	5.65418e-05	-9.99416e-11	-0.479568
107981047	chr11:107981047:C:G	3.07418e-05	-9.99416e-11	-1.08893
107981491	chr11:107981491:A:G	0.00111576	3.82616	-1.32342
107981555	chr11:107981555:C:T	6.70635e-06	-1.36109	-1.2504
107981765	chr11:107981765:T:A	4.54519e-05	-9.99416e-11	-0.697894
107982027	chr11:107982027:A:G	0.00226174	3.26649	-0.0571535
107982134	chr11:107982134:A:G	0.00956548	3.18179	1.46958
107982174	chr11:107982174:C:T	0.000766573	3.50587	-1.37849
107982191	chr11:107982191:A:C	2.25665e-05	-1.39808	-3.91713e-10
107982616	chr11:107982616:T:A	8.56178e-06	-1.48137	-0.885872
107982733	chr11:107982733:C:T	2.48004e-05	-9.99416e-11	-1.30369
107982928	chr11:107982928:C:T	0.000133501	-9.99416e-11	0.379561
107982993	chr11:107982993:C:T	3.0399e-05	-9.99416e-11	-1.10014
107983058	chr11:107983058:G:A	4.77432e-05	-9.99416e-11	-0.648712
107983492	chr11:107983492:G:A	0.00354703	5.06492	-1.4056
107983510	chr11:107983510:A:G	2.4531e-05	-9.99416e-11	-1.31461
107984371	chr11:107984371:A:G	0.000691249	3.42013	-1.39617
107984410	chr11:107984410:A:G	1.22203e-05	-1.3552	-0.656251
107984469	chr11:107984469:G:A	3.37023e-05	-9.99416e-11	-0.996983
107984472	chr11:107984472:T:G	1.2457e-05	-1.33301	-0.659255
107984841	chr11:107984841:C:T	0.00084612	3.62833	-1.40221
107985247	chr11:107985247:C:T	9.13935e-05	1.40628	-1.40565
107985293	chr11:107985293:A:T	0.00379336	2.86528	0.861179
107985525	chr11:107985525:G:A	0.00644054	3.1062	1.14962
107985576	chr11:107985576:C:A	2.57869e-05	-9.99416e-11	-1.26468
107985729	chr11:107985729:G:A	0.000148741	-9.99416e-11	0.487655
107985745	chr11:107985745:G:A	2.35492e-05	-9.99416e-11	-1.35546
107985795	chr11:107985795:G:A	3.0581e-05	-9.99416e-11	-1.09417
107985824	chr11:107985824:G:A	0.00556903	3.08195	1.02847
107986088	chr11:107986088:T:C	4.53949e-05	-9.99416e-11	-0.69915
107986159	chr11:107986159:G:A	2.52229e-05	-9.99416e-11	-1.2868
107986214	chr11:107986214:A:G	2.79805e-05	-9.99416e-11	-1.18304
107986234	chr11:107986234:T:C	2.56535e-05	-9.99416e-11	-1.26987
107986419	chr11:107986419:T:C	0.00100754	3.6815	-1.28078
107986668	chr11:107986668:G:C	3.36243e-05	-9.99416e-11	-0.9993
107986707	chr11:107986707:A:G	2.9424e-05	-9.99416e-11	-1.13274
107986765	chr11:107986765:A:G	2.30783e-05	-9.99416e-11	-1.37566
107987253	chr11:107987253:T:C	6.13032e-05	-9.99416e-11	-0.398716
107987843	chr11:107987843:C:G	0.00148691	4.11522	-1.32532
107987916	chr11:107987916:T:C	0.000131062	0.768752	-0.407633
107988480	chr11:107988480:T:G	0.000755105	3.36164	-1.24934
107988602	chr11:107988602:C:T	6.49495e-06	-1.3571	-1.28642
107988614	chr11:107988614:C:T	2.26851e-05	-9.99416e-11	-1.39284
107988956	chr11:107988956:G:A	7.70454e-05	-9.99416e-11	-0.170154
107988960	chr11:107988960:G:A	5.52385e-06	-1.45467	-1.3508
107989041	chr11:107989041:A:C	4.22209e-05	-9.99416e-11	-0.771634
107989079	chr11:107989079:G:A	0.00150121	4.19209	-1.39261
107989260	chr11:107989260:AT:A	2.86181e-05	-9.99416e-11	-1.16051
107989710	chr11:107989710:C:G	3.98472e-05	-9.99416e-11	-0.829498
107989788	chr11:107989788:T:A	5.30588e-05	-9.99416e-11	-0.543149
107990323	chr11:107990323:G:T	2.21067e-05	-0.129401	-1.28927
107990508	chr11:107990508:T:C	2.48528e-05	-9.99416e-11	-1.30158
107990887	chr11:107990887:T:C	2.02696e-05	-1.50543	-3.91713e-10
107990912	chr11:107990912:G:C	6.29475e-06	-1.27384	-1.401
107990940	chr11:107990940:CTCT:C	9.44635e-06	-1.46001	-0.808913
107990966	chr11:107990966:C:T	1.32376e-05	-1.27253	-0.658956
107991222	chr11:107991222:T:C	2.24473e-05	-9.99416e-11	-1.40338
107991501	chr11:107991501:G:A	3.1082e-05	0.328057	-1.40598
107991603	chr11:107991603:C:T	2.27844e-05	-9.99416e-11	-1.38847
107991804	chr11:107991804:C:G	2.39208e-05	-9.99416e-11	-1.3398
107992160	chr11:107992160:A:G	0.00014991	1.44963	-0.954143
107992172	chr11:107992172:G:A	2.5092e-05	-9.99416e-11	-1.292
107992443	chr11:107992443:C:T	2.2417e-05	-9.99416e-11	-1.40473
107992446	chr11:107992446:C:T	2.66145e-05	-9.99416e-11	-1.23309
107992451	chr11:107992451:A:G	2.31399e-05	-9.99416e-11	-1.37299
107993004	chr11:107993004:C:T	9.28038e-06	-1.19338	-1.09327
107993009	chr11:107993009:T:C	4.00121e-05	-9.99416e-11	-0.825368
107993014	chr11:107993014:A:G	4.61167e-05	-9.99416e-11	-0.683375
107993060	chr11:107993060:G:A	9.45714e-06	-1.16563	-1.10215
107993368	chr11:107993368:C:T	2.39371e-05	-9.99416e-11	-1.33912
107993489	chr11:107993489:A:G	0.000274728	-9.99416e-11	1.10123
107993715	chr11:107993715:T:G	2.33333e-05	-9.99416e-11	-1.36467
107994150	chr11:107994150:C:G	6.14463e-05	-9.99416e-11	-0.396386
107994168	chr11:107994168:T:C	3.44252e-05	-9.99416e-11	-0.97576
107994281	chr11:107994281:T:A	7.35055e-06	-1.28454	-1.23523
107994345	chr11:107994345:GT:G	3.26106e-05	-9.99416e-11	-1.02991
107994438	chr11:107994438:G:C	1.70255e-05	-1.45473	-0.225108
107994552	chr11:107994552:T:G	7.78024e-06	-1.46432	-0.998644
107994564	chr11:107994564:G:C	7.88594e-06	-1.47203	-0.977435
107994734	chr11:107994734:T:C	3.49269e-05	-9.99416e-11	-0.961292
107994795	chr11:107994795:A:G	3.17625e-05	-9.99416e-11	-1.05626
107994830	chr11:107994830:T:C	3.93448e-05	-9.99416e-11	-0.842184
107995208	chr11:107995208:A:T	3.99103e-05	-9.99416e-11	-0.827915
107995451	chr11:107995451:C:T	2.72536e-05	-9.99416e-11	-1.20936
107995499	chr11:107995499:C:T	9.77906e-06	-1.21555	-1.01876
107995925	chr11:107995925:G:C	3.65903e-05	-9.99416e-11	-0.914765
107995994	chr11:107995994:G:A	7.64009e-05	-9.99416e-11	-0.178554
107996070	chr11:107996070:G:A	4.09922e-05	-9.99416e-11	-0.801168
107996231	chr11:107996231:T:G	4.93698e-05	-9.99416e-11	-0.61521
107996254	chr11:107996254:T:C	9.50997e-06	-1.28159	-0.980615
107996269	chr11:107996269:G:A	4.4065e-05	-9.99416e-11	-0.728884
107996429	chr11:107996429:G:T	2.3808e-05	-9.99416e-11	-1.34453
107996448	chr11:107996448:A:T	5.00432e-06	-1.49833	-1.40592
107996554	chr11:107996554:G:C	0.000163715	0.583581	-3.91713e-10
107996599	chr11:107996599:G:T	3.24396e-05	-9.99416e-11	-1.03517
107996644	chr11:107996644:C:T	5.77483e-05	-9.99416e-11	-0.458455
107996733	chr11:107996733:C:A	2.49392e-05	-9.99416e-11	-1.29811
107996819	chr11:107996819:C:T	2.47617e-05	-9.99416e-11	-1.30525
107996875	chr11:107996875:C:A	2.34921e-05	-9.99416e-11	-1.35788
107997065	chr11:107997065:TG:T	0.000209396	2.23373	-1.40405
107997762	chr11:107997762:C:T	2.42582e-05	-9.99416e-11	-1.32579
107997823	chr11:107997823:AT:A	4.85926e-05	-9.99416e-11	-0.631078
107998094	chr11:107998094:C:T	2.43414e-05	-9.99416e-11	-1.32237
107998221	chr11:107998221:A:C	2.36043e-05	-9.99416e-11	-1.35312
107998490	chr11:107998490:T:C	2.45128e-05	-9.99416e-11	-1.31536
107998514	chr11:107998514:T:C	2.47444e-05	-9.99416e-11	-1.30595
107998538	chr11:107998538:A:G	0.000399886	-9.99416e-11	1.47663
107998586	chr11:107998586:T:C	2.29516e-05	-9.99416e-11	-1.38116
107998675	chr11:107998675:T:C	4.35954e-05	-9.99416e-11	-0.739597
107998679	chr11:107998679:G:A	2.2592e-05	-9.99416e-11	-1.39695
107998817	chr11:107998817:A:G	8.20912e-06	-1.28199	-1.12731
107998910	chr11:107998910:T:C	2.48252e-05	-9.99416e-11	-1.30269
107999030	chr11:107999030:T:C	4.061e-05	-9.99416e-11	-0.810534
107999054	chr11:107999054:T:C	4.99474e-05	-9.99416e-11	-0.603578
107999411	chr11:107999411:T:C	2.46888e-05	-9.99416e-11	-1.3082
107999773	chr11:107999773:A:G	9.26935e-06	-1.50985	-0.777991
107999856	chr11:107999856:G:A	3.28468e-05	-9.99416e-11	-1.02269
108000314	chr11:108000314:A:C	3.96156e-05	-9.99416e-11	-0.835325
108001464	chr11:108001464:C:T	1.21682e-05	-1.06017	-0.955553
108001588	chr11:108001588:T:G	5.10675e-05	-9.99416e-11	-0.581402
108001917	chr11:108001917:T:C	2.52127e-05	-9.99416e-11	-1.2872
108001949	chr11:108001949:A:G	3.36672e-05	-9.99416e-11	-0.998024
108002652	chr11:108002652:T:C	2.9918e-05	-9.99416e-11	-1.11609
108002680	chr11:108002680:T:C	1.1477e-05	-1.1714	-0.902797
108002825	chr11:108002825:A:T	9.60712e-06	-1.46473	-0.787317
108003530	chr11:108003530:T:C	1.03431e-05	-1.20539	-0.972842
108005257	chr11:108005257:G:T	6.00444e-05	-0.419465	-3.91713e-10
108005612	chr11:108005612:CT:C	1.1782e-05	-1.46082	-0.587155
108006061	chr11:108006061:G:A	0.000137485	1.71113	-1.30216
108006243	chr11:108006243:A:G	2.88962e-05	-9.99416e-11	-1.15084
108006481	chr11:108006481:G:A	0.000231293	2.30057	-1.37143
108006669	chr11:108006669:G:T	2.30916e-05	-9.99416e-11	-1.37508
108007984	chr11:108007984:G:A	0.000112492	-9.99416e-11	0.208333
108008150	chr11:108008150:T:A	0.000112948	-9.99416e-11	0.212382
108008152	chr11:108008152:T:C	7.62816e-05	-0.180117	-3.91713e-10
108008311	chr11:108008311:TCTTA:T	0.000172072	-9.99416e-11	0.633362
108009998	chr11:108009998:T:C	5.41181e-05	-9.99416e-11	-0.523381
108010362	chr11:108010362:T:C	0.000130938	1.68258	-1.3224
108010397	chr11:108010397:C:T	9.02463e-05	-9.99416e-11	-0.0120059
108011175	chr11:108011175:G:C	5.30626e-05	-9.99416e-11	-0.543076
108011348	chr11:108011348:G:A	2.40831e-05	-9.99416e-11	-1.33304
108011473	chr11:108011473:A:G	2.26584e-05	-9.99416e-11	-1.39402
108011779	chr11:108011779:C:T	2.3332e-05	-9.99416e-11	-1.36472
108011972	chr11:108011972:C:T	2.63006e-05	-9.99416e-11	-1.24496
108012097	chr11:108012097:T:G	0.000179544	2.02875	-1.35288
108012653	chr11:108012653:T:A	7.04562e-06	-1.30423	-1.25791
108012683	chr11:108012683:G:A	0.000133668	-9.99416e-11	0.380806
108012876	chr11:108012876:C:T	0.000165166	1.94181	-1.34941
108013519	chr11:108013519:T:C	4.94697e-05	-9.99416e-11	-0.613188
108013547	chr11:108013547:A:G	0.000130111	0.35384	-3.91713e-10
108014850	chr11:108014850:A:G	3.72098e-05	-9.99416e-11	-0.897977
108014877	chr11:108014877:C:T	2.26622e-05	-9.99416e-11	-1.39385
108014960	chr11:108014960:A:G	0.000231066	-9.99416e-11	0.928154
108015265	chr11:108015265:G:A	0.000290442	2.42037	-1.26352
108015392	chr11:108015392:G:A	2.39964e-05	-9.99416e-11	-1.33665
108015428	chr11:108015428:T:A	0.000317265	2.02016	-0.774972
108015668	chr11:108015668:T:A	6.55978e-06	-1.31393	-1.31966
108015671	chr11:108015671:A:C	0.000294104	1.87342	-0.704033
108016140	chr11:108016140:C:T	2.28231e-05	-9.99416e-11	-1.38677
108016495	chr11:108016495:C:T	2.43994e-05	-9.99416e-11	-1.31999
108016548	chr11:108016548:T:C	0.000177157	2.06847	-1.40599
108016596	chr11:108016596:G:T	8.66037e-06	-1.44427	-0.911524
108016869	chr11:108016869:A:G	0.000121633	-9.99416e-11	0.286455
108017040	chr11:108017040:G:A	5.17325e-05	-9.99416e-11	-0.568463
108017084	chr11:108017084:A:G	7.86069e-05	-0.150089	-3.91713e-10
108017536	chr11:108017536:G:A	9.22697e-06	-1.3953	-0.897122
108017587	chr11:108017587:C:T	2.62899e-05	-9.99416e-11	-1.24536
108017660	chr11:108017660:G:A	2.60476e-05	-1.25462	-3.91713e-10
108018592	chr11:108018592:T:C	2.24162e-05	-9.99416e-11	-1.40476
108019473	chr11:108019473:T:C	2.39526e-05	-9.99416e-11	-1.33847
108019876	chr11:108019876:C:T	2.29393e-05	-9.99416e-11	-1.3817
108020075	chr11:108020075:C:T	6.23009e-06	-1.28062	-1.40454
108020327	chr11:108020327:G:A	6.80234e-05	1.10756	-1.40226
108020584	chr11:108020584:G:A	6.5543e-05	-9.99416e-11	-0.331843
108020662	chr11:108020662:G:A	4.2958e-05	-9.99416e-11	-0.754325
108021577	chr11:108021577:C:T	2.19684e-05	-1.42494	-3.91713e-10
108022013	chr11:108022013:G:A	3.30803e-05	-9.99416e-11	-1.01561
108022504	chr11:108022504:TG:T	6.18754e-06	-1.28625	-1.40577
108022893	chr11:108022893:A:T	3.427e-05	-9.99416e-11	-0.980278
108023586	chr11:108023586:A:G	0.000184288	2.09176	-1.38981
108023655	chr11:108023655:A:G	0.000336669	0.835827	0.468723
108024201	chr11:108024201:C:T	3.747e-05	-9.99416e-11	-0.891009
108024429	chr11:108024429:T:A	2.23904e-05	-9.99416e-11	-1.40591
108024542	chr11:108024542:G:T	3.31963e-05	-9.99416e-11	-1.01211
108025024	chr11:108025024:T:A	3.41361e-05	-0.984193	-3.91713e-10
108025517	chr11:108025517:G:T	3.60068e-05	-9.99416e-11	-0.930841
108025880	chr11:108025880:T:G	2.39598e-05	-9.99416e-11	-1.33817
108026088	chr11:108026088:C:T	2.25588e-05	-1.39842	-3.91713e-10
108026159	chr11:108026159:C:T	0.000156892	1.89979	-1.35878
108026613	chr11:108026613:G:A	3.71211e-05	-0.900364	-3.91713e-10
108027524	chr11:108027524:G:A	6.63607e-06	-1.48101	-1.14102
108027751	chr11:108027751:A:T	4.32668e-05	-9.99416e-11	-0.747163
108027795	chr11:108027795:A:G	7.49875e-06	-1.42481	-1.075
108028255	chr11:108028255:C:T	0.000176197	1.98069	-1.32364
108028649	chr11:108028649:C:T	2.51613e-05	-9.99416e-11	-1.28924
108029872	chr11:108029872:G:C	0.000217099	2.24126	-1.37545
108029925	chr11:108029925:G:C	3.34517e-05	-9.99416e-11	-1.00445
108030041	chr11:108030041:T:A	2.25967e-05	-9.99416e-11	-1.39674
108030544	chr11:108030544:G:A	3.26956e-05	-9.99416e-11	-1.02731
108030765	chr11:108030765:G:T	5.50477e-05	-0.506348	-3.91713e-10
108030950	chr11:108030950:T:G	5.46094e-06	-1.42122	-1.39571
108031287	chr11:108031287:C:A	4.26636e-05	-0.761202	-3.91713e-10
108031291	chr11:108031291:G:A	0.000339262	0.883028	0.429195
108031311	chr11:108031311:G:A	7.54013e-06	-1.45739	-1.03692
108031782	chr11:108031782:A:G	2.52966e-05	-1.28388	-3.91713e-10
108031799	chr11:108031799:G:T	0.000406769	-9.99416e-11	1.4937
108032258	chr11:108032258:G:A	0.000224223	-9.99416e-11	0.898091
108033092	chr11:108033092:A:G	0.000171837	0.631997	-3.91713e-10
108033653	chr11:108033653:C:T	2.55401e-05	-1.2743	-3.91713e-10
108033920	chr11:108033920:C:T	0.000181129	1.99694	-1.31228
108033972	chr11:108033972:A:C	2.5271e-05	-9.99416e-11	-1.28489
108034187	chr11:108034187:G:A	4.59488e-05	-0.687021	-3.91713e-10
108034541	chr11:108034541:G:C	5.14968e-05	-9.99416e-11	-0.57303
108035015	chr11:108035015:T:C	0.000199323	2.14427	-1.3639
108035112	chr11:108035112:G:T	9.01292e-05	-9.99416e-11	-0.0133048
108036678	chr11:108036678:A:G	3.36518e-05	-9.99416e-11	-0.998482
108037983	chr11:108037983:A:G	2.65492e-05	-1.23555	-3.91713e-10
108038057	chr11:108038057:A:G	2.42941e-05	-9.99416e-11	-1.32432
108038224	chr11:108038224:ATGT:A	0.000247331	2.36953	-1.37335
108038485	chr11:108038485:C:T	4.44213e-05	0.424761	-1.14559
108038535	chr11:108038535:T:G	0.000167097	1.94019	-1.33617
108038886	chr11:108038886:TTGAC:T	0.00011826	-9.99416e-11	0.258332
108039356	chr11:108039356:T:C	1.68224e-05	-0.466693	-1.22515
108039849	chr11:108039849:T:A	3.28745e-05	-9.99416e-11	-1.02185
108039926	chr11:108039926:G:A	5.7977e-06	-1.35214	-1.40495
108040088	chr11:108040088:T:C	2.62009e-05	-9.99416e-11	-1.24876
108040164	chr11:108040164:C:T	0.000131922	1.70038	-1.33272
108040360	chr11:108040360:C:G	2.40013e-05	-9.99416e-11	-1.33644
108040376	chr11:108040376:C:T	2.25343e-05	-9.99416e-11	-1.39951
108040925	chr11:108040925:T:C	1.02767e-05	-1.49513	-0.689545
108041108	chr11:108041108:C:T	2.61242e-05	-9.99416e-11	-1.25169
108041228	chr11:108041228:C:T	8.07361e-06	-1.48363	-0.942315
108041323	chr11:108041323:G:A	6.64329e-06	-1.47702	-1.14392
108041978	chr11:108041978:T:C	1.26969e-05	-1.50856	-0.464628
108042004	chr11:108042004:G:A	9.99658e-06	-1.4849	-0.727409
108042189	chr11:108042189:C:T	2.3228e-05	-9.99416e-11	-1.36919
108042353	chr11:108042353:G:A	3.81549e-05	-9.99416e-11	-0.872896
108042712	chr11:108042712:T:G	6.2672e-05	-9.99416e-11	-0.376634
108042886	chr11:108042886:T:C	0.000638935	2.52198	-0.576728
108042902	chr11:108042902:AC:A	0.000487897	0.85971	0.815845
108043156	chr11:108043156:C:T	3.23167e-05	-9.99416e-11	-1.03897
108043157	chr11:108043157:T:C	1.093e-05	-1.49081	-0.632232
108043566	chr11:108043566:G:A	3.17878e-05	-9.99416e-11	-1.05547
108043664	chr11:108043664:A:G	0.000118187	0.301622	-0.0439074
108043936	chr11:108043936:T:C	9.90592e-05	-9.99416e-11	0.0811684
108044190	chr11:108044190:G:C	0.000100876	-9.99416e-11	0.0993392
108044352	chr11:108044352:C:CA	2.10665e-05	-1.46687	-3.91713e-10
108044843	chr11:108044843:C:T	6.80213e-05	-9.99416e-11	-0.294728
108044916	chr11:108044916:C:T	2.43029e-05	-9.99416e-11	-1.32395
108045379	chr11:108045379:G:A	7.73279e-05	-0.166494	-3.91713e-10
108046360	chr11:108046360:A:G	0.000230246	2.24608	-1.32148
108046443	chr11:108046443:T:C	2.46171e-05	-9.99416e-11	-1.31111
108046580	chr11:108046580:A:G	2.48403e-05	-9.99416e-11	-1.30208
108046607	chr11:108046607:A:T	0.00011903	-9.99416e-11	0.264823
108047372	chr11:108047372:A:G	2.61802e-05	-9.99416e-11	-1.24955
108047381	chr11:108047381:T:A	6.65593e-06	-1.48354	-1.13551
108047827	chr11:108047827:A:G	7.47154e-05	-9.99416e-11	-0.200862
108047835	chr11:108047835:T:G	2.52863e-05	-9.99416e-11	-1.28429
108048172	chr11:108048172:A:G	0.000348068	0.286124	1.05173
108048367	chr11:108048367:A:C	2.3183e-05	-9.99416e-11	-1.37113
108048397	chr11:108048397:G:A	0.000334781	2.54348	-1.24455
108048901	chr11:108048901:G:A	2.9851e-05	-1.11833	-3.91713e-10
108048940	chr11:108048940:C:T	5.13358e-05	-1.44913	0.872968
108049647	chr11:108049647:A:G	5.51381e-06	-1.40787	-1.39943
108049689	chr11:108049689:C:T	9.25346e-05	-9.99416e-11	0.0130341
108050680	chr11:108050680:A:G	5.69526e-05	-0.472329	-3.91713e-10
108050991	chr11:108050991:T:A	2.35756e-05	-9.99416e-11	-1.35434
108051010	chr11:108051010:A:G	2.75135e-05	-9.99416e-11	-1.19987
108051036	chr11:108051036:T:C	4.62614e-05	-9.99416e-11	-0.68024
108051563	chr11:108051563:T:C	8.46517e-06	-1.4619	-0.916687
108051783	chr11:108051783:A:G	2.31851e-05	-9.99416e-11	-1.37104
108052252	chr11:108052252:A:G	3.77426e-05	-9.99416e-11	-0.883761
108052339	chr11:108052339:G:A	5.17543e-05	0.482101	-1.05014
108052503	chr11:108052503:C:A	2.31552e-05	-9.99416e-11	-1.37233
108052593	chr11:108052593:G:A	2.60424e-05	-9.99416e-11	-1.25482
108053377	chr11:108053377:A:G	1.14431e-05	-1.22009	-0.857067
108053705	chr11:108053705:G:A	6.94964e-06	-1.48192	-1.09394
108053754	chr11:108053754:A:G	0.000697601	3.2975	-1.2644
108053831	chr11:108053831:A:G	2.3476e-05	-9.99416e-11	-1.35857
108053849	chr11:108053849:G:T	5.29295e-05	-9.99416e-11	-0.545588
108054289	chr11:108054289:T:C	3.90861e-05	-9.99416e-11	-0.848781
108054576	chr11:108054576:A:G	0.000193986	2.12904	-1.3758
108054600	chr11:108054600:C:T	6.06252e-05	-9.99416e-11	-0.409838
108054830	chr11:108054830:T:C	0.000314277	2.4249	-1.18918
108055002	chr11:108055002:G:A	8.12813e-06	-1.4739	-0.945321
108055182	chr11:108055182:C:T	0.000520279	1.73982	-3.91713e-10
108055516	chr11:108055516:A:G	2.28576e-05	-9.99416e-11	-1.38527
108055609	chr11:108055609:TAATA:T	0.000207587	-9.99416e-11	0.821
108055719	chr11:108055719:C:T	6.68735e-06	-1.46996	-1.14438
108055926	chr11:108055926:C:T	2.70397e-05	-9.99416e-11	-1.21724
108055943	chr11:108055943:T:A	7.7942e-06	-1.46338	-0.997787
108056468	chr11:108056468:T:G	3.83423e-05	-9.99416e-11	-0.867996
108056504	chr11:108056504:T:G	2.39573e-05	-9.99416e-11	-1.33828
108056774	chr11:108056774:T:C	4.59791e-05	-9.99416e-11	-0.686363
108057075	chr11:108057075:C:T	2.23978e-05	-9.99416e-11	-1.40559
108057480	chr11:108057480:G:A	6.88762e-06	-1.47911	-1.10571
108058499	chr11:108058499:C:T	0.000135459	-9.99416e-11	0.39412
108058539	chr11:108058539:C:T	0.000141337	-9.99416e-11	0.436596
108058543	chr11:108058543:C:T	6.97134e-05	-9.99416e-11	-0.270157
108058931	chr11:108058931:G:A	0.000133125	-9.99416e-11	0.376742
108059036	chr11:108059036:A:G	0.000248975	2.33252	-1.32971
108059313	chr11:108059313:G:A	6.30722e-06	-1.28993	-1.38292
108059814	chr11:108059814:G:A	2.66907e-05	-9.99416e-11	-1.23023
108059940	chr11:108059940:T:C	3.31427e-05	-9.99416e-11	-1.01373
108059942	chr11:108059942:T:A	4.61441e-05	-9.99416e-11	-0.682781
108060111	chr11:108060111:A:C	2.23995e-05	-9.99416e-11	-1.40551
108060229	chr11:108060229:G:A	0.000110861	-9.99416e-11	0.193729
108060336	chr11:108060336:G:A	0.000219951	2.21934	-1.34049
108060626	chr11:108060626:A:C	4.19513e-05	-9.99416e-11	-0.77804
108061434	chr11:108061434:A:C	5.12164e-05	-9.99416e-11	-0.57849
108061495	chr11:108061495:A:G	0.000462981	2.92881	-1.30567
108061665	chr11:108061665:T:G	5.77051e-05	0.881674	-1.34088
108061999	chr11:108061999:T:C	0.000208394	2.22914	-1.40426
108062221	chr11:108062221:C:CT	0.000333568	2.60172	-1.30643
108062275	chr11:108062275:G:T	0.000107124	-9.99416e-11	0.159437
108062360	chr11:108062360:C:T	0.000264223	2.24507	-1.18282
108062367	chr11:108062367:G:A	2.45765e-05	-9.99416e-11	-1.31276
108062748	chr11:108062748:T:C	0.000108385	-9.99416e-11	0.171143
108063841	chr11:108063841:C:T	7.57924e-06	-1.47524	-1.0139
108063937	chr11:108063937:A:G	4.62454e-05	-0.680587	-3.91713e-10
108064457	chr11:108064457:C:T	4.76167e-05	-0.651366	-3.91713e-10
108065447	chr11:108065447:G:A	3.04101e-05	-9.99416e-11	-1.09977
108065593	chr11:108065593:A:G	9.2064e-06	-1.47812	-0.816532
108066249	chr11:108066249:G:A	2.47142e-05	-9.99416e-11	-1.30717
108066584	chr11:108066584:A:G	5.19332e-05	-9.99416e-11	-0.564591
108066653	chr11:108066653:A:G	2.55593e-05	-9.99416e-11	-1.27355
108066797	chr11:108066797:G:C	2.31474e-05	-9.99416e-11	-1.37267
108067358	chr11:108067358:T:C	4.72823e-05	-9.99416e-11	-0.658413
108067453	chr11:108067453:A:G	0.000103152	0.34806	-0.226407
108067474	chr11:108067474:TATGAA:T	0.000373507	2.69636	-1.28797
108068004	chr11:108068004:C:T	5.92487e-06	-1.38903	-1.34636
108068012	chr11:108068012:T:C	2.32705e-05	-9.99416e-11	-1.36736
108068090	chr11:108068090:T:C	0.000114997	-9.99416e-11	0.23036
108068159	chr11:108068159:C:T	5.36458e-05	-0.532146	-3.91713e-10
108068515	chr11:108068515:A:G	0.00036503	2.69507	-1.30964
108068533	chr11:108068533:C:T	2.38369e-05	-9.99416e-11	-1.34331
108068934	chr11:108068934:G:A	3.6625e-05	-9.99416e-11	-0.913817
108069037	chr11:108069037:G:T	3.23131e-05	-9.99416e-11	-1.03908
108069315	chr11:108069315:A:G	0.000199465	2.18525	-1.40416
108069439	chr11:108069439:G:A	2.0811e-05	-1.47907	-3.91713e-10
108069965	chr11:108069965:G:C	5.5681e-05	-9.99416e-11	-0.494909
108070554	chr11:108070554:G:A	2.86129e-05	-9.99416e-11	-1.16069
108071178	chr11:108071178:G:A	3.89293e-05	-9.99416e-11	-0.852802
108071249	chr11:108071249:C:T	3.32879e-05	-9.99416e-11	-1.00936
108071324	chr11:108071324:G:A	0.000305104	2.50507	-1.29896
108071407	chr11:108071407:C:T	5.2332e-05	-0.556941	-3.91713e-10
108071774	chr11:108071774:T:C	2.60136e-05	-9.99416e-11	-1.25593
108072100	chr11:108072100:G:A	2.7518e-05	-9.99416e-11	-1.19971
108072128	chr11:108072128:G:A	4.28967e-05	-9.99416e-11	-0.755753
108072397	chr11:108072397:T:C	0.000120377	-9.99416e-11	0.276081
108072533	chr11:108072533:TAGTG:T	9.29343e-06	-0.966701	-1.31854
108072968	chr11:108072968:C:T	4.45371e-05	-9.99416e-11	-0.718227
108073183	chr11:108073183:C:T	7.6451e-06	-1.4653	-1.01518
108073966	chr11:108073966:C:A	2.38582e-05	-9.99416e-11	-1.34242
108074237	chr11:108074237:C:T	3.6473e-05	-9.99416e-11	-0.917978
108074275	chr11:108074275:A:C	5.75884e-05	-9.99416e-11	-0.461228
108074569	chr11:108074569:C:T	0.000201698	2.17593	-1.38371
108074581	chr11:108074581:G:A	6.71628e-05	-0.307429	-3.91713e-10
108074695	chr11:108074695:A:G	5.006e-05	-9.99416e-11	-0.601326
108074747	chr11:108074747:G:T	5.01941e-05	-9.99416e-11	-0.598652
108074885	chr11:108074885:G:A	3.74343e-05	-9.99416e-11	-0.891963
108075117	chr11:108075117:T:C	2.32854e-05	-9.99416e-11	-1.36672
108075249	chr11:108075249:G:T	5.60761e-06	-1.42489	-1.36554
108075675	chr11:108075675:G:A	4.12882e-05	-9.99416e-11	-0.793973
108075720	chr11:108075720:A:G	2.41566e-05	-9.99416e-11	-1.32999
108075728	chr11:108075728:A:C	1.11161e-05	-1.26011	-0.846048
108075997	chr11:108075997:A:G	4.5879e-05	-9.99416e-11	-0.688541
108076324	chr11:108076324:A:G	5.57602e-05	-9.99416e-11	-0.493488
108076332	chr11:108076332:C:T	5.98056e-06	-1.38593	-1.34011
108076570	chr11:108076570:G:T	0.000547223	3.1387	-1.3484
108076730	chr11:108076730:G:A	6.1817e-06	-1.3989	-1.29405
108076891	chr11:108076891:A:G	0.00010059	-9.99416e-11	0.0965046
108077030	chr11:108077030:T:C	0.000217262	2.22489	-1.35834
108077032	chr11:108077032:T:C	2.35813e-05	-9.99416e-11	-1.35409
108077101	chr11:108077101:T:C	2.2389e-05	-9.99416e-11	-1.40598
108077460	chr11:108077460:T:A	6.10008e-06	-1.47305	-1.2332
108077831	chr11:108077831:G:A	4.87548e-05	-9.99416e-11	-0.627745
108077852	chr11:108077852:G:A	0.00013012	-9.99416e-11	0.353909
108078110	chr11:108078110:A:G	4.5403e-05	-9.99416e-11	-0.69897
108078131	chr11:108078131:T:A	0.000372194	1.06533	0.339537
108078398	chr11:108078398:TATTAA:T	0.000296061	2.17066	-0.994646
108078659	chr11:108078659:A:G	6.28608e-06	-1.28306	-1.39315
108078734	chr11:108078734:A:G	7.84639e-06	-1.22337	-1.23113
108078836	chr11:108078836:TAAG:T	4.49409e-05	-9.99416e-11	-0.709201
108078964	chr11:108078964:A:T	2.25345e-05	-9.99416e-11	-1.3995
108079057	chr11:108079057:ATCT:A	0.000203989	-9.99416e-11	0.803518
108079347	chr11:108079347:C:T	0.000136277	-9.99416e-11	0.400141
108079473	chr11:108079473:T:C	2.32776e-05	-9.99416e-11	-1.36706
108079567	chr11:108079567:G:T	2.24089e-05	-9.99416e-11	-1.40509
108079659	chr11:108079659:G:T	7.46547e-06	-1.43616	-1.0681
108080099	chr11:108080099:G:A	0.000341882	-9.99416e-11	1.31992
108080354	chr11:108080354:G:A	3.64e-05	-9.99416e-11	-0.91998
108081220	chr11:108081220:G:A	5.81187e-06	-1.40293	-1.35172
108081238	chr11:108081238:A:C	3.18924e-05	-9.99416e-11	-1.05218
108081243	chr11:108081243:G:A	2.58795e-05	-9.99416e-11	-1.2611
108081890	chr11:108081890:A:G	2.90851e-05	-9.99416e-11	-1.14432
108082657	chr11:108082657:T:C	3.01464e-05	-9.99416e-11	-1.10848
108082660	chr11:108082660:T:C	2.58407e-05	-9.99416e-11	-1.2626
108082830	chr11:108082830:T:A	7.73863e-06	-1.45055	-1.01777
108082905	chr11:108082905:G:A	3.34961e-05	-9.99416e-11	-1.00312
108083123	chr11:108083123:G:A	3.39034e-05	-0.991033	-3.91713e-10
108083165	chr11:108083165:T:C	2.32031e-05	-9.99416e-11	-1.37026
108083284	chr11:108083284:T:C	0.000211363	2.20503	-1.36601
108083420	chr11:108083420:A:G	0.000106475	-9.99416e-11	0.153357
108083639	chr11:108083639:A:G	2.37004e-05	-9.99416e-11	-1.34906
108084445	chr11:108084445:C:T	2.31374e-05	-9.99416e-11	-1.3731
108084735	chr11:108084735:T:C	3.8089e-05	-9.99416e-11	-0.874623
108085350	chr11:108085350:T:C	0.000139893	1.77759	-1.35126
108085504	chr11:108085504:G:A	4.92653e-05	-9.99416e-11	-0.617328
108085581	chr11:108085581:T:A	4.8453e-05	-1.43933	0.805379
108085628	chr11:108085628:T:G	2.88654e-05	-9.99416e-11	-1.1519
108086076	chr11:108086076:A:T	0.000268562	-9.99416e-11	1.07853
108086662	chr11:108086662:T:C	5.82351e-06	-1.39169	-1.36095
108086964	chr11:108086964:TTTTTA:T	5.21935e-05	-9.99416e-11	-0.559591
108087194	chr11:108087194:A:G	2.26012e-05	-9.99416e-11	-1.39655
108087403	chr11:108087403:C:G	3.32438e-05	-9.99416e-11	-1.01068
108087505	chr11:108087505:A:G	2.23913e-05	-9.99416e-11	-1.40588
108087770	chr11:108087770:G:GC	2.45418e-05	-9.99416e-11	-1.31417
108088242	chr11:108088242:A:G	4.82034e-05	-9.99416e-11	-0.63912
108088758	chr11:108088758:A:G	3.7164e-05	-9.99416e-11	-0.899208
108089119	chr11:108089119:T:A	5.72588e-05	-9.99416e-11	-0.466967
108089281	chr11:108089281:C:A	2.97499e-05	-9.99416e-11	-1.12172
108089752	chr11:108089752:CAGTT:C	3.36758e-05	-9.99416e-11	-0.997771
108090285	chr11:108090285:G:A	2.34922e-05	-9.99416e-11	-1.35788
108090494	chr11:108090494:AAAAAT:A	2.13801e-05	-1.45209	-3.91713e-10
108091101	chr11:108091101:G:C	2.25548e-05	-9.99416e-11	-1.3986
108091128	chr11:108091128:T:C	2.31887e-05	-9.99416e-11	-1.37088
108091805	chr11:108091805:G:A	0.000519324	3.14196	-1.40399
108091874	chr11:108091874:C:T	0.000372635	0.898518	0.507531
108093220	chr11:108093220:A:G	9.01857e-06	-1.49162	-0.823648
108093275	chr11:108093275:ATCT:A	7.13146e-06	-1.49086	-1.05917
108094218	chr11:108094218:C:T	3.71261e-05	-9.99416e-11	-0.900229
108094535	chr11:108094535:G:A	5.48408e-06	-1.41978	-1.39292
108094663	chr11:108094663:A:G	0.000450233	1.59522	-3.91713e-10
108095187	chr11:108095187:A:G	2.32595e-05	-9.99416e-11	-1.36783
108095313	chr11:108095313:C:T	5.94188e-06	-1.33077	-1.40176
108095634	chr11:108095634:T:C	4.0192e-05	-9.99416e-11	-0.820881
108095989	chr11:108095989:G:A	5.75996e-06	-1.46494	-1.29868
108096092	chr11:108096092:G:A	3.5555e-05	-9.99416e-11	-0.943467
108096781	chr11:108096781:G:A	5.61968e-06	-1.46707	-1.3212
108096829	chr11:108096829:A:G	5.26484e-05	-9.99416e-11	-0.550912
108097147	chr11:108097147:A:G	8.48412e-05	1.28092	-1.35469
108097793	chr11:108097793:T:A	7.15023e-06	-1.25958	-1.28782
108098237	chr11:108098237:A:G	4.9835e-05	-0.60583	-3.91713e-10
108098811	chr11:108098811:T:C	5.98971e-06	-1.44985	-1.27465
108099095	chr11:108099095:C:T	2.72011e-05	-9.99416e-11	-1.21129
108099129	chr11:108099129:G:A	5.21151e-06	-1.46974	-1.39394
108099726	chr11:108099726:T:G	2.72392e-05	-9.99416e-11	-1.20989
108099892	chr11:108099892:TAAAC:T	0.000659386	1.97676	-3.91713e-10
108100038	chr11:108100038:T:C	5.94691e-06	-1.3257	-1.40598
108100122	chr11:108100122:A:G	3.91724e-05	-0.846576	-3.91713e-10
108100191	chr11:108100191:C:T	2.8056e-05	-9.99416e-11	-1.18035
108100260	chr11:108100260:A:G	6.21787e-06	-1.28128	-1.40584
108100306	chr11:108100306:G:T	5.42582e-05	-0.520794	-3.91713e-10
108100416	chr11:108100416:G:A	2.43539e-05	-9.99416e-11	-1.32186
108100623	chr11:108100623:A:G	0.000309195	2.13328	-0.913852
108100686	chr11:108100686:G:A	0.00019751	0.771241	-3.91713e-10
108100802	chr11:108100802:G:A	3.90808e-05	-9.99416e-11	-0.848918
108101133	chr11:108101133:A:G	2.25593e-05	-9.99416e-11	-1.3984
108101203	chr11:108101203:T:C	6.20444e-05	-9.99416e-11	-0.386699
108102082	chr11:108102082:T:C	6.21994e-05	-9.99416e-11	-0.384204
108102159	chr11:108102159:T:C	2.32647e-05	-9.99416e-11	-1.36761
108102392	chr11:108102392:T:C	3.87508e-05	-9.99416e-11	-0.857398
108102451	chr11:108102451:T:C	3.62657e-05	-0.923676	-3.91713e-10
108102528	chr11:108102528:G:A	4.97069e-05	-9.99416e-11	-0.608405
108103285	chr11:108103285:G:A	0.000202256	0.286783	0.508202
108103327	chr11:108103327:A:G	0.000621992	3.05027	-1.13189
108103699	chr11:108103699:G:A	2.34535e-05	-9.99416e-11	-1.35953
108104538	chr11:108104538:A:G	2.40675e-05	-9.99416e-11	-1.33369
108104750	chr11:108104750:G:A	0.000341258	-9.99416e-11	1.31809
108104926	chr11:108104926:T:C	2.24475e-05	-9.99416e-11	-1.40337
108105699	chr11:108105699:A:T	3.84999e-05	-0.863893	-3.91713e-10
108105723	chr11:108105723:C:T	5.65722e-06	-1.42154	-1.36008
108105891	chr11:108105891:C:T	2.18839e-05	-1.4288	-3.91713e-10
108105896	chr11:108105896:C:T	7.60563e-05	-9.99416e-11	-0.183076
108106762	chr11:108106762:G:A	0.000282735	2.5224	-1.39245
108106909	chr11:108106909:C:T	2.01917e-05	-1.50928	-3.91713e-10
108107873	chr11:108107873:G:A	2.32377e-05	-9.99416e-11	-1.36877
108108556	chr11:108108556:G:A	2.36452e-05	-9.99416e-11	-1.35139
108108561	chr11:108108561:C:G	2.09785e-05	-1.47105	-3.91713e-10
108108619	chr11:108108619:C:T	5.4811e-06	-1.47615	-1.33709
108109903	chr11:108109903:C:T	2.39291e-05	-9.99416e-11	-1.33945
108111460	chr11:108111460:C:G	2.48276e-05	-9.99416e-11	-1.30259
108111569	chr11:108111569:C:T	2.25438e-05	-9.99416e-11	-1.39909
108112255	chr11:108112255:G:A	2.27963e-05	-9.99416e-11	-1.38795
108112288	chr11:108112288:C:T	1.4331e-05	-0.861785	-0.990337
108112362	chr11:108112362:T:C	0.00257697	3.83791	-0.498091
108112369	chr11:108112369:C:T	7.17124e-06	-1.39258	-1.15189
108112395	chr11:108112395:G:A	5.64872e-05	-9.99416e-11	-0.480534
108112562	chr11:108112562:GCTTA:G	2.75052e-05	-9.99416e-11	-1.20017
108112811	chr11:108112811:C:T	0.000741083	1.57162	0.521941
108112965	chr11:108112965:C:G	6.74474e-05	-9.99416e-11	-0.303201
108113211	chr11:108113211:C:T	2.13633e-05	-1.45287	-3.91713e-10
108113499	chr11:108113499:C:T	0.000157537	-9.99416e-11	0.545113
108114177	chr11:108114177:A:G	5.22163e-05	-9.99416e-11	-0.559154
108114385	chr11:108114385:C:T	5.29057e-05	-9.99416e-11	-0.546038
108114537	chr11:108114537:C:T	2.57695e-05	0.139463	-1.40482
108114600	chr11:108114600:A:G	4.90548e-05	-9.99416e-11	-0.62161
108114751	chr11:108114751:C:T	0.000169438	0.61794	-3.91713e-10
108115043	chr11:108115043:G:A	3.28123e-05	-9.99416e-11	-1.02375
108115262	chr11:108115262:C:A	4.02546e-05	-9.99416e-11	-0.819325
108115617	chr11:108115617:G:A	2.39786e-05	-0.0403161	-1.29707
108115691	chr11:108115691:C:G	1.42149e-05	-1.02612	-0.834137
108115964	chr11:108115964:T:C	2.09218e-05	-0.117372	-1.35639
108116090	chr11:108116090:C:T	0.00010471	-9.99416e-11	0.136644
108116927	chr11:108116927:T:C	9.35447e-05	-9.99416e-11	0.02389
108117057	chr11:108117057:G:A	1.67016e-05	-0.969976	-0.729071
108117130	chr11:108117130:A:G	5.94728e-05	-9.99416e-11	-0.42903
108117311	chr11:108117311:T:C	6.71529e-05	0.777283	-1.08486
108117451	chr11:108117451:A:G	2.24253e-05	-9.99416e-11	-1.40436
108118029	chr11:108118029:GCT:G	5.68859e-05	-9.99416e-11	-0.473502
108118191	chr11:108118191:G:A	0.000270435	1.08548	-3.91713e-10
108118975	chr11:108118975:C:T	2.75923e-05	0.163264	-1.36027
108119488	chr11:108119488:C:T	2.74962e-05	-9.99416e-11	-1.2005
108119495	chr11:108119495:G:A	4.51216e-05	-9.99416e-11	-0.705187
108119530	chr11:108119530:C:A	2.42057e-05	-9.99416e-11	-1.32796
108119664	chr11:108119664:A:T	6.09766e-05	-9.99416e-11	-0.404058
108120160	chr11:108120160:C:T	5.18307e-05	0.812092	-1.37866
108120380	chr11:108120380:T:C	2.77791e-05	-9.99416e-11	-1.19027
108121009	chr11:108121009:T:A	0.00727123	-9.99416e-11	4.37713
108121221	chr11:108121221:T:C	8.79728e-05	-0.037521	-3.91713e-10
108121415	chr11:108121415:C:G	3.50469e-05	-9.99416e-11	-0.957862
108121598	chr11:108121598:T:A	2.52565e-05	-0.949322	-0.336144
108121702	chr11:108121702:C:A	3.44602e-05	-9.99416e-11	-0.974743
108121969	chr11:108121969:A:T	2.86845e-05	-1.15819	-3.91713e-10
108123081	chr11:108123081:A:AC	3.49068e-05	-9.99416e-11	-0.961868
108123105	chr11:108123105:G:C	2.93244e-05	-9.99416e-11	-1.13613
108123695	chr11:108123695:T:C	3.44755e-05	-9.99416e-11	-0.974299
108124605	chr11:108124605:G:A	8.12248e-05	-9.99416e-11	-0.117328
108124816	chr11:108124816:G:A	3.5024e-05	-9.99416e-11	-0.958516
108124956	chr11:108124956:G:A	2.30357e-05	-9.99416e-11	-1.3775
108125176	chr11:108125176:A:G	9.9246e-05	0.512995	-0.429943
108125656	chr11:108125656:G:A	7.7301e-05	-9.99416e-11	-0.166842
108125666	chr11:108125666:G:A	0.000101667	-9.99416e-11	0.107152
108126405	chr11:108126405:T:C	2.19346e-05	-1.42649	-3.91713e-10
108126481	chr11:108126481:C:T	3.09649e-05	-1.08169	-3.91713e-10
108126738	chr11:108126738:T:A	1.25913e-05	-1.07432	-0.907227
108127182	chr11:108127182:T:C	8.81253e-05	-9.99416e-11	-0.0357896
108127211	chr11:108127211:G:A	5.22201e-05	-9.99416e-11	-0.559081
108127285	chr11:108127285:G:T	5.78212e-05	-9.99416e-11	-0.457193
108127399	chr11:108127399:G:A	9.2423e-06	-1.35391	-0.936845
108127469	chr11:108127469:C:T	7.99719e-05	-9.99416e-11	-0.132874
108127950	chr11:108127950:G:A	2.24953e-05	-9.99416e-11	-1.40124
108128218	chr11:108128218:T:C	8.49623e-05	-9.99416e-11	-0.0723412
108128356	chr11:108128356:C:T	2.32514e-05	-9.99416e-11	-1.36819
108128986	chr11:108128986:T:C	2.80561e-05	-9.99416e-11	-1.18034
108129620	chr11:108129620:G:C	2.25377e-05	-9.99416e-11	-1.39936
108130340	chr11:108130340:G:A	3.18456e-05	-9.99416e-11	-1.05365
108130411	chr11:108130411:A:AT	6.9567e-05	-9.99416e-11	-0.272259
108130682	chr11:108130682:C:T	7.19417e-05	-9.99416e-11	-0.238693
108130894	chr11:108130894:T:C	2.80216e-05	-0.015925	-1.16565
108130906	chr11:108130906:C:T	2.53689e-05	-9.99416e-11	-1.28102
108130987	chr11:108130987:C:A	2.54124e-05	0.0567671	-1.33608
108131718	chr11:108131718:T:C	2.25814e-05	-9.99416e-11	-1.39742
108132620	chr11:108132620:C:T	4.60753e-05	-9.99416e-11	-0.684272
108133254	chr11:108133254:A:T	2.33622e-05	-9.99416e-11	-1.36343
108133960	chr11:108133960:G:A	1.2383e-05	-1.44148	-0.556748
108134426	chr11:108134426:C:T	4.36118e-05	-9.99416e-11	-0.739222
108134488	chr11:108134488:C:G	2.62377e-05	-0.805455	-0.441897
108134655	chr11:108134655:A:G	2.28913e-05	-9.99416e-11	-1.38379
108134731	chr11:108134731:G:A	3.33741e-05	-9.99416e-11	-1.00677
108135320	chr11:108135320:A:C	0.000207725	0.663308	0.158356
108135378	chr11:108135378:G:A	5.3117e-05	-9.99416e-11	-0.542053
108135429	chr11:108135429:G:C	0.000543306	2.20249	-0.419369
108135455	chr11:108135455:T:G	1.1613e-05	-1.34086	-0.721568
108135739	chr11:108135739:A:G	0.000267278	0.61096	0.462781
108136141	chr11:108136141:G:A	7.63591e-05	-9.99416e-11	-0.179102
108136414	chr11:108136414:G:A	9.66827e-05	-9.99416e-11	0.0568856
108136709	chr11:108136709:T:G	7.15496e-05	-9.99416e-11	-0.244158
108137012	chr11:108137012:A:C	2.34063e-05	-9.99416e-11	-1.36154
108137396	chr11:108137396:A:G	0.000108653	-9.99416e-11	0.173613
108137516	chr11:108137516:C:A	3.45392e-05	-0.972454	-3.91713e-10
108137519	chr11:108137519:A:C	2.39265e-05	-9.99416e-11	-1.33956
108137575	chr11:108137575:G:A	1.95151e-05	-0.137909	-1.40545
108137745	chr11:108137745:C:T	5.01231e-05	-9.99416e-11	-0.600068
108138274	chr11:108138274:C:T	8.96858e-05	-9.99416e-11	-0.0182364
108138484	chr11:108138484:C:T	2.06736e-05	-1.48569	-3.91713e-10
108138537	chr11:108138537:G:C	2.40573e-05	-9.99416e-11	-1.33411
108138610	chr11:108138610:G:A	2.20101e-05	-1.42305	-3.91713e-10
108138654	chr11:108138654:T:C	2.7219e-05	0.047524	-1.25816
108138933	chr11:108138933:C:A	5.77381e-06	-1.36934	-1.39187
108139160	chr11:108139160:C:T	2.55787e-05	-9.99416e-11	-1.27279
108139200	chr11:108139200:G:A	1.08124e-05	-0.963075	-1.17078
108139327	chr11:108139327:T:C	0.000402662	1.48355	-3.91713e-10
108139374	chr11:108139374:T:G	7.22338e-06	-1.34593	-1.1913
108139432	chr11:108139432:A:C	6.6081e-06	-1.50742	-1.11883
108139811	chr11:108139811:CCCCCATGCCCG:C	5.82042e-06	-1.34871	-1.40447
108140022	chr11:108140022:A:G	0.00113123	-9.99416e-11	2.51652
108140839	chr11:108140839:T:C	0.000285643	0.714248	0.425947
108140916	chr11:108140916:A:G	2.3286e-05	-9.99416e-11	-1.3667
108141120	chr11:108141120:A:G	2.19031e-05	-1.42792	-3.91713e-10
108141130	chr11:108141130:A:G	0.000290278	0.742116	0.414173
108141310	chr11:108141310:G:A	2.01398e-05	-1.51185	-3.91713e-10
108141577	chr11:108141577:G:A	4.3095e-05	-9.99416e-11	-0.751142
108141922	chr11:108141922:T:C	6.13943e-05	-9.99416e-11	-0.397232
108142187	chr11:108142187:C:T	2.55536e-05	-9.99416e-11	-1.27377
108142279	chr11:108142279:T:A	5.61747e-06	-1.38325	-1.40542
108142366	chr11:108142366:A:G	0.000182022	0.261107	0.42847
108143117	chr11:108143117:C:T	0.000104072	-9.99416e-11	0.130537
108143361	chr11:108143361:T:C	0.000272122	0.815778	0.275922
108143430	chr11:108143430:T:A	7.43476e-05	-9.99416e-11	-0.205797
108143489	chr11:108143489:G:A	7.91818e-05	-9.99416e-11	-0.142803
108143695	chr11:108143695:G:T	0.000100886	0.0994464	-3.91713e-10
108143908	chr11:108143908:A:C	9.11616e-06	-1.42281	-0.881694
108144257	chr11:108144257:T:G	2.26819e-05	-9.99416e-11	-1.39298
108144433	chr11:108144433:G:C	0.000283794	-9.99416e-11	1.1337
108144439	chr11:108144439:G:A	3.80886e-05	-9.99416e-11	-0.874635
108144706	chr11:108144706:GA:G	2.35476e-05	-9.99416e-11	-1.35552
108144847	chr11:108144847:C:T	0.000111116	-9.99416e-11	0.196025
108145057	chr11:108145057:C:T	3.85535e-05	-9.99416e-11	-0.862503
108145073	chr11:108145073:A:C	4.29503e-05	-9.99416e-11	-0.754505
108145287	chr11:108145287:G:T	0.00012482	-0.467659	0.779986
108145389	chr11:108145389:T:C	2.29608e-05	-9.99416e-11	-1.38076
108145463	chr11:108145463:G:A	0.000160358	0.562862	-3.91713e-10
108146005	chr11:108146005:C:A	4.46002e-05	-9.99416e-11	-0.71681
108146264	chr11:108146264:T:C	2.24072e-05	-9.99416e-11	-1.40516
108146548	chr11:108146548:CTAA:C	2.39984e-05	-9.99416e-11	-1.33656
108146820	chr11:108146820:G:A	5.78018e-05	-0.895128	0.437599
108147024	chr11:108147024:G:A	2.23898e-05	-9.99416e-11	-1.40594
108147394	chr11:108147394:A:AC	0.000153371	-9.99416e-11	0.518309
108147557	chr11:108147557:TTAAAAA:T	0.000495569	1.69116	-3.91713e-10
108147604	chr11:108147604:G:C	4.77157e-05	-9.99416e-11	-0.649289
108147648	chr11:108147648:G:A	3.96837e-05	-9.99416e-11	-0.833609
108147897	chr11:108147897:G:A	2.6554e-05	-9.99416e-11	-1.23537
108147945	chr11:108147945:A:G	2.26213e-05	-9.99416e-11	-1.39566
108148132	chr11:108148132:CAG:C	2.79095e-05	-9.99416e-11	-1.18558
108148989	chr11:108148989:GCCTC:G	0.00073116	-9.99416e-11	2.08008
108148993	chr11:108148993:C:CGAGG	0.00079809	-9.99416e-11	2.16767
108149197	chr11:108149197:C:T	2.85149e-05	-9.99416e-11	-1.16412
108149426	chr11:108149426:T:C	5.15917e-05	-9.99416e-11	-0.571189
108150192	chr11:108150192:T:C	2.23903e-05	-9.99416e-11	-1.40592
108150478	chr11:108150478:T:C	4.95123e-06	-1.51191	-1.40301
108150549	chr11:108150549:G:A	5.98646e-05	-1.13841	0.715949
108151334	chr11:108151334:A:T	5.57342e-06	-1.43798	-1.35855
108151388	chr11:108151388:T:C	2.35441e-05	-9.99416e-11	-1.35567
108151460	chr11:108151460:C:T	2.56288e-05	-9.99416e-11	-1.27083
108151507	chr11:108151507:C:T	5.02754e-06	-1.49543	-1.40419
108151579	chr11:108151579:T:C	2.24601e-05	-9.99416e-11	-1.40281
108151793	chr11:108151793:C:G	2.30729e-05	-9.99416e-11	-1.37589
108152477	chr11:108152477:G:A	2.25729e-05	-9.99416e-11	-1.3978
108152554	chr11:108152554:A:G	3.28848e-05	-1.02154	-3.91713e-10
108152555	chr11:108152555:AAGTT:A	4.93258e-05	-9.99416e-11	-0.616103
108152557	chr11:108152557:G:A	5.23678e-06	-1.45322	-1.40563
108153018	chr11:108153018:T:C	8.03842e-06	-1.11499	-1.31532
108153099	chr11:108153099:G:A	2.23975e-05	-9.99416e-11	-1.4056
108153323	chr11:108153323:T:C	0.00977533	3.20332	1.46975
108153609	chr11:108153609:T:C	5.86727e-06	-1.34147	-1.40369
108153675	chr11:108153675:C:A	4.92549e-05	-9.99416e-11	-0.617541
108154487	chr11:108154487:C:T	5.85275e-06	-1.35456	-1.39308
108154905	chr11:108154905:C:G	2.15162e-05	-1.44574	-3.91713e-10
108155186	chr11:108155186:AT:A	2.32152e-05	-9.99416e-11	-1.36974
108155197	chr11:108155197:A:T	0.000849242	-9.99416e-11	2.2298
108155526	chr11:108155526:G:A	0.000141305	0.436375	-3.91713e-10
108155610	chr11:108155610:G:A	2.49948e-05	-9.99416e-11	-1.29588
108155787	chr11:108155787:T:C	0.00138111	-9.99416e-11	2.71609
108156388	chr11:108156388:G:A	2.51068e-05	-9.99416e-11	-1.29141
108157329	chr11:108157329:T:C	4.95531e-05	-9.99416e-11	-0.611504
108158206	chr11:108158206:T:C	0.00056806	-9.99416e-11	1.82768
108158257	chr11:108158257:T:G	2.17212e-05	-1.43626	-3.91713e-10
108159660	chr11:108159660:GATTTC:G	2.91868e-05	-9.99416e-11	-1.14083
108160435	chr11:108160435:C:G	2.56585e-05	-9.99416e-11	-1.26967
108160567	chr11:108160567:TC:T	5.74003e-06	-1.37305	-1.39404
108160649	chr11:108160649:G:A	0.00804204	2.94227	1.53561
108161153	chr11:108161153:T:C	4.5098e-05	-9.99416e-11	-0.705711
108162766	chr11:108162766:A:G	3.49253e-05	-9.99416e-11	-0.961339
108163228	chr11:108163228:C:T	5.87681e-06	-1.38659	-1.35695
108163397	chr11:108163397:A:G	1.47924e-05	-1.38417	-0.436272
108163446	chr11:108163446:A:G	2.56383e-05	-9.99416e-11	-1.27046
108163572	chr11:108163572:A:G	2.6122e-05	-9.99416e-11	-1.25177
108163822	chr11:108163822:G:GA	2.30741e-05	-9.99416e-11	-1.37584
108164617	chr11:108164617:A:T	2.33955e-05	-9.99416e-11	-1.362
108165375	chr11:108165375:G:C	3.03153e-05	-9.99416e-11	-1.1029
108165853	chr11:108165853:C:T	2.24408e-05	-9.99416e-11	-1.40367
108166023	chr11:108166023:T:G	0.000741499	-9.99416e-11	2.09412
108166353	chr11:108166353:C:T	7.89867e-05	-9.99416e-11	-0.14527
108166405	chr11:108166405:A:T	2.32651e-05	-9.99416e-11	-1.3676
108167081	chr11:108167081:A:G	2.8415e-05	-9.99416e-11	-1.16763
108167750	chr11:108167750:A:G	0.000130406	-1.14652	1.50262
108167816	chr11:108167816:T:C	0.000702545	-9.99416e-11	2.04016
108168160	chr11:108168160:ACTT:A	2.54544e-05	-9.99416e-11	-1.27766
108168211	chr11:108168211:C:T	0.00089923	-9.99416e-11	2.28699
108168315	chr11:108168315:T:C	8.8375e-06	-1.1372	-1.19834
108168321	chr11:108168321:A:G	2.24049e-05	-9.99416e-11	-1.40527
108168705	chr11:108168705:C:T	2.23982e-05	-9.99416e-11	-1.40557
108168773	chr11:108168773:A:G	2.90668e-05	-9.99416e-11	-1.14495
108168835	chr11:108168835:T:C	2.52131e-05	-9.99416e-11	-1.28719
108169377	chr11:108169377:A:G	5.24501e-06	-1.46824	-1.38903
108169624	chr11:108169624:T:C	3.93636e-05	-9.99416e-11	-0.841708
108169757	chr11:108169757:G:T	1.92972e-05	-0.984705	-0.569884
108170521	chr11:108170521:AG:A	2.35686e-05	-9.99416e-11	-1.35463
108171089	chr11:108171089:G:A	9.83995e-06	-0.958493	-1.26961
108171114	chr11:108171114:T:C	0.000128481	-9.99416e-11	0.341235
108171240	chr11:108171240:G:C	3.66394e-05	-9.99416e-11	-0.913425
108171312	chr11:108171312:G:A	9.57438e-05	-9.99416e-11	0.0471268
108171692	chr11:108171692:C:G	2.99248e-05	-9.99416e-11	-1.11586
108171732	chr11:108171732:C:T	5.56176e-05	-9.99416e-11	-0.496049
108172808	chr11:108172808:TAGA:T	0.000145159	0.463283	-3.91713e-10
108173161	chr11:108173161:A:G	2.25266e-05	-9.99416e-11	-1.39985
108173261	chr11:108173261:C:T	6.98936e-06	-1.33126	-1.2389
108173364	chr11:108173364:T:A	0.00392104	1.10295	2.65661
108174268	chr11:108174268:A:G	8.48772e-06	-0.978714	-1.39721
108174586	chr11:108174586:GTATGATA:G	3.79115e-05	-9.99416e-11	-0.879296
108174715	chr11:108174715:T:C	5.07728e-05	-9.99416e-11	-0.587189
108174785	chr11:108174785:G:A	2.32881e-05	-9.99416e-11	-1.36661
108174969	chr11:108174969:GA:G	2.24473e-05	-9.99416e-11	-1.40338
108175226	chr11:108175226:T:C	2.00946e-05	-1.5141	-3.91713e-10
108175229	chr11:108175229:C:T	6.79845e-06	-1.32869	-1.26916
108175498	chr11:108175498:T:A	2.44093e-05	-9.99416e-11	-1.31959
108176392	chr11:108176392:T:C	2.10782e-05	-1.46631	-3.91713e-10
108176769	chr11:108176769:A:G	0.000184652	-9.99416e-11	0.703926
108177210	chr11:108177210:GGTA:G	2.31564e-05	-9.99416e-11	-1.37228
108177255	chr11:108177255:A:G	8.56647e-06	-1.15979	-1.2069
108177656	chr11:108177656:A:G	6.72011e-05	-0.30686	-3.91713e-10
108177948	chr11:108177948:T:G	2.48649e-05	-9.99416e-11	-1.30109
108178370	chr11:108178370:G:T	5.0553e-05	-9.99416e-11	-0.591526
108178377	chr11:108178377:G:A	2.49727e-05	-9.99416e-11	-1.29677
108178566	chr11:108178566:A:G	9.89529e-05	-9.99416e-11	0.0800948
108178932	chr11:108178932:G:A	2.61789e-05	-9.99416e-11	-1.24959
108179206	chr11:108179206:C:A	3.41034e-05	-9.99416e-11	-0.985153
108179677	chr11:108179677:G:A	5.01889e-05	-9.99416e-11	-0.598755
108179766	chr11:108179766:T:C	4.99226e-05	-9.99416e-11	-0.604075
108180056	chr11:108180056:G:A	0.000884195	-9.99416e-11	2.27013
108180573	chr11:108180573:A:G	5.44434e-06	-1.42894	-1.39103
108180757	chr11:108180757:T:C	2.99353e-05	-9.99416e-11	-1.11551
108180978	chr11:108180978:A:G	2.23925e-05	-9.99416e-11	-1.40582
108181262	chr11:108181262:G:A	0.000144674	-1.22412	1.68405
108181275	chr11:108181275:C:A	2.51121e-05	-1.2912	-3.91713e-10
108181291	chr11:108181291:C:T	2.59403e-05	-9.99416e-11	-1.25875
108181532	chr11:108181532:A:C	2.24534e-05	-9.99416e-11	-1.4031
108181701	chr11:108181701:G:A	0.0132505	3.1982	1.77904
108182188	chr11:108182188:T:G	2.30787e-05	-9.99416e-11	-1.37564
108182261	chr11:108182261:C:T	3.5977e-05	-9.99416e-11	-0.931669
108183160	chr11:108183160:T:A	6.84388e-06	-1.23509	-1.35611
108183308	chr11:108183308:T:TA	2.63831e-05	-1.24182	-3.91713e-10
108183355	chr11:108183355:A:G	0.0178334	3.8648	1.40948
108183673	chr11:108183673:A:C	2.49534e-05	-9.99416e-11	-1.29754
108183773	chr11:108183773:T:C	5.55647e-06	-1.42369	-1.37589
108183871	chr11:108183871:G:T	2.91706e-05	-9.99416e-11	-1.14139
108183877	chr11:108183877:A:G	1.20628e-05	-1.25261	-0.771806
108183939	chr11:108183939:A:G	4.31568e-05	-9.99416e-11	-0.749708
108184017	chr11:108184017:C:A	0.000755055	-9.99416e-11	2.11224
108184329	chr11:108184329:G:A	2.25759e-05	-1.39767	-3.91713e-10
108184344	chr11:108184344:C:T	2.57822e-05	-9.99416e-11	-1.26487
108184405	chr11:108184405:G:C	9.84541e-06	-1.15542	-1.07212
108184451	chr11:108184451:G:A	4.34883e-05	-9.99416e-11	-0.742057
108184951	chr11:108184951:T:C	0.00017353	-9.99416e-11	0.641802
108185009	chr11:108185009:T:C	2.2438e-05	-9.99416e-11	-1.40379
108185277	chr11:108185277:G:A	2.34255e-05	-9.99416e-11	-1.36073
108185307	chr11:108185307:A:G	4.60993e-05	-9.99416e-11	-0.683751
108185981	chr11:108185981:A:C	5.36102e-06	-1.43448	-1.40091
108186658	chr11:108186658:A:G	4.39096e-05	-9.99416e-11	-0.732415
108186690	chr11:108186690:T:C	2.59795e-05	-9.99416e-11	-1.25724
108187129	chr11:108187129:G:A	6.78255e-06	-1.32069	-1.2795
108187191	chr11:108187191:C:A	0.000149405	-1.21739	1.7095
108187685	chr11:108187685:G:GA	0.00268085	-9.99416e-11	3.37934
108187908	chr11:108187908:T:C	3.09517e-05	-9.99416e-11	-1.08212
108188067	chr11:108188067:G:A	2.70059e-05	-9.99416e-11	-1.21849
108188273	chr11:108188273:T:C	6.11052e-06	-1.31767	-1.38687
108188602	chr11:108188602:C:A	3.4685e-05	-9.99416e-11	-0.968243
108189025	chr11:108189025:G:A	2.24448e-05	-9.99416e-11	-1.40349
108189557	chr11:108189557:T:C	0.0116882	3.58446	1.26733
108189566	chr11:108189566:C:T	3.01254e-05	-9.99416e-11	-1.10918
108189597	chr11:108189597:G:A	2.34989e-05	-1.07288	-0.284714
108189646	chr11:108189646:G:A	4.34151e-05	-9.99416e-11	-0.743743
108189652	chr11:108189652:C:T	0.000233007	-9.99416e-11	0.936521
108190010	chr11:108190010:A:T	2.62491e-05	-9.99416e-11	-1.24692
108190518	chr11:108190518:G:A	3.4159e-05	-9.99416e-11	-0.983524
108190562	chr11:108190562:TTTAG:T	2.59287e-05	-9.99416e-11	-1.2592
108190652	chr11:108190652:C:T	7.59e-05	-0.185133	-3.91713e-10
108191081	chr11:108191081:C:A	5.94415e-06	-1.32864	-1.4035
108192199	chr11:108192199:T:C	2.85345e-05	-9.99416e-11	-1.16344
108192289	chr11:108192289:T:C	3.31311e-05	-9.99416e-11	-1.01408
108192803	chr11:108192803:T:A	1.10032e-05	-1.00556	-1.11081
108193047	chr11:108193047:G:A	5.51175e-05	-9.99416e-11	-0.505082
108193167	chr11:108193167:C:G	2.58591e-05	-1.26189	-3.91713e-10
108193170	chr11:108193170:A:T	2.58185e-05	-1.26346	-3.91713e-10
108193658	chr11:108193658:G:C	2.3152e-05	-9.99416e-11	-1.37247
108193693	chr11:108193693:C:A	5.03992e-05	-9.99416e-11	-0.594573
108193880	chr11:108193880:T:C	8.39217e-05	-9.99416e-11	-0.0846646
108193918	chr11:108193918:G:A	2.75098e-05	-9.99416e-11	-1.20001
108194208	chr11:108194208:A:G	6.15197e-06	-1.32999	-1.36778
108194525	chr11:108194525:A:G	0.013694	3.66997	1.3402
108194889	chr11:108194889:T:C	2.37284e-05	-9.99416e-11	-1.34788
108194944	chr11:108194944:C:T	5.01889e-05	-9.99416e-11	-0.598756
108194981	chr11:108194981:G:A	6.14625e-06	-1.36587	-1.33284
108194999	chr11:108194999:T:G	0.000582109	-9.99416e-11	1.85211
108195614	chr11:108195614:A:G	3.58519e-05	-9.99416e-11	-0.935153
108195761	chr11:108195761:G:A	2.67566e-05	-9.99416e-11	-1.22777
108195983	chr11:108195983:T:G	3.01041e-05	-9.99416e-11	-1.10989
108196004	chr11:108196004:C:T	2.68439e-05	-9.99416e-11	-1.22451
108196193	chr11:108196193:G:C	3.33641e-05	-9.99416e-11	-1.00707
108196283	chr11:108196283:T:C	2.59102e-05	-9.99416e-11	-1.25991
108196507	chr11:108196507:ATAAT:A	6.14282e-06	-1.34598	-1.35328
108196670	chr11:108196670:T:C	2.69058e-05	-1.22221	-3.91713e-10
108196863	chr11:108196863:A:G	2.83928e-05	-9.99416e-11	-1.16841
108196998	chr11:108196998:G:A	2.45476e-05	-9.99416e-11	-1.31394
108198057	chr11:108198057:T:C	2.71915e-05	-9.99416e-11	-1.21164
108198227	chr11:108198227:T:C	9.98151e-06	-0.886999	-1.32681
108198312	chr11:108198312:T:C	0.000268216	1.07724	-3.91713e-10
108198909	chr11:108198909:T:A	2.2528e-05	-9.99416e-11	-1.39979
108199234	chr11:108199234:G:A	2.79915e-05	-9.99416e-11	-1.18265
108199583	chr11:108199583:G:A	2.31325e-05	-9.99416e-11	-1.37331
108199846	chr11:108199846:C:T	0.000677583	-9.99416e-11	2.00398
108200539	chr11:108200539:T:C	2.37688e-05	-9.99416e-11	-1.34618
108200694	chr11:108200694:A:G	9.00983e-05	-9.99416e-11	-0.0136474
108200755	chr11:108200755:C:A	2.74734e-05	-9.99416e-11	-1.20133
108201517	chr11:108201517:G:A	2.69144e-05	-9.99416e-11	-1.22189
108201545	chr11:108201545:C:T	0.00312641	-9.99416e-11	3.53309
108202345	chr11:108202345:G:A	2.60279e-05	-9.99416e-11	-1.25538
108202659	chr11:108202659:T:C	4.46457e-05	-9.99416e-11	-0.715791
108203342	chr11:108203342:C:T	3.39353e-05	-9.99416e-11	-0.990093
108203464	chr11:108203464:A:G	2.69349e-05	-9.99416e-11	-1.22113
108203870	chr11:108203870:T:C	2.53193e-05	-9.99416e-11	-1.28298
108204175	chr11:108204175:C:G	2.26215e-05	-9.99416e-11	-1.39565
108204380	chr11:108204380:T:TG	1.15621e-05	-1.29242	-0.774398
108204458	chr11:108204458:T:C	2.62228e-05	-9.99416e-11	-1.24792
108204639	chr11:108204639:G:A	2.2492e-05	-9.99416e-11	-1.40139
108205479	chr11:108205479:A:C	3.94127e-05	-9.99416e-11	-0.84046
108206330	chr11:108206330:G:A	5.03937e-05	-9.99416e-11	-0.594683
108206809	chr11:108206809:C:T	2.27597e-05	-1.38956	-3.91713e-10
108207130	chr11:108207130:G:A	6.47436e-06	-1.39199	-1.25471
108207156	chr11:108207156:G:C	2.26445e-05	-9.99416e-11	-1.39463
108207542	chr11:108207542:G:C	2.2684e-05	-9.99416e-11	-1.39289
108207596	chr11:108207596:C:T	2.2897e-05	-9.99416e-11	-1.38354
108207663	chr11:108207663:C:T	8.66115e-05	-9.99416e-11	-0.0531161
108207684	chr11:108207684:C:A	2.74663e-05	-9.99416e-11	-1.20159
108207966	chr11:108207966:G:T	5.4e-06	-1.45468	-1.37347
108208233	chr11:108208233:A:G	4.06461e-05	-9.99416e-11	-0.809646
108208532	chr11:108208532:G:A	2.81558e-05	-9.99416e-11	-1.17679
108209000	chr11:108209000:C:T	3.54873e-05	-9.99416e-11	-0.945374
108209366	chr11:108209366:C:T	2.30815e-05	-9.99416e-11	-1.37552
108209672	chr11:108209672:G:A	6.25408e-06	-1.36561	-1.31571
108209685	chr11:108209685:C:T	6.09204e-06	-1.3016	-1.40596
108209705	chr11:108209705:T:C	5.4729e-06	-1.43885	-1.37589
108209837	chr11:108209837:G:A	2.5194e-05	-9.99416e-11	-1.28794
108209940	chr11:108209940:G:A	2.27259e-05	-9.99416e-11	-1.39104
108210476	chr11:108210476:T:C	2.62798e-05	-9.99416e-11	-1.24575
108211130	chr11:108211130:C:T	5.2926e-05	-9.99416e-11	-0.545654
108211159	chr11:108211159:T:C	2.58459e-05	-9.99416e-11	-1.2624
108211170	chr11:108211170:C:T	6.71201e-05	-9.99416e-11	-0.308066
108211453	chr11:108211453:G:A	2.29056e-05	-9.99416e-11	-1.38317
108211623	chr11:108211623:G:A	3.60563e-05	-9.99416e-11	-0.929468
108212134	chr11:108212134:A:G	0.000910917	-9.99416e-11	2.2999
108212135	chr11:108212135:T:C	2.31176e-05	-9.99416e-11	-1.37396
108212628	chr11:108212628:A:T	2.56453e-05	-1.27019	-3.91713e-10
108213487	chr11:108213487:C:T	3.54954e-05	-9.99416e-11	-0.945145
108213675	chr11:108213675:C:G	2.415e-05	-9.99416e-11	-1.33027
108213734	chr11:108213734:A:G	3.64402e-05	-9.99416e-11	-0.918878
108213790	chr11:108213790:A:G	2.27468e-05	-9.99416e-11	-1.39012
108214338	chr11:108214338:A:G	3.70616e-05	-9.99416e-11	-0.901968
108214377	chr11:108214377:T:C	2.59764e-05	-9.99416e-11	-1.25736
108214665	chr11:108214665:T:C	2.5924e-05	-9.99416e-11	-1.25938
108215081	chr11:108215081:T:C	0.00132909	3.11288	-0.43518
108215107	chr11:108215107:G:A	9.71278e-05	-9.99416e-11	0.0614785
108215228	chr11:108215228:C:G	2.24534e-05	-9.99416e-11	-1.4031
108215333	chr11:108215333:C:CA	5.15595e-05	-9.99416e-11	-0.571812
108215336	chr11:108215336:G:A	3.76958e-05	-0.885001	-3.91713e-10
108215342	chr11:108215342:A:G	2.69523e-05	-9.99416e-11	-1.22048
108215506	chr11:108215506:A:G	3.12296e-05	-9.99416e-11	-1.07318
108215715	chr11:108215715:C:T	2.7082e-05	-9.99416e-11	-1.21568
108215761	chr11:108215761:A:G	2.21605e-05	-1.41624	-3.91713e-10
108215875	chr11:108215875:T:C	7.70736e-05	-9.99416e-11	-0.169788
108216085	chr11:108216085:T:A	2.2522e-05	-9.99416e-11	-1.40006
108216336	chr11:108216336:C:T	4.6631e-05	-9.99416e-11	-0.672283
108216477	chr11:108216477:A:G	2.6318e-05	-9.99416e-11	-1.2443
108216491	chr11:108216491:T:C	2.56872e-05	-9.99416e-11	-1.26856
108216809	chr11:108216809:TCTG:T	2.27577e-05	-9.99416e-11	-1.38965
108216896	chr11:108216896:A:T	2.2668e-05	-9.99416e-11	-1.39359
108217110	chr11:108217110:A:G	4.60673e-05	-9.99416e-11	-0.684445
108217167	chr11:108217167:ATGAG:A	4.38405e-05	-9.99416e-11	-0.73399
108217766	chr11:108217766:A:G	5.93321e-06	-1.33116	-1.40282
108218424	chr11:108218424:T:C	8.80098e-06	-1.15905	-1.18064
108218433	chr11:108218433:TTTA:T	2.68611e-05	-9.99416e-11	-1.22387
108218524	chr11:108218524:T:C	4.36618e-05	-9.99416e-11	-0.738075
108218595	chr11:108218595:A:G	2.25355e-05	-9.99416e-11	-1.39946
108219194	chr11:108219194:G:A	2.42858e-05	-9.99416e-11	-1.32466
108219272	chr11:108219272:T:G	2.76213e-05	-9.99416e-11	-1.19596
108219335	chr11:108219335:C:G	2.26166e-05	-9.99416e-11	-1.39586
108219346	chr11:108219346:C:A	2.6302e-05	-9.99416e-11	-1.24491
108219380	chr11:108219380:T:TG	4.63443e-05	-9.99416e-11	-0.67845
108219608	chr11:108219608:T:C	0.000507782	1.7155	-3.91713e-10
108220304	chr11:108220304:T:C	2.25023e-05	-9.99416e-11	-1.40093
108220596	chr11:108220596:G:A	2.27565e-05	-9.99416e-11	-1.3897
108220770	chr11:108220770:G:T	2.56073e-05	-9.99416e-11	-1.27167
108221576	chr11:108221576:C:G	0.000227671	0.913351	-3.91713e-10
108221881	chr11:108221881:T:G	7.25682e-05	-9.99416e-11	-0.230023
108221887	chr11:108221887:C:T	2.53676e-05	-9.99416e-11	-1.28108
108222308	chr11:108222308:G:T	4.29732e-05	-9.99416e-11	-0.753972
108222350	chr11:108222350:C:T	2.57097e-05	-1.26768	-3.91713e-10
108222481	chr11:108222481:A:T	6.25412e-06	-1.40195	-1.27936
108223106	chr11:108223106:G:A	6.18383e-06	-1.32153	-1.37108
108224307	chr11:108224307:G:A	7.14713e-05	-0.245252	-3.91713e-10
108224493	chr11:108224493:A:G	5.63766e-06	-1.42225	-1.36283
108224502	chr11:108224502:A:G	2.25482e-05	-9.99416e-11	-1.39889
108225109	chr11:108225109:T:C	2.71988e-05	-9.99416e-11	-1.21137
108225326	chr11:108225326:A:T	2.05437e-05	-1.49199	-3.91713e-10
108225414	chr11:108225414:A:G	5.50082e-06	-1.44051	-1.36914
108226606	chr11:108226606:A:G	6.20412e-06	-1.45558	-1.23375
108226742	chr11:108226742:C:A	7.70145e-05	-9.99416e-11	-0.170555
108226776	chr11:108226776:C:T	6.20372e-05	-9.99416e-11	-0.386815
108226946	chr11:108226946:C:T	2.53708e-05	-9.99416e-11	-1.28095
108227030	chr11:108227030:C:T	6.92001e-05	-0.277547	-3.91713e-10
108227732	chr11:108227732:TAA:T	8.34471e-06	-1.0086	-1.38432
108228154	chr11:108228154:TTTAG:T	2.23888e-05	-9.99416e-11	-1.40599
108228463	chr11:108228463:G:A	5.37825e-05	-9.99416e-11	-0.5296
108228504	chr11:108228504:T:C	0.000827	-9.99416e-11	2.20326
108228844	chr11:108228844:A:G	2.93859e-05	-1.13404	-3.91713e-10
108229161	chr11:108229161:A:G	4.50779e-05	-9.99416e-11	-0.706156
108229171	chr11:108229171:C:T	5.64085e-05	-9.99416e-11	-0.481928
108230007	chr11:108230007:A:T	6.67367e-05	-0.313794	-3.91713e-10
108230119	chr11:108230119:A:G	3.28592e-05	-9.99416e-11	-1.02232
108230134	chr11:108230134:G:T	0.00096702	-9.99416e-11	2.35967
108230214	chr11:108230214:G:A	4.516e-05	-9.99416e-11	-0.704338
108230221	chr11:108230221:G:T	4.91253e-05	-9.99416e-11	-0.620175
108230661	chr11:108230661:C:T	3.25519e-05	-9.99416e-11	-1.03171
108230765	chr11:108230765:A:G	6.47288e-06	-1.4038	-1.24312
108231072	chr11:108231072:A:G	4.32672e-05	-9.99416e-11	-0.747154
108231111	chr11:108231111:G:C	2.36543e-05	-9.99416e-11	-1.351
108231192	chr11:108231192:C:T	5.44557e-06	-1.44282	-1.37693
108231335	chr11:108231335:G:A	2.97001e-05	-9.99416e-11	-1.1234
108231775	chr11:108231775:G:T	2.32237e-05	-9.99416e-11	-1.36938
108232163	chr11:108232163:G:T	2.32497e-05	-9.99416e-11	-1.36826
108232239	chr11:108232239:C:T	4.37157e-05	-9.99416e-11	-0.736842
108232277	chr11:108232277:A:G	4.32556e-05	-9.99416e-11	-0.747423
108232846	chr11:108232846:G:A	3.14445e-05	-9.99416e-11	-1.06633
108232966	chr11:108232966:G:A	4.32465e-05	-9.99416e-11	-0.747633
108232998	chr11:108232998:G:C	3.74946e-05	-9.99416e-11	-0.890351
108233210	chr11:108233210:A:G	7.95685e-05	-9.99416e-11	-0.137931
108233798	chr11:108233798:A:G	5.28884e-06	-1.46442	-1.38453
108234090	chr11:108234090:T:C	2.5484e-05	-9.99416e-11	-1.2765
108234358	chr11:108234358:A:C	3.16913e-05	-9.99416e-11	-1.05851
108234573	chr11:108234573:A:G	4.32761e-05	-9.99416e-11	-0.746947
108234639	chr11:108234639:C:T	2.53928e-05	-9.99416e-11	-1.28008
108234827	chr11:108234827:C:T	2.78833e-05	-9.99416e-11	-1.18652
108234938	chr11:108234938:A:G	2.79615e-05	-9.99416e-11	-1.18372
108234996	chr11:108234996:A:G	3.10699e-05	-9.99416e-11	-1.07831
108235201	chr11:108235201:T:C	5.62262e-06	-1.41217	-1.37559
108235511	chr11:108235511:AT:A	2.96935e-05	-9.99416e-11	-1.12362
108235599	chr11:108235599:A:G	2.27932e-05	-1.38809	-3.91713e-10
108235716	chr11:108235716:T:A	2.79923e-05	-9.99416e-11	-1.18262
108236055	chr11:108236055:C:T	1.58768e-05	-1.41622	-0.333468
108236286	chr11:108236286:G:A	2.544e-05	-9.99416e-11	-1.27823
108236390	chr11:108236390:G:A	2.81807e-05	-9.99416e-11	-1.17591
108236770	chr11:108236770:T:G	5.63947e-06	-1.42678	-1.35798
108236850	chr11:108236850:T:C	2.3362e-05	-9.99416e-11	-1.36344
108236933	chr11:108236933:G:A	6.52321e-06	-1.41209	-1.22709
108237187	chr11:108237187:T:A	4.21853e-05	-0.772478	-3.91713e-10
108237197	chr11:108237197:G:A	2.81103e-05	-9.99416e-11	-1.17841
108237810	chr11:108237810:A:G	4.15211e-05	-9.99416e-11	-0.788348
108238215	chr11:108238215:C:T	4.37221e-05	-9.99416e-11	-0.736694
108238287	chr11:108238287:T:G	2.23936e-05	-9.99416e-11	-1.40577
108238337	chr11:108238337:A:G	2.74021e-05	-9.99416e-11	-1.20393
108238572	chr11:108238572:A:G	2.59367e-05	-9.99416e-11	-1.25889
108238895	chr11:108238895:A:G	2.80891e-05	-1.17917	-3.91713e-10
108239111	chr11:108239111:G:T	2.80766e-05	-9.99416e-11	-1.17961
108239793	chr11:108239793:C:G	2.46521e-05	-9.99416e-11	-1.30969
108239936	chr11:108239936:A:G	8.12496e-06	-1.17416	-1.24545
108240702	chr11:108240702:TA:T	5.34966e-06	-1.43205	-1.40547
108241471	chr11:108241471:A:G	2.24069e-05	-9.99416e-11	-1.40518
108241529	chr11:108241529:TTAAA:T	3.26677e-05	-9.99416e-11	-1.02816
108241530	chr11:108241530:T:G	2.3615e-05	-9.99416e-11	-1.35267
108242165	chr11:108242165:T:C	2.2489e-05	-9.99416e-11	-1.40152
108242251	chr11:108242251:G:T	2.50231e-05	-0.415365	-0.879386
108242378	chr11:108242378:G:A	4.71568e-05	-9.99416e-11	-0.66107
108242418	chr11:108242418:CATT:C	2.32252e-05	-9.99416e-11	-1.36931
108242604	chr11:108242604:C:G	5.42503e-06	-1.41908	-1.40445
108242837	chr11:108242837:A:G	4.08259e-05	-0.805232	-3.91713e-10
108243307	chr11:108243307:A:T	2.44101e-05	-9.99416e-11	-1.31955
108243637	chr11:108243637:A:G	2.72393e-05	-9.99416e-11	-1.20989
108243779	chr11:108243779:A:G	0.0071015	3.4972	0.856308
108243905	chr11:108243905:T:G	3.06858e-05	-9.99416e-11	-1.09075
108244000	chr11:108244000:G:C	3.83084e-05	-9.99416e-11	-0.868879
108244113	chr11:108244113:T:C	3.08493e-05	-9.99416e-11	-1.08544
108244156	chr11:108244156:T:C	2.25258e-05	-9.99416e-11	-1.39989
108245051	chr11:108245051:T:G	2.64506e-05	-9.99416e-11	-1.23927
108245253	chr11:108245253:G:A	5.31508e-05	-9.99416e-11	-0.541415
108245644	chr11:108245644:T:A	4.31343e-05	-0.750231	-3.91713e-10
108245685	chr11:108245685:C:G	0.000190724	0.736276	-3.91713e-10
108245755	chr11:108245755:A:C	0.000207707	0.821581	-3.91713e-10
108245973	chr11:108245973:T:C	9.30148e-05	-1.35259	1.3708
108246156	chr11:108246156:A:G	3.27227e-05	-9.99416e-11	-1.02648
108246322	chr11:108246322:A:G	4.17369e-05	-9.99416e-11	-0.783164
108246460	chr11:108246460:C:T	2.32194e-05	-9.99416e-11	-1.36956
108246608	chr11:108246608:C:T	5.48351e-06	-1.44619	-1.36662
108247405	chr11:108247405:C:T	2.33222e-05	-9.99416e-11	-1.36515
108247507	chr11:108247507:T:A	5.39309e-06	-1.45199	-1.37744
108247665	chr11:108247665:C:T	2.55259e-05	-9.99416e-11	-1.27486
108247689	chr11:108247689:G:A	2.95053e-05	-9.99416e-11	-1.12998
108247734	chr11:108247734:T:C	2.73615e-05	-9.99416e-11	-1.20541
108248030	chr11:108248030:G:A	4.32177e-05	-9.99416e-11	-0.748298
108248321	chr11:108248321:C:A	5.339e-06	-1.43396	-1.40555
108248639	chr11:108248639:A:G	5.26267e-06	-1.48435	-1.36956
108248703	chr11:108248703:A:G	3.23664e-05	-9.99416e-11	-1.03743
108248876	chr11:108248876:G:A	4.54933e-05	-9.99416e-11	-0.696984
108249712	chr11:108249712:G:A	5.99988e-06	-1.42279	-1.30002
108250085	chr11:108250085:G:A	6.71512e-05	-9.99416e-11	-0.307601
108250508	chr11:108250508:C:T	2.54574e-05	-9.99416e-11	-1.27754
108250719	chr11:108250719:A:G	2.23891e-05	-9.99416e-11	-1.40597
108251006	chr11:108251006:G:A	2.42991e-05	-9.99416e-11	-1.32411
108251643	chr11:108251643:T:C	2.24154e-05	-9.99416e-11	-1.4048
108251865	chr11:108251865:C:G	2.66052e-05	-9.99416e-11	-1.23344
108252096	chr11:108252096:T:C	4.72011e-05	-9.99416e-11	-0.660132
108252304	chr11:108252304:G:A	4.18401e-05	-9.99416e-11	-0.780694
108252663	chr11:108252663:G:A	2.54509e-05	-9.99416e-11	-1.2778
108253397	chr11:108253397:C:T	2.43182e-05	-9.99416e-11	-1.32332
108253462	chr11:108253462:TCTTTA:T	4.37853e-05	-9.99416e-11	-0.735251
108253572	chr11:108253572:G:A	5.67982e-06	-1.38564	-1.39199
108253652	chr11:108253652:G:A	0.000839305	-9.99416e-11	2.21803
108254034	chr11:108254034:T:C	2.07348e-05	-1.48274	-3.91713e-10
108254148	chr11:108254148:A:G	4.47841e-05	-9.99416e-11	-0.712695
108254342	chr11:108254342:A:C	2.67504e-05	-9.99416e-11	-1.228
108254736	chr11:108254736:T:G	3.54625e-05	-9.99416e-11	-0.946073
108254863	chr11:108254863:G:A	8.02069e-05	-9.99416e-11	-0.129939
108255058	chr11:108255058:T:C	2.28662e-05	-9.99416e-11	-1.38489
108255173	chr11:108255173:A:G	5.35808e-05	-9.99416e-11	-0.533359
108255218	chr11:108255218:G:A	2.73544e-05	-9.99416e-11	-1.20567
108255626	chr11:108255626:A:G	8.43805e-06	-1.11596	-1.26584
108256418	chr11:108256418:G:A	4.3803e-05	-0.734847	-3.91713e-10
108257592	chr11:108257592:A:C	2.34527e-05	-9.99416e-11	-1.35956
108258330	chr11:108258330:G:A	3.27034e-05	-9.99416e-11	-1.02707
108258768	chr11:108258768:T:A	2.74466e-05	-9.99416e-11	-1.20231
108258930	chr11:108258930:A:G	5.72012e-06	-1.38427	-1.38629
108259162	chr11:108259162:T:G	2.5362e-05	-9.99416e-11	-1.2813
108259369	chr11:108259369:G:A	2.53713e-05	-9.99416e-11	-1.28093
108259863	chr11:108259863:A:G	2.52568e-05	-9.99416e-11	-1.28545
108259985	chr11:108259985:G:A	4.62899e-05	0.17622	-0.855845
108260078	chr11:108260078:G:A	2.664e-05	-9.99416e-11	-1.23214
108260345	chr11:108260345:T:C	8.75308e-05	-9.99416e-11	-0.042558
108260379	chr11:108260379:T:G	2.27373e-05	-9.99416e-11	-1.39054
108260498	chr11:108260498:T:C	5.95289e-06	-1.41246	-1.31821
108260648	chr11:108260648:G:A	2.40283e-05	-9.99416e-11	-1.33531
108260977	chr11:108260977:G:A	9.76194e-05	-9.99416e-11	0.0665275
108260989	chr11:108260989:G:A	3.20164e-05	-9.99416e-11	-1.0483
108261049	chr11:108261049:C:T	5.84278e-06	-1.38852	-1.36082
108261070	chr11:108261070:T:C	5.99486e-06	-1.41064	-1.31301
108261148	chr11:108261148:G:A	5.12923e-05	-0.577008	-3.91713e-10
108261437	chr11:108261437:G:A	3.04869e-05	-9.99416e-11	-1.09725
108261972	chr11:108261972:A:G	2.4185e-05	-9.99416e-11	-1.32882
108262240	chr11:108262240:C:T	2.60129e-05	-9.99416e-11	-1.25596
108262277	chr11:108262277:C:T	2.82677e-05	-9.99416e-11	-1.17283
108262464	chr11:108262464:A:C	2.60721e-05	-9.99416e-11	-1.25368
108262920	chr11:108262920:A:G	5.13847e-06	-1.48906	-1.38874
108263095	chr11:108263095:G:A	3.92871e-05	-9.99416e-11	-0.843653
108263858	chr11:108263858:C:T	4.98509e-05	-9.99416e-11	-0.605513
108264519	chr11:108264519:A:G	2.6688e-05	-9.99416e-11	-1.23034
108264763	chr11:108264763:T:C	3.20349e-05	-9.99416e-11	-1.04772
108264809	chr11:108264809:A:G	3.71541e-05	-0.899475	-3.91713e-10
108265265	chr11:108265265:G:A	3.45461e-05	-9.99416e-11	-0.972256
108265883	chr11:108265883:A:T	6.27874e-05	-1.12521	0.750411
108265972	chr11:108265972:A:C	2.66629e-05	-9.99416e-11	-1.23127
108266076	chr11:108266076:T:C	2.97062e-05	-9.99416e-11	-1.12319
108266167	chr11:108266167:A:G	2.36982e-05	-9.99416e-11	-1.34915
108266314	chr11:108266314:A:G	3.03946e-05	-9.99416e-11	-1.10028
108266355	chr11:108266355:AATC:A	6.19177e-05	-9.99416e-11	-0.388742
108266379	chr11:108266379:G:A	2.66882e-05	-9.99416e-11	-1.23033
108266419	chr11:108266419:G:T	3.87331e-05	-9.99416e-11	-0.857855
108267276	chr11:108267276:T:C	0.00018379	0.699246	-3.91713e-10
108267318	chr11:108267318:C:T	2.61152e-05	-9.99416e-11	-1.25203
108267427	chr11:108267427:G:T	2.76421e-05	-9.99416e-11	-1.19521
108268456	chr11:108268456:A:G	2.5471e-05	-9.99416e-11	-1.27701
108269114	chr11:108269114:C:T	2.24067e-05	-9.99416e-11	-1.40519
108269120	chr11:108269120:C:T	3.36941e-05	-9.99416e-11	-0.997227
108269789	chr11:108269789:A:G	9.61519e-06	-1.06058	-1.19062
108269882	chr11:108269882:C:T	2.91457e-05	-9.99416e-11	-1.14224
108269924	chr11:108269924:A:G	0.00285526	-9.99416e-11	3.44237
108270407	chr11:108270407:G:A	5.49127e-05	-1.16301	0.654207
108271230	chr11:108271230:T:G	3.16287e-05	-9.99416e-11	-1.06048
108271467	chr11:108271467:G:A	0.000758848	-9.99416e-11	2.11725
108271615	chr11:108271615:C:G	2.24889e-05	-9.99416e-11	-1.40153
108271890	chr11:108271890:G:A	5.9427e-05	-1.15598	0.726184
108272455	chr11:108272455:C:T	1.58066e-05	-1.43598	-0.318147
108272572	chr11:108272572:A:G	0.00059155	-9.99416e-11	1.8682
108274590	chr11:108274590:A:G	2.54215e-05	-9.99416e-11	-1.27895
108274711	chr11:108274711:T:G	3.16582e-05	-9.99416e-11	-1.05955
108274913	chr11:108274913:T:G	2.59674e-05	-9.99416e-11	-1.25771
108274969	chr11:108274969:G:A	3.17851e-05	-9.99416e-11	-1.05555
108275094	chr11:108275094:T:G	3.16257e-05	-9.99416e-11	-1.06058
108275428	chr11:108275428:C:T	2.83357e-05	-9.99416e-11	-1.17043
108275639	chr11:108275639:A:G	2.25218e-05	-9.99416e-11	-1.40006
108275674	chr11:108275674:G:A	2.75894e-05	-9.99416e-11	-1.19712
108276354	chr11:108276354:A:G	2.50894e-05	-9.99416e-11	-1.2921
108276591	chr11:108276591:T:A	4.32553e-05	-9.99416e-11	-0.747429
108276630	chr11:108276630:G:C	9.28302e-05	-9.99416e-11	0.0162226
108276800	chr11:108276800:G:A	3.24071e-05	-9.99416e-11	-1.03617
108276867	chr11:108276867:C:G	2.28663e-05	-9.99416e-11	-1.38489
108277111	chr11:108277111:GC:G	2.28663e-05	-9.99416e-11	-1.38489
108277457	chr11:108277457:C:T	2.26943e-05	-9.99416e-11	-1.39243
108277557	chr11:108277557:C:T	3.54444e-05	-9.99416e-11	-0.946585
108277582	chr11:108277582:C:A	2.46283e-05	-9.99416e-11	-1.31065
108278190	chr11:108278190:C:T	2.92249e-05	-9.99416e-11	-1.13953
108278480	chr11:108278480:T:G	0.00262259	3.35737	-3.91713e-10
108278832	chr11:108278832:G:T	2.53846e-05	-9.99416e-11	-1.2804
108279480	chr11:108279480:CT:C	1.09791e-05	-1.02469	-1.09387
108279589	chr11:108279589:A:G	2.31036e-05	-9.99416e-11	-1.37456
108279678	chr11:108279678:A:G	8.48882e-05	-9.99416e-11	-0.0732134
108280961	chr11:108280961:T:A	2.00638e-05	-1.51563	-3.91713e-10
108281480	chr11:108281480:A:G	3.1789e-05	-9.99416e-11	-1.05543
108281918	chr11:108281918:A:G	5.7324e-06	-1.41859	-1.34982
108282338	chr11:108282338:A:G	2.24586e-05	-9.99416e-11	-1.40288
108282553	chr11:108282553:A:C	2.07907e-05	-1.48004	-3.91713e-10
108284054	chr11:108284054:T:C	3.40485e-05	-9.99416e-11	-0.986762
108284193	chr11:108284193:A:G	4.50353e-05	-9.99416e-11	-0.707102
108284478	chr11:108284478:G:T	4.94299e-05	-9.99416e-11	-0.613993
108284521	chr11:108284521:A:G	2.68492e-05	-9.99416e-11	-1.22431
108284670	chr11:108284670:G:A	5.56703e-06	-1.48047	-1.31722
108285329	chr11:108285329:T:G	3.2407e-05	-9.99416e-11	-1.03617
108285746	chr11:108285746:C:A	5.2862e-06	-1.48487	-1.36458
108285982	chr11:108285982:A:C	2.95324e-05	-9.99416e-11	-1.12906
108286458	chr11:108286458:G:A	4.3012e-05	-9.99416e-11	-0.753069
108287407	chr11:108287407:T:C	5.55328e-06	-1.4517	-1.34846
108287648	chr11:108287648:T:C	2.59633e-05	-9.99416e-11	-1.25787
108287864	chr11:108287864:G:A	0.000645316	-9.99416e-11	1.95519
108288503	chr11:108288503:T:TC	2.43834e-05	-9.99416e-11	-1.32065
108288629	chr11:108288629:G:A	6.19815e-06	-1.48769	-1.20261
108289005	chr11:108289005:C:T	3.1959e-05	-9.99416e-11	-1.0501
108289623	chr11:108289623:C:T	0.000218131	0.870549	-3.91713e-10
108289897	chr11:108289897:ACT:A	2.97194e-05	-9.99416e-11	-1.12275
108289962	chr11:108289962:A:ATCC	3.00928e-05	-9.99416e-11	-1.11026
108290309	chr11:108290309:G:A	2.77321e-05	-9.99416e-11	-1.19196
108290400	chr11:108290400:T:G	2.23893e-05	-9.99416e-11	-1.40597
108290475	chr11:108290475:T:A	6.34027e-06	-1.42967	-1.23796
108290525	chr11:108290525:A:G	5.83754e-06	-1.43435	-1.31589
108290656	chr11:108290656:A:G	9.03023e-05	-9.99416e-11	-0.0113858
108290848	chr11:108290848:ACTT:A	2.49768e-05	-9.99416e-11	-1.2966
108290911	chr11:108290911:T:C	2.68885e-05	-9.99416e-11	-1.22285
108292101	chr11:108292101:C:T	4.22623e-05	-9.99416e-11	-0.770654
108292760	chr11:108292760:C:T	2.11156e-05	-1.46454	-3.91713e-10
108293006	chr11:108293006:A:G	5.58507e-06	-1.43821	-1.35624
108293178	chr11:108293178:G:C	3.54628e-05	-9.99416e-11	-0.946066
108294269	chr11:108294269:T:C	3.18426e-05	-9.99416e-11	-1.05374
108294326	chr11:108294326:A:G	6.49898e-05	-1.14279	0.802472
108294348	chr11:108294348:A:G	5.53088e-06	-1.44607	-1.35814
108294492	chr11:108294492:T:C	1.43064e-05	-1.42902	-0.424818
108294679	chr11:108294679:G:A	5.54627e-06	-1.44285	-1.35858
108294680	chr11:108294680:C:G	5.57802e-06	-1.43834	-1.35738
108294907	chr11:108294907:A:G	2.49252e-05	-9.99416e-11	-1.29867
108296231	chr11:108296231:TC:T	5.69235e-06	-1.39802	-1.3774
108296318	chr11:108296318:T:C	4.89888e-05	-9.99416e-11	-0.622958
108296647	chr11:108296647:GA:G	2.3148e-05	-9.99416e-11	-1.37264
108297131	chr11:108297131:T:A	2.34642e-05	-9.99416e-11	-1.35907
108297400	chr11:108297400:G:A	2.8211e-05	-9.99416e-11	-1.17484
108298097	chr11:108298097:C:T	5.26867e-05	-9.99416e-11	-0.550186
108298136	chr11:108298136:A:G	6.07936e-06	-1.46106	-1.24859
108298268	chr11:108298268:A:C	9.76016e-06	-1.02516	-1.21108
108298777	chr11:108298777:T:C	9.58313e-05	-9.99416e-11	0.0480403
108299029	chr11:108299029:G:A	2.25623e-05	-9.99416e-11	-1.39827
108299439	chr11:108299439:G:A	0.000642775	-9.99416e-11	1.95125
108299516	chr11:108299516:C:T	2.26643e-05	-9.99416e-11	-1.39376
108299544	chr11:108299544:G:A	5.50121e-06	-1.41134	-1.39824
108301006	chr11:108301006:C:T	7.83328e-05	-9.99416e-11	-0.153582
108301017	chr11:108301017:C:T	2.2761e-05	-9.99416e-11	-1.3895
108301498	chr11:108301498:T:C	2.49944e-05	-9.99416e-11	-1.2959
108302271	chr11:108302271:C:T	4.03625e-05	-0.816648	-3.91713e-10
108302568	chr11:108302568:A:C	2.63656e-05	-9.99416e-11	-1.24249
108303323	chr11:108303323:T:A	2.49825e-05	-9.99416e-11	-1.29637
108303446	chr11:108303446:G:A	5.52016e-06	-1.47382	-1.33233
108303464	chr11:108303464:C:T	5.58435e-06	-1.4249	-1.36968
108304031	chr11:108304031:G:A	0.000488258	1.6763	-3.91713e-10
108304153	chr11:108304153:T:A	2.43202e-05	-9.99416e-11	-1.32324
108304667	chr11:108304667:T:C	0.000105469	0.143869	-3.91713e-10
108305347	chr11:108305347:A:G	5.55824e-05	-9.99416e-11	-0.496683
108305436	chr11:108305436:C:T	3.30275e-05	-9.99416e-11	-1.01721
108305565	chr11:108305565:C:T	2.98744e-05	-9.99416e-11	-1.11755
108305875	chr11:108305875:C:T	2.24381e-05	-9.99416e-11	-1.40379
108306372	chr11:108306372:T:G	0.000678787	-9.99416e-11	2.00576
108306811	chr11:108306811:C:T	5.06775e-06	-1.49352	-1.39813
108307239	chr11:108307239:C:T	3.20825e-05	-9.99416e-11	-1.04624
108307302	chr11:108307302:A:C	2.29857e-05	-9.99416e-11	-1.37968
108307394	chr11:108307394:C:T	2.38884e-05	-9.99416e-11	-1.34116
108307562	chr11:108307562:C:T	3.11963e-05	-1.07425	-3.91713e-10
108308382	chr11:108308382:CTTTAT:C	0.00066221	-9.99416e-11	1.98103
108308596	chr11:108308596:A:G	2.68664e-05	-9.99416e-11	-1.22367
108309189	chr11:108309189:A:T	8.97746e-05	-9.99416e-11	-0.0172471
108309686	chr11:108309686:A:C	2.45471e-05	-9.99416e-11	-1.31396
108310501	chr11:108310501:T:C	0.000580876	-9.99416e-11	1.84999
108311293	chr11:108311293:C:T	3.24624e-05	-9.99416e-11	-1.03447
108311342	chr11:108311342:G:A	5.86437e-06	-1.46632	-1.27933
108311879	chr11:108311879:A:C	2.90664e-05	-9.99416e-11	-1.14497
108312009	chr11:108312009:A:C	3.19106e-05	-1.05161	-3.91713e-10
108312686	chr11:108312686:ACT:A	5.81981e-06	-1.47645	-1.27683
108313130	chr11:108313130:C:T	2.82969e-05	-9.99416e-11	-1.1718
108313256	chr11:108313256:G:C	3.41373e-05	-9.99416e-11	-0.984157
108313379	chr11:108313379:T:C	3.12949e-05	-1.07109	-3.91713e-10
108313704	chr11:108313704:C:G	2.88072e-05	-9.99416e-11	-1.15392
108313798	chr11:108313798:A:T	4.00093e-05	-9.99416e-11	-0.825438
108313867	chr11:108313867:G:A	1.8594e-05	-1.43975	-0.151959
108314114	chr11:108314114:A:G	5.49445e-06	-1.42605	-1.38476
108314296	chr11:108314296:G:A	6.11339e-06	-1.47653	-1.22754
108314476	chr11:108314476:T:C	0.00198045	-9.99416e-11	3.07653
108314751	chr11:108314751:C:T	5.5094e-06	-1.42084	-1.38725
108314805	chr11:108314805:GAAAAT:G	4.00093e-05	-9.99416e-11	-0.825438
108315093	chr11:108315093:A:G	2.02255e-05	-1.5076	-3.91713e-10
108315222	chr11:108315222:A:G	9.91236e-06	-1.19342	-1.02735
108315421	chr11:108315421:G:A	2.91628e-05	-9.99416e-11	-1.14165
108315500	chr11:108315500:A:G	2.78313e-05	-9.99416e-11	-1.18839
108315531	chr11:108315531:G:A	8.87981e-06	-1.47311	-0.857658
108315698	chr11:108315698:T:G	2.2563e-05	-9.99416e-11	-1.39824
108315779	chr11:108315779:G:A	2.53596e-05	-9.99416e-11	-1.28139
108315904	chr11:108315904:A:G	2.53168e-05	-9.99416e-11	-1.28308
108315926	chr11:108315926:T:C	2.57436e-05	-9.99416e-11	-1.26636
108316229	chr11:108316229:T:C	2.71908e-05	-9.99416e-11	-1.21167
108316423	chr11:108316423:G:A	2.5772e-05	-9.99416e-11	-1.26526
108316785	chr11:108316785:G:C	5.90066e-06	-1.44051	-1.29898
108316878	chr11:108316878:A:C	0.000613066	-9.99416e-11	1.90392
108316962	chr11:108316962:G:A	1.18245e-05	-0.944905	-1.09947
108317409	chr11:108317409:G:A	2.2643e-05	-9.99416e-11	-1.3947
108317826	chr11:108317826:T:C	2.26461e-05	-9.99416e-11	-1.39456
108317863	chr11:108317863:T:G	2.02145e-05	-1.50815	-3.91713e-10
108317984	chr11:108317984:T:G	5.54961e-06	-1.49958	-1.30124
108318179	chr11:108318179:C:T	5.91572e-05	-9.99416e-11	-0.434351
108318485	chr11:108318485:T:G	3.01424e-05	-9.99416e-11	-1.10862
108318796	chr11:108318796:G:T	2.55032e-05	-9.99416e-11	-1.27575
108319335	chr11:108319335:G:A	5.05035e-05	-9.99416e-11	-0.592505
108319436	chr11:108319436:C:T	2.50846e-05	-9.99416e-11	-1.29229
108319702	chr11:108319702:T:C	2.22043e-05	-1.41426	-3.91713e-10
108320043	chr11:108320043:G:C	2.26276e-05	-9.99416e-11	-1.39538
108320361	chr11:108320361:A:G	2.85633e-05	-9.99416e-11	-1.16243
108320886	chr11:108320886:G:A	2.67542e-05	-9.99416e-11	-1.22786
108321744	chr11:108321744:C:T	2.99205e-05	-9.99416e-11	-1.11601
108322257	chr11:108322257:C:T	2.83039e-05	-9.99416e-11	-1.17155
108322841	chr11:108322841:A:G	3.67098e-05	-9.99416e-11	-0.911506
108322997	chr11:108322997:C:T	0.000558275	1.8103	-3.91713e-10
108323346	chr11:108323346:C:T	8.81822e-06	-1.47364	-0.86409
108323745	chr11:108323745:T:C	3.2374e-05	-9.99416e-11	-1.03719
108323801	chr11:108323801:C:A	7.22258e-05	-1.38017	1.14542
108323830	chr11:108323830:C:T	6.00817e-06	-1.47468	-1.24674
108324166	chr11:108324166:A:G	2.02292e-05	-1.50742	-3.91713e-10
108324178	chr11:108324178:C:T	9.77102e-05	-9.99416e-11	0.067457
108324238	chr11:108324238:G:A	0.000167845	-9.99416e-11	0.60849
108324796	chr11:108324796:C:T	2.664e-05	-9.99416e-11	-1.23213
108325186	chr11:108325186:T:A	2.73802e-05	-9.99416e-11	-1.20473
108325782	chr11:108325782:G:C	5.96078e-06	-1.46768	-1.26167
108326395	chr11:108326395:ACTTTTT:A	2.78281e-05	-9.99416e-11	-1.1885
108326468	chr11:108326468:C:CT	2.45472e-05	-9.99416e-11	-1.31395
108327373	chr11:108327373:A:G	3.54209e-05	-9.99416e-11	-0.947246
108327392	chr11:108327392:T:A	2.37663e-05	-9.99416e-11	-1.34628
108327570	chr11:108327570:T:TC	8.77404e-05	-9.99416e-11	-0.0401668
108327574	chr11:108327574:C:T	5.41858e-05	-9.99416e-11	-0.52213
108328308	chr11:108328308:G:A	4.40492e-05	-9.99416e-11	-0.729242
108328348	chr11:108328348:G:A	2.36168e-05	-9.99416e-11	-1.35259
108328375	chr11:108328375:T:C	3.11165e-05	-9.99416e-11	-1.07681
108328449	chr11:108328449:T:C	2.54994e-05	-9.99416e-11	-1.27589
108328537	chr11:108328537:C:T	5.08309e-05	-9.99416e-11	-0.586044
108328702	chr11:108328702:T:C	2.39507e-05	-9.99416e-11	-1.33855
108329368	chr11:108329368:A:G	2.7312e-05	-9.99416e-11	-1.20722
108329415	chr11:108329415:T:G	5.285e-06	-1.44831	-1.40136
108329455	chr11:108329455:G:A	7.47274e-06	-1.49679	-1.00649
108329687	chr11:108329687:A:G	2.80993e-05	-9.99416e-11	-1.1788
108330019	chr11:108330019:T:C	2.02374e-05	-1.50702	-3.91713e-10
108330643	chr11:108330643:G:T	2.25085e-05	-9.99416e-11	-1.40066
108330645	chr11:108330645:C:G	3.1888e-05	-9.99416e-11	-1.05232
108331620	chr11:108331620:A:G	5.8497e-05	-9.99416e-11	-0.445573
108332490	chr11:108332490:A:G	3.2072e-05	-9.99416e-11	-1.04656
108332969	chr11:108332969:T:C	3.23403e-05	-9.99416e-11	-1.03823
108333042	chr11:108333042:G:A	2.45893e-05	-9.99416e-11	-1.31224
108333105	chr11:108333105:AAATT:A	2.76441e-05	-9.99416e-11	-1.19514
108333236	chr11:108333236:G:A	0.00106757	-9.99416e-11	2.45859
108333526	chr11:108333526:A:G	7.53034e-05	-1.38272	1.18969
108334081	chr11:108334081:CAT:C	0.000544113	-9.99416e-11	1.78461
108334218	chr11:108334218:GT:G	6.32203e-06	-1.45242	-1.21809
108334347	chr11:108334347:G:A	2.29251e-05	-9.99416e-11	-1.38231
108334656	chr11:108334656:G:A	6.86296e-06	-1.47677	-1.11164
108334709	chr11:108334709:G:C	0.000106391	-9.99416e-11	0.152572
108334838	chr11:108334838:T:C	0.000237682	0.956385	-3.91713e-10
108336446	chr11:108336446:T:C	5.05621e-05	-9.99416e-11	-0.591347
108336577	chr11:108336577:T:G	5.04681e-06	-1.50334	-1.39245
108336610	chr11:108336610:G:A	4.04689e-05	-9.99416e-11	-0.814016
108336666	chr11:108336666:T:C	5.17107e-06	-1.46895	-1.40252
108336763	chr11:108336763:C:T	2.47207e-05	-9.99416e-11	-1.30691
108336877	chr11:108336877:CAATA:C	2.47601e-05	-9.99416e-11	-1.30532
108337449	chr11:108337449:A:G	2.47258e-05	-9.99416e-11	-1.3067
108337670	chr11:108337670:TTGA:T	2.27431e-05	-1.39029	-3.91713e-10
108337957	chr11:108337957:T:C	3.35537e-05	-9.99416e-11	-1.0014
108338051	chr11:108338051:T:C	0.000138944	0.419521	-3.91713e-10
108338364	chr11:108338364:A:G	3.26323e-05	-9.99416e-11	-1.02925
108338472	chr11:108338472:C:T	2.28513e-05	-1.44965	0.0641058
108338633	chr11:108338633:A:G	2.25128e-05	-1.4418	0.0413381
108338681	chr11:108338681:G:A	3.91295e-05	-9.99416e-11	-0.847673
108339119	chr11:108339119:G:A	2.98347e-05	-9.99416e-11	-1.11888
108339382	chr11:108339382:A:G	5.57685e-06	-1.46782	-1.3281
108339450	chr11:108339450:C:T	4.73048e-05	-9.99416e-11	-0.657938
108339643	chr11:108339643:A:G	2.60829e-05	-9.99416e-11	-1.25327
108340068	chr11:108340068:A:G	0.000303373	1.20041	-3.91713e-10
108340080	chr11:108340080:A:G	2.40113e-05	-9.99416e-11	-1.33602
108340150	chr11:108340150:CTTTAT:C	0.00150871	0.436124	2.36834
108340241	chr11:108340241:A:C	3.26736e-05	-9.99416e-11	-1.02798
108340685	chr11:108340685:T:G	5.92022e-06	-1.45108	-1.28509
108340710	chr11:108340710:C:T	2.23894e-05	-9.99416e-11	-1.40596
108340755	chr11:108340755:A:C	2.0992e-05	-1.47041	-3.91713e-10
108340984	chr11:108340984:C:A	2.58484e-05	-9.99416e-11	-1.2623
108341387	chr11:108341387:T:C	2.24209e-05	-9.99416e-11	-1.40456
108342140	chr11:108342140:T:C	2.8217e-05	-9.99416e-11	-1.17463
108343448	chr11:108343448:T:C	2.83514e-05	-9.99416e-11	-1.16987
108343449	chr11:108343449:A:G	3.16045e-05	-9.99416e-11	-1.06125
108343677	chr11:108343677:T:C	5.04757e-05	-9.99416e-11	-0.593056
108343872	chr11:108343872:A:G	9.15343e-05	-9.99416e-11	0.00216475
108344014	chr11:108344014:A:G	2.34757e-05	-1.35858	-3.91713e-10
108344149	chr11:108344149:A:G	2.40758e-05	-9.99416e-11	-1.33334
108344368	chr11:108344368:A:G	5.54389e-06	-1.49159	-1.31026
108344670	chr11:108344670:T:G	0.0391576	4.51424	1.54656
108345278	chr11:108345278:C:T	4.57866e-05	-9.99416e-11	-0.690557
108345354	chr11:108345354:A:G	4.51704e-05	-9.99416e-11	-0.704108
108345724	chr11:108345724:A:G	5.09992e-05	-9.99416e-11	-0.582739
108346322	chr11:108346322:T:G	6.60188e-06	-1.48998	-1.13722
108346398	chr11:108346398:T:G	2.23929e-05	-9.99416e-11	-1.40581
108346404	chr11:108346404:T:C	2.93618e-05	-9.99416e-11	-1.13485
108346657	chr11:108346657:A:G	2.40842e-05	-1.33299	-3.91713e-10
108347469	chr11:108347469:T:C	5.745e-06	-1.47715	-1.28907
108347586	chr11:108347586:G:A	4.06942e-05	-9.99416e-11	-0.808463
108347589	chr11:108347589:C:A	3.7782e-05	-9.99416e-11	-0.882715
108347944	chr11:108347944:T:C	4.50368e-05	-9.99416e-11	-0.707069
108348120	chr11:108348120:A:G	0.000158683	0.0522156	0.500146
108348537	chr11:108348537:T:C	2.7782e-05	-9.99416e-11	-1.19016
108348612	chr11:108348612:C:A	6.03176e-06	-1.47173	-1.24578
108348693	chr11:108348693:G:A	6.27523e-06	-1.47066	-1.20728
108348725	chr11:108348725:T:G	2.1453e-05	-1.44868	-3.91713e-10
108348769	chr11:108348769:T:C	2.28689e-05	-9.99416e-11	-1.38477
108348818	chr11:108348818:TAGG:T	2.50635e-05	-9.99416e-11	-1.29314
108348914	chr11:108348914:A:T	3.32775e-05	-9.99416e-11	-1.00967
108349061	chr11:108349061:G:A	2.79165e-05	-9.99416e-11	-1.18533
108349393	chr11:108349393:G:A	0.000657168	-9.99416e-11	1.97339
108349519	chr11:108349519:C:T	2.23943e-05	-9.99416e-11	-1.40574
108349670	chr11:108349670:G:C	5.09357e-05	-9.99416e-11	-0.583984
108349810	chr11:108349810:G:A	3.77961e-05	-9.99416e-11	-0.882342
108349930	chr11:108349930:C:T	4.99486e-05	-1.0754	0.471841
108350062	chr11:108350062:A:C	3.04993e-05	-9.99416e-11	-1.09685
108350182	chr11:108350182:A:G	4.47472e-05	-9.99416e-11	-0.71352
108350276	chr11:108350276:A:G	3.80443e-05	-9.99416e-11	-0.875798
108350294	chr11:108350294:G:C	2.34679e-05	-1.35892	-3.91713e-10
108350638	chr11:108350638:G:A	9.58857e-05	-9.99416e-11	0.048608
108350755	chr11:108350755:A:G	5.50653e-06	-1.47713	-1.33148
108350756	chr11:108350756:G:C	5.50178e-06	-1.47798	-1.3315
108350771	chr11:108350771:T:C	2.93693e-05	-9.99416e-11	-1.1346
108350869	chr11:108350869:T:A	2.49092e-05	-9.99416e-11	-1.29931
108350938	chr11:108350938:C:G	5.62944e-06	-1.45767	-1.32887
108351270	chr11:108351270:G:A	2.86945e-05	-9.99416e-11	-1.15785
108351828	chr11:108351828:G:A	2.27464e-05	-9.99416e-11	-1.39014
108352074	chr11:108352074:C:A	5.4289e-06	-1.4847	-1.33811
108352605	chr11:108352605:C:A	2.30953e-05	-9.99416e-11	-1.37492
108352664	chr11:108352664:T:C	5.54357e-06	-1.4934	-1.30851
108353662	chr11:108353662:G:A	3.07272e-05	-9.99416e-11	-1.0894
108354150	chr11:108354150:G:A	1.24293e-05	-0.85743	-1.13707
108354496	chr11:108354496:T:C	4.34606e-05	-9.99416e-11	-0.742695
108354588	chr11:108354588:T:C	3.96004e-05	-9.99416e-11	-0.835709
108355298	chr11:108355298:A:G	5.17655e-06	-1.47965	-1.39076
108355447	chr11:108355447:G:A	2.60489e-05	-1.25457	-3.91713e-10
108355482	chr11:108355482:CTG:C	2.65945e-05	-9.99416e-11	-1.23384
108355561	chr11:108355561:C:A	4.01588e-05	-9.99416e-11	-0.821707
108355693	chr11:108355693:G:A	4.54385e-05	-9.99416e-11	-0.698189
108356028	chr11:108356028:G:A	2.91466e-05	-9.99416e-11	-1.14221
108356128	chr11:108356128:A:T	5.43875e-06	-1.422	-1.399
108356199	chr11:108356199:C:T	2.64409e-05	-9.99416e-11	-1.23964
108356222	chr11:108356222:T:TA	2.43411e-05	-9.99416e-11	-1.32238
108356404	chr11:108356404:C:T	3.87095e-05	-0.858463	-3.91713e-10
108356506	chr11:108356506:A:C	2.55702e-05	-9.99416e-11	-1.27312
108356555	chr11:108356555:A:C	2.56166e-05	-9.99416e-11	-1.27131
108356717	chr11:108356717:G:A	3.97931e-05	-9.99416e-11	-0.830855
108356748	chr11:108356748:T:A	3.58351e-05	-9.99416e-11	-0.935621
108356842	chr11:108356842:C:G	0.000228643	0.917613	-3.91713e-10
108356914	chr11:108356914:C:G	2.77749e-05	-9.99416e-11	-1.19041
108357548	chr11:108357548:T:G	2.25117e-05	-9.99416e-11	-1.40051
108357665	chr11:108357665:G:A	0.000185551	0.708782	-3.91713e-10
108357854	chr11:108357854:A:G	5.4067e-06	-1.47134	-1.35557
108358263	chr11:108358263:T:C	3.48246e-05	-9.99416e-11	-0.964224
108358462	chr11:108358462:T:C	2.24933e-05	-9.99416e-11	-1.40133
108358863	chr11:108358863:G:A	6.14816e-05	-9.99416e-11	-0.395811
108359111	chr11:108359111:C:G	3.61693e-05	-9.99416e-11	-0.926339
108359147	chr11:108359147:T:C	0.000153061	-0.171867	0.688154
108359317	chr11:108359317:A:G	2.26783e-05	-9.99416e-11	-1.39314
108359418	chr11:108359418:A:G	3.44873e-05	-9.99416e-11	-0.973959
108359442	chr11:108359442:G:A	2.04355e-05	-1.49728	-3.91713e-10
108359837	chr11:108359837:G:T	3.01309e-05	-9.99416e-11	-1.109
108359938	chr11:108359938:A:G	2.45421e-05	-9.99416e-11	-1.31416
108361365	chr11:108361365:A:C	2.26306e-05	-9.99416e-11	-1.39525
108361485	chr11:108361485:G:A	3.76952e-05	-9.99416e-11	-0.885015
108361489	chr11:108361489:A:G	2.49477e-05	-9.99416e-11	-1.29777
108361649	chr11:108361649:C:G	2.23988e-05	-9.99416e-11	-1.40554
108361737	chr11:108361737:C:T	5.73779e-06	-1.44762	-1.31985
108361748	chr11:108361748:G:T	5.9702e-06	-1.46459	-1.26317
108362216	chr11:108362216:C:T	2.23895e-05	-9.99416e-11	-1.40596
108362217	chr11:108362217:A:G	2.24804e-05	-9.99416e-11	-1.4019
108362969	chr11:108362969:AC:A	2.84463e-05	-9.99416e-11	-1.16653
108363073	chr11:108363073:C:A	5.31823e-06	-1.50174	-1.34167
108363115	chr11:108363115:T:C	2.25816e-05	-9.99416e-11	-1.39741
108363279	chr11:108363279:G:A	2.49831e-05	-9.99416e-11	-1.29635
108363442	chr11:108363442:T:C	3.98054e-05	-9.99416e-11	-0.830547
108363504	chr11:108363504:T:C	2.79396e-05	-9.99416e-11	-1.1845
108363731	chr11:108363731:G:C	2.28513e-05	-9.99416e-11	-1.38554
108364388	chr11:108364388:C:A	8.66279e-06	-1.10964	-1.24587
108364460	chr11:108364460:T:C	3.18029e-05	-9.99416e-11	-1.05499
108364538	chr11:108364538:A:G	2.48041e-05	-9.99416e-11	-1.30354
108365552	chr11:108365552:A:G	2.30541e-05	-9.99416e-11	-1.3767
108365879	chr11:108365879:A:G	3.06116e-05	-9.99416e-11	-1.09317
108366059	chr11:108366059:T:C	5.12836e-05	-0.577178	-3.91713e-10
108366935	chr11:108366935:T:C	2.52639e-05	-9.99416e-11	-1.28517
108367112	chr11:108367112:C:T	5.97265e-06	-1.47541	-1.25195
108367307	chr11:108367307:C:T	2.71092e-05	-9.99416e-11	-1.21468
108367390	chr11:108367390:C:G	3.7153e-05	-9.99416e-11	-0.899503
108367482	chr11:108367482:C:G	3.49221e-05	-9.99416e-11	-0.961429
108367707	chr11:108367707:C:G	3.69267e-05	-9.99416e-11	-0.905615
108367728	chr11:108367728:A:G	3.70924e-05	-9.99416e-11	-0.901136
108368601	chr11:108368601:C:T	2.24543e-05	-9.99416e-11	-1.40307
108369233	chr11:108369233:T:C	2.87494e-05	-9.99416e-11	-1.15593
108369342	chr11:108369342:G:A	5.5298e-06	-1.47763	-1.32677
108369353	chr11:108369353:TATGA:T	3.57857e-05	-9.99416e-11	-0.937001
108369896	chr11:108369896:A:G	2.19164e-05	-1.42732	-3.91713e-10
108370375	chr11:108370375:A:G	2.44397e-05	-9.99416e-11	-1.31834
108370392	chr11:108370392:T:G	3.33362e-05	-9.99416e-11	-1.0079
108370517	chr11:108370517:AATCATCAGTAGAATATTGGGACATTCTAGTCCTGTGCCTCATCTCAAAG:A	3.29596e-05	-9.99416e-11	-1.01927
108371054	chr11:108371054:G:A	2.38153e-05	-9.99416e-11	-1.34422
108371138	chr11:108371138:A:C	2.31093e-05	-9.99416e-11	-1.37431
108371202	chr11:108371202:C:T	2.36735e-05	-9.99416e-11	-1.35019
108372029	chr11:108372029:C:T	2.70274e-05	-9.99416e-11	-1.2177
108372262	chr11:108372262:C:T	3.27013e-05	-9.99416e-11	-1.02714
108372298	chr11:108372298:A:G	3.20186e-05	-9.99416e-11	-1.04823
108372749	chr11:108372749:A:C	1.2112e-05	-0.853592	-1.16676
108372901	chr11:108372901:C:T	6.04637e-05	-1.3856	0.973091
108373028	chr11:108373028:C:T	6.12331e-06	-1.46321	-1.23923
108373055	chr11:108373055:G:A	5.15071e-05	-9.99416e-11	-0.572829
108373387	chr11:108373387:T:C	5.57215e-06	-1.48433	-1.31243
108373524	chr11:108373524:A:T	6.16803e-06	-1.45989	-1.23528
108373672	chr11:108373672:T:A	2.24369e-05	-9.99416e-11	-1.40384
108373701	chr11:108373701:G:A	2.25988e-05	-9.99416e-11	-1.39665
108373888	chr11:108373888:T:C	5.22335e-06	-1.46349	-1.39792
108373961	chr11:108373961:C:T	3.03248e-05	-9.99416e-11	-1.10258
108374091	chr11:108374091:C:G	2.78529e-05	-9.99416e-11	-1.18761
108374371	chr11:108374371:T:C	5.62057e-06	-1.47581	-1.3123
108374599	chr11:108374599:C:T	9.74127e-06	-1.02515	-1.21303
108374650	chr11:108374650:G:A	0.000697959	-9.99416e-11	2.03361
108374688	chr11:108374688:C:T	5.92588e-05	-0.432635	-3.91713e-10
108375318	chr11:108375318:A:G	5.7447e-06	-1.47079	-1.29548
108375510	chr11:108375510:A:G	5.11103e-06	-1.50881	-1.37433
108375835	chr11:108375835:A:C	4.72989e-05	-9.99416e-11	-0.658062
108375839	chr11:108375839:G:C	2.2392e-05	-9.99416e-11	-1.40584
108375973	chr11:108375973:C:A	0.000102304	-9.99416e-11	0.113398
108375981	chr11:108375981:T:A	0.000279952	1.12007	-3.91713e-10
108375984	chr11:108375984:A:G	0.000277408	1.11094	-3.91713e-10
108376067	chr11:108376067:G:C	6.13338e-06	-1.43922	-1.26159
108376131	chr11:108376131:C:T	6.00582e-06	-1.46175	-1.26007
108376650	chr11:108376650:A:T	3.15001e-05	-9.99416e-11	-1.06456
108376786	chr11:108376786:G:T	4.28691e-05	-9.99416e-11	-0.756397
108377161	chr11:108377161:A:G	5.04085e-06	-1.49588	-1.40109
108377336	chr11:108377336:C:G	3.41164e-05	-9.99416e-11	-0.98477
108377451	chr11:108377451:C:G	2.74815e-05	-9.99416e-11	-1.20104
108377460	chr11:108377460:A:C	2.33086e-05	-9.99416e-11	-1.36573
108377507	chr11:108377507:G:A	2.40908e-05	-9.99416e-11	-1.33272
108377959	chr11:108377959:C:A	6.98066e-06	-1.48778	-1.08363
108378022	chr11:108378022:G:C	3.14132e-05	-9.99416e-11	-1.06732
108378047	chr11:108378047:C:G	5.51603e-06	-1.40451	-1.40238
108378158	chr11:108378158:G:A	2.64303e-05	-9.99416e-11	-1.24004
108378169	chr11:108378169:G:T	3.24748e-05	-9.99416e-11	-1.03409
108378996	chr11:108378996:T:C	2.35216e-05	-9.99416e-11	-1.35663
108379550	chr11:108379550:A:G	9.41141e-06	-1.04885	-1.22378
108379644	chr11:108379644:A:T	2.57802e-05	-9.99416e-11	-1.26494
108379654	chr11:108379654:G:A	5.80823e-06	-1.47237	-1.2829
108379663	chr11:108379663:A:T	4.28765e-05	-9.99416e-11	-0.756225
108379890	chr11:108379890:G:C	2.56384e-05	-9.99416e-11	-1.27046
108380262	chr11:108380262:G:A	4.42528e-05	-9.99416e-11	-0.724631
108380484	chr11:108380484:C:A	5.7172e-06	-1.47304	-1.29803
108380688	chr11:108380688:G:A	2.24406e-05	-9.99416e-11	-1.40368
108380771	chr11:108380771:C:A	2.06694e-05	-1.48589	-3.91713e-10
108380925	chr11:108380925:C:G	2.18605e-05	-1.42987	-3.91713e-10
108380945	chr11:108380945:A:G	2.24615e-05	-9.99416e-11	-1.40275
108381680	chr11:108381680:C:T	2.99641e-05	-9.99416e-11	-1.11455
108381695	chr11:108381695:G:A	2.24342e-05	-9.99416e-11	-1.40396
108382466	chr11:108382466:T:C	4.75162e-05	-9.99416e-11	-0.653478
108382525	chr11:108382525:C:T	5.60743e-06	-1.48291	-1.30754
108382581	chr11:108382581:A:G	2.05245e-05	-1.49293	-3.91713e-10
108382755	chr11:108382755:T:C	2.31291e-05	-9.99416e-11	-1.37346
108382973	chr11:108382973:T:C	2.23559e-05	-1.40746	-3.91713e-10
108383030	chr11:108383030:A:G	4.749e-05	-9.99416e-11	-0.65403
108383786	chr11:108383786:G:C	3.2191e-05	-9.99416e-11	-1.04286
108384154	chr11:108384154:G:C	2.38092e-05	-9.99416e-11	-1.34448
108384272	chr11:108384272:T:C	6.14281e-05	-1.14445	0.747764
108385101	chr11:108385101:C:T	5.11504e-06	-1.47653	-1.40583
108385292	chr11:108385292:G:A	3.89627e-05	-9.99416e-11	-0.851943
108385409	chr11:108385409:G:A	6.11528e-06	-1.46649	-1.23727
108385496	chr11:108385496:C:T	2.84434e-05	-9.99416e-11	-1.16663
108385895	chr11:108385895:T:A	2.77749e-05	-9.99416e-11	-1.19041
108386132	chr11:108386132:C:T	6.23607e-05	-1.09207	0.710459
108386288	chr11:108386288:T:C	4.04117e-05	-9.99416e-11	-0.81543
108386485	chr11:108386485:A:G	4.86791e-05	-0.629299	-3.91713e-10
108386589	chr11:108386589:A:G	2.9727e-05	-9.99416e-11	-1.12249
108386742	chr11:108386742:G:C	2.28459e-05	-9.99416e-11	-1.38578
108386857	chr11:108386857:G:A	6.52203e-05	-9.99416e-11	-0.336778
108386958	chr11:108386958:G:A	2.82015e-05	-9.99416e-11	-1.17517
108387060	chr11:108387060:T:C	5.17409e-06	-1.49689	-1.37399
108387216	chr11:108387216:A:G	5.46402e-06	-1.41196	-1.40441
108387882	chr11:108387882:T:C	2.48598e-05	-9.99416e-11	-1.3013
108388764	chr11:108388764:C:A	3.15354e-05	-9.99416e-11	-1.06344
108388791	chr11:108388791:G:A	2.25607e-05	-9.99416e-11	-1.39834
108389097	chr11:108389097:A:C	3.98884e-05	-9.99416e-11	-0.828465
108389509	chr11:108389509:A:T	0.000168867	0.614562	-3.91713e-10
108389550	chr11:108389550:G:A	2.32032e-05	-9.99416e-11	-1.37026
108389740	chr11:108389740:C:T	2.45865e-05	-9.99416e-11	-1.31235
108389833	chr11:108389833:T:A	5.4866e-05	-9.99416e-11	-0.509656
108389884	chr11:108389884:T:C	5.57831e-06	-1.48813	-1.30753
108389946	chr11:108389946:A:G	5.54177e-06	-1.46996	-1.33228
108389980	chr11:108389980:C:T	2.24766e-05	-9.99416e-11	-1.40208
108389986	chr11:108389986:G:A	2.35206e-05	-9.99416e-11	-1.35667
108390534	chr11:108390534:G:A	5.15276e-06	-1.47175	-1.40327
108390542	chr11:108390542:G:T	3.44147e-05	-9.99416e-11	-0.976064
108390765	chr11:108390765:G:C	2.39173e-05	-9.99416e-11	-1.33995
108390894	chr11:108390894:T:C	5.17015e-05	-9.99416e-11	-0.569063
108391170	chr11:108391170:A:G	2.42916e-05	-9.99416e-11	-1.32442
108391183	chr11:108391183:C:T	9.45648e-06	-1.06521	-1.20264
108391266	chr11:108391266:G:A	4.97582e-05	-0.607373	-3.91713e-10
108391363	chr11:108391363:C:A	6.13616e-06	-1.46352	-1.23683
108391683	chr11:108391683:A:G	2.30782e-05	-9.99416e-11	-1.37566
108391694	chr11:108391694:A:G	2.56084e-05	-9.99416e-11	-1.27163
108391712	chr11:108391712:G:A	5.58656e-06	-1.46633	-1.32786
108391738	chr11:108391738:C:A	2.39548e-05	-1.33838	-3.91713e-10
108392099	chr11:108392099:G:A	2.239e-05	-9.99416e-11	-1.40594
108393092	chr11:108393092:T:G	3.78219e-05	-9.99416e-11	-0.881662
108394066	chr11:108394066:G:T	0.000111573	-9.99416e-11	0.200131
108394142	chr11:108394142:T:C	2.4716e-05	-9.99416e-11	-1.3071
108394411	chr11:108394411:T:A	3.05964e-05	-9.99416e-11	-1.09367
108394470	chr11:108394470:T:C	2.24035e-05	-9.99416e-11	-1.40533
108394486	chr11:108394486:T:C	5.04275e-06	-1.50562	-1.39098
108394713	chr11:108394713:AC:A	6.06339e-06	-1.46664	-1.24564
108394968	chr11:108394968:A:C	2.24262e-05	-9.99416e-11	-1.40432
108395149	chr11:108395149:C:G	5.4113e-06	-1.45274	-1.37332
108395281	chr11:108395281:A:C	2.99313e-05	-9.99416e-11	-1.11564
108395492	chr11:108395492:T:A	2.72388e-05	-9.99416e-11	-1.20991
108395553	chr11:108395553:G:A	0.00173521	3.267	-0.322671
108395812	chr11:108395812:G:A	2.24135e-05	-9.99416e-11	-1.40489
108395870	chr11:108395870:C:A	2.24271e-05	-9.99416e-11	-1.40428
108396128	chr11:108396128:C:T	1.43486e-05	-0.699829	-1.15106
108396394	chr11:108396394:CTTAT:C	2.84143e-05	-9.99416e-11	-1.16766
108396598	chr11:108396598:A:G	6.86857e-05	-1.13535	0.85034
108396636	chr11:108396636:C:T	2.6249e-05	-9.99416e-11	-1.24692
108396641	chr11:108396641:C:T	9.80323e-05	-9.99416e-11	0.0707484
108397559	chr11:108397559:G:T	5.58516e-06	-1.43179	-1.36264
108397784	chr11:108397784:CATTT:C	2.55337e-05	-9.99416e-11	-1.27455
108397798	chr11:108397798:A:G	3.45769e-05	-9.99416e-11	-0.971362
108397861	chr11:108397861:G:C	0.000181308	-9.99416e-11	0.685646
108398224	chr11:108398224:G:T	2.29947e-05	-9.99416e-11	-1.37929
108398624	chr11:108398624:C:T	2.33788e-05	-9.99416e-11	-1.36272
108399331	chr11:108399331:T:C	2.23913e-05	-9.99416e-11	-1.40588
108399627	chr11:108399627:C:T	3.23976e-05	-9.99416e-11	-1.03646
108399806	chr11:108399806:T:C	2.81548e-05	-9.99416e-11	-1.17683
108400328	chr11:108400328:T:A	0.000256821	-9.99416e-11	1.03383
108400415	chr11:108400415:T:G	2.43182e-05	-9.99416e-11	-1.32333
108400880	chr11:108400880:G:A	6.27246e-06	-1.44653	-1.23185
108402128	chr11:108402128:T:C	2.45548e-05	-9.99416e-11	-1.31364
108402164	chr11:108402164:A:G	2.48174e-05	-1.303	-3.91713e-10
108402887	chr11:108402887:C:A	2.13537e-05	-1.45332	-3.91713e-10
108402940	chr11:108402940:C:G	2.48328e-05	-9.99416e-11	-1.30238
108403255	chr11:108403255:G:A	0.000122764	-9.99416e-11	0.295718
108404161	chr11:108404161:T:C	6.31702e-05	-0.368716	-3.91713e-10
108404163	chr11:108404163:T:C	6.1739e-06	-1.47722	-1.217
108404258	chr11:108404258:G:A	5.2025e-05	-9.99416e-11	-0.562825
108404499	chr11:108404499:CT:C	2.91973e-05	-9.99416e-11	-1.14047
108404725	chr11:108404725:G:A	2.74664e-05	-9.99416e-11	-1.20159
108404944	chr11:108404944:C:A	2.75696e-05	-9.99416e-11	-1.19784
108405171	chr11:108405171:T:C	2.546e-05	-1.27744	-3.91713e-10
108405300	chr11:108405300:G:A	2.83647e-05	-9.99416e-11	-1.1694
108405364	chr11:108405364:C:G	1.20497e-05	-1.42732	-0.598186
108405880	chr11:108405880:T:C	2.27202e-05	-9.99416e-11	-1.39129
108406124	chr11:108406124:C:T	4.04117e-05	-9.99416e-11	-0.81543
108406247	chr11:108406247:T:C	2.43763e-05	-9.99416e-11	-1.32094
108406512	chr11:108406512:C:T	4.43087e-05	-9.99416e-11	-0.723369
108406528	chr11:108406528:G:A	3.96915e-05	-9.99416e-11	-0.833413
108406997	chr11:108406997:T:C	2.41792e-05	-1.32906	-3.91713e-10
108407420	chr11:108407420:TC:T	2.46778e-05	-9.99416e-11	-1.30865
108407701	chr11:108407701:T:C	3.70278e-05	-9.99416e-11	-0.90288
108407898	chr11:108407898:C:T	2.4049e-05	-9.99416e-11	-1.33446
108408050	chr11:108408050:T:G	2.85154e-05	-9.99416e-11	-1.1641
108408474	chr11:108408474:A:G	6.62306e-06	-1.4661	-1.15789
108408537	chr11:108408537:G:A	4.45475e-05	-9.99416e-11	-0.717993
108410277	chr11:108410277:A:G	6.39104e-06	-1.45351	-1.20614
108410392	chr11:108410392:C:A	2.98586e-05	-9.99416e-11	-1.11808
108410540	chr11:108410540:G:A	5.73132e-06	-1.36853	-1.40008
108410733	chr11:108410733:G:A	4.19541e-05	-9.99416e-11	-0.777973
108411176	chr11:108411176:C:T	6.46507e-06	-1.45382	-1.19432
108411442	chr11:108411442:A:G	6.45717e-06	-1.45782	-1.19154
108411936	chr11:108411936:T:G	2.91291e-05	-9.99416e-11	-1.14281
108411944	chr11:108411944:T:G	2.24148e-05	-9.99416e-11	-1.40483
108411968	chr11:108411968:G:A	6.14259e-06	-1.30558	-1.39372
108412222	chr11:108412222:T:C	1.18378e-05	-0.878395	-1.16485
108412243	chr11:108412243:A:G	5.15444e-05	-9.99416e-11	-0.572106
108412407	chr11:108412407:T:C	2.00775e-05	-1.51495	-3.91713e-10
108412642	chr11:108412642:G:A	2.26245e-05	-9.99416e-11	-1.39552
108413413	chr11:108413413:C:T	2.86507e-05	-9.99416e-11	-1.15937
108413529	chr11:108413529:C:T	2.31759e-05	-9.99416e-11	-1.37144
108413586	chr11:108413586:C:T	2.66191e-05	-9.99416e-11	-1.23292
108413720	chr11:108413720:C:T	6.39839e-05	-1.103	0.747084
108414104	chr11:108414104:T:C	2.18435e-05	-1.43064	-3.91713e-10
108414106	chr11:108414106:A:G	5.58378e-06	-1.49843	-1.29626
108415424	chr11:108415424:A:G	2.25951e-05	-9.99416e-11	-1.39682
108415704	chr11:108415704:C:G	2.30642e-05	-9.99416e-11	-1.37627
108415716	chr11:108415716:C:T	5.78106e-06	-1.4766	-1.28336
108415890	chr11:108415890:A:G	1.36747e-05	-0.74919	-1.14981
108415971	chr11:108415971:T:G	2.24038e-05	-9.99416e-11	-1.40532
108416404	chr11:108416404:G:A	5.66064e-06	-1.4717	-1.30931
108416906	chr11:108416906:G:A	2.3793e-05	-9.99416e-11	-1.34516
108417271	chr11:108417271:G:A	2.85987e-05	-9.99416e-11	-1.16119
108417277	chr11:108417277:T:C	2.46518e-05	-9.99416e-11	-1.3097
108417308	chr11:108417308:C:T	2.24213e-05	-9.99416e-11	-1.40454
108417447	chr11:108417447:A:G	2.50067e-05	-9.99416e-11	-1.29541
108417464	chr11:108417464:A:C	2.39355e-05	-9.99416e-11	-1.33919
108417567	chr11:108417567:AC:A	5.67483e-06	-1.37336	-1.40515
108417570	chr11:108417570:A:C	3.75209e-05	-9.99416e-11	-0.88965
108417979	chr11:108417979:A:G	8.51387e-06	-1.10523	-1.26762
108417994	chr11:108417994:T:C	0.000718053	-9.99416e-11	2.06199
108418081	chr11:108418081:G:T	6.92534e-06	-1.19381	-1.38555
108418273	chr11:108418273:C:T	3.57219e-05	-9.99416e-11	-0.938786
108418440	chr11:108418440:A:G	5.39396e-06	-1.43114	-1.39813
108418861	chr11:108418861:T:C	2.84179e-05	-1.16753	-3.91713e-10
108420135	chr11:108420135:TA:T	2.41186e-05	-9.99416e-11	-1.33157
108420171	chr11:108420171:A:G	2.37755e-05	-9.99416e-11	-1.34589
108420232	chr11:108420232:A:G	8.00989e-06	-1.11351	-1.32037
108420260	chr11:108420260:T:C	2.77901e-05	-9.99416e-11	-1.18987
108420290	chr11:108420290:A:C	0.000189238	0.146115	0.582343
108420507	chr11:108420507:G:A	4.59235e-05	-9.99416e-11	-0.687571
108421116	chr11:108421116:T:A	2.23934e-05	-9.99416e-11	-1.40578
108421356	chr11:108421356:A:G	2.4703e-05	-9.99416e-11	-1.30762
108421406	chr11:108421406:A:G	9.30648e-05	-9.99416e-11	0.0187475
108421464	chr11:108421464:T:A	2.99382e-05	-9.99416e-11	-1.11541
108421507	chr11:108421507:A:T	3.97582e-05	-9.99416e-11	-0.831732
108421623	chr11:108421623:A:C	5.79932e-05	-9.99416e-11	-0.454224
108421717	chr11:108421717:T:C	3.41102e-05	-9.99416e-11	-0.984951
108421954	chr11:108421954:C:T	0.000287633	-9.99416e-11	1.14714
108421967	chr11:108421967:T:C	6.072e-05	-0.408275	-3.91713e-10
108422118	chr11:108422118:C:T	0.000389032	1.44911	-3.91713e-10
108422458	chr11:108422458:A:G	3.97653e-05	-9.99416e-11	-0.831555
108422659	chr11:108422659:G:A	3.5006e-05	-9.99416e-11	-0.959031
108422759	chr11:108422759:G:A	2.87447e-05	-9.99416e-11	-1.1561
108422775	chr11:108422775:G:A	2.74455e-05	-9.99416e-11	-1.20235
108422860	chr11:108422860:C:T	0.000120959	-9.99416e-11	0.280905
108423152	chr11:108423152:G:T	9.75356e-06	-1.28956	-0.947354
108423318	chr11:108423318:G:A	2.24083e-05	-9.99416e-11	-1.40512
108423380	chr11:108423380:A:G	8.15515e-06	-1.12791	-1.28799
108423780	chr11:108423780:G:A	0.000775038	-9.99416e-11	2.13836
108423991	chr11:108423991:T:A	4.15718e-05	-9.99416e-11	-0.787126
108424046	chr11:108424046:A:T	9.90107e-06	-1.30883	-0.913073
108424066	chr11:108424066:A:G	3.85261e-05	-9.99416e-11	-0.863214
108424310	chr11:108424310:T:C	0.00030166	1.19475	-3.91713e-10
108424478	chr11:108424478:C:T	8.39401e-05	-1.10435	1.01991
108424588	chr11:108424588:C:T	9.01853e-06	-0.909534	-1.40573
108424755	chr11:108424755:T:C	3.46703e-05	-9.99416e-11	-0.968664
108424839	chr11:108424839:C:T	4.03384e-05	-9.99416e-11	-0.817245
108424906	chr11:108424906:C:T	3.70124e-05	-9.99416e-11	-0.903295
108424918	chr11:108424918:C:T	1.34274e-05	-1.45024	-0.467007
108425184	chr11:108425184:C:CA	2.78447e-05	-9.99416e-11	-1.18791
108425274	chr11:108425274:G:C	4.77534e-05	-9.99416e-11	-0.648499
108425949	chr11:108425949:G:A	2.24559e-05	-9.99416e-11	-1.403
108425953	chr11:108425953:C:T	7.81115e-06	-1.11648	-1.34252
108426463	chr11:108426463:G:A	1.66683e-05	-1.07986	-0.621183
108426681	chr11:108426681:T:C	8.16297e-06	-1.11285	-1.30209
108427197	chr11:108427197:A:G	2.80395e-05	-9.99416e-11	-1.18093
108427292	chr11:108427292:C:G	8.21068e-06	-1.09951	-1.3096
108427418	chr11:108427418:A:G	2.96869e-05	-9.99416e-11	-1.12384
108427508	chr11:108427508:A:T	3.80772e-05	-9.99416e-11	-0.874935
108427536	chr11:108427536:G:A	7.65156e-06	-1.07624	-1.4034
108427596	chr11:108427596:T:C	8.5122e-06	-1.07672	-1.29633
108427755	chr11:108427755:T:C	6.28644e-06	-1.31134	-1.36481
108428125	chr11:108428125:A:G	8.53591e-06	-1.08571	-1.28455
108428617	chr11:108428617:C:T	2.69777e-05	-9.99416e-11	-1.21954
108429471	chr11:108429471:A:G	2.84846e-05	-9.99416e-11	-1.16519
108430210	chr11:108430210:G:C	2.59207e-05	-9.99416e-11	-1.25951
108430274	chr11:108430274:A:G	5.82993e-06	-1.44486	-1.30669
108430360	chr11:108430360:C:T	4.90797e-05	-9.99416e-11	-0.621103
108430572	chr11:108430572:G:A	9.38948e-06	-1.06536	-1.2096
108430595	chr11:108430595:G:A	9.57627e-06	-1.17942	-1.07585
108431015	chr11:108431015:T:C	7.15649e-05	-9.99416e-11	-0.243945
108431283	chr11:108431283:G:A	3.77848e-05	-9.99416e-11	-0.882643
108431402	chr11:108431402:T:C	2.81384e-05	-9.99416e-11	-1.17741
108431578	chr11:108431578:G:C	3.79285e-05	-9.99416e-11	-0.878846
108431790	chr11:108431790:G:C	2.86213e-05	-9.99416e-11	-1.1604
108432130	chr11:108432130:T:C	2.49731e-05	-9.99416e-11	-1.29675
108432294	chr11:108432294:T:C	1.0235e-05	-1.14455	-1.04419
108432577	chr11:108432577:C:T	2.59245e-05	-9.99416e-11	-1.25936
108432578	chr11:108432578:C:T	7.94188e-06	-1.26889	-1.17351
108433180	chr11:108433180:G:A	2.8901e-05	-9.99416e-11	-1.15067
108433255	chr11:108433255:C:A	0.00399347	3.77787	-3.91713e-10
108433265	chr11:108433265:A:C	3.48185e-05	-9.99416e-11	-0.964402
108433287	chr11:108433287:A:G	4.09498e-05	-9.99416e-11	-0.802202
108433385	chr11:108433385:C:T	3.86352e-05	-9.99416e-11	-0.860386
108433496	chr11:108433496:T:C	2.19044e-05	-1.42786	-3.91713e-10
108433689	chr11:108433689:C:T	2.01984e-05	-1.50894	-3.91713e-10
108433782	chr11:108433782:T:C	1.78605e-05	-0.359279	-1.27268
108433914	chr11:108433914:T:C	2.8956e-05	-9.99416e-11	-1.14877
108434601	chr11:108434601:CT:C	2.76096e-05	-9.99416e-11	-1.19638
108434934	chr11:108434934:G:A	2.56384e-05	-9.99416e-11	-1.27046
108435089	chr11:108435089:C:T	2.4703e-05	-9.99416e-11	-1.30762
108435262	chr11:108435262:G:A	6.60236e-06	-1.4572	-1.16992
108435509	chr11:108435509:C:A	9.07709e-06	-1.01508	-1.29371
108435742	chr11:108435742:T:A	0.000106913	-9.99416e-11	0.157467
108435777	chr11:108435777:T:A	0.000106946	-9.99416e-11	0.157777
108436706	chr11:108436706:A:T	1.00442e-05	-1.2351	-0.972446
108437213	chr11:108437213:G:A	3.66131e-05	-9.99416e-11	-0.914142
108437448	chr11:108437448:G:A	8.28149e-06	-1.00335	-1.39718
108437777	chr11:108437777:A:G	5.76585e-06	-1.44855	-1.31405
108437783	chr11:108437783:G:A	2.14657e-05	-1.44809	-3.91713e-10
108437838	chr11:108437838:T:C	4.69709e-05	-9.99416e-11	-0.665021
108437917	chr11:108437917:G:A	1.00728e-05	-1.23928	-0.965434
108437918	chr11:108437918:G:A	2.65876e-05	-9.99416e-11	-1.2341
108437992	chr11:108437992:G:A	3.54622e-05	-9.99416e-11	-0.946081
108438130	chr11:108438130:G:T	2.44324e-05	-9.99416e-11	-1.31864
108438527	chr11:108438527:G:A	3.47162e-05	-9.99416e-11	-0.967343
108438536	chr11:108438536:G:C	3.1158e-05	-9.99416e-11	-1.07548
108438892	chr11:108438892:G:A	1.09635e-05	-1.19802	-0.921957
108438893	chr11:108438893:C:A	1.09973e-05	-1.20214	-0.914761
108439105	chr11:108439105:C:T	2.24418e-05	-9.99416e-11	-1.40362
108439338	chr11:108439338:T:C	3.87193e-05	-9.99416e-11	-0.858212
108439975	chr11:108439975:T:A	1.56504e-05	-1.48905	-0.274998
108440372	chr11:108440372:A:C	2.84762e-05	-9.99416e-11	-1.16548
108440392	chr11:108440392:G:A	2.26726e-05	-9.99416e-11	-1.39339
108440498	chr11:108440498:A:G	2.32013e-05	-9.99416e-11	-1.37034
108440595	chr11:108440595:A:G	2.24149e-05	-9.99416e-11	-1.40482
108440928	chr11:108440928:T:C	7.49022e-06	-1.14007	-1.36088
108441222	chr11:108441222:A:G	2.26337e-05	-9.99416e-11	-1.39511
108441238	chr11:108441238:G:A	8.882e-06	-0.929292	-1.40123
108441262	chr11:108441262:G:A	8.97668e-06	-1.02313	-1.29679
108441353	chr11:108441353:T:C	8.56561e-06	-0.986018	-1.38078
108441500	chr11:108441500:T:C	2.26192e-05	-9.99416e-11	-1.39575
108441627	chr11:108441627:C:T	2.24426e-05	-9.99416e-11	-1.40359
108442155	chr11:108442155:T:C	2.24354e-05	-9.99416e-11	-1.40391
108442236	chr11:108442236:A:C	4.42432e-05	-9.99416e-11	-0.724848
108442353	chr11:108442353:T:C	2.69895e-05	-9.99416e-11	-1.2191
108442500	chr11:108442500:A:G	2.24356e-05	-9.99416e-11	-1.4039
108442636	chr11:108442636:ACT:A	2.24346e-05	-9.99416e-11	-1.40395
108442689	chr11:108442689:G:T	9.85358e-06	-1.24728	-0.979439
108442822	chr11:108442822:G:A	5.09754e-05	-9.99416e-11	-0.583205
108442908	chr11:108442908:A:T	0.000172273	-9.99416e-11	0.634531
108443038	chr11:108443038:T:G	2.24113e-05	-9.99416e-11	-1.40498
108443204	chr11:108443204:A:T	2.30528e-05	-9.99416e-11	-1.37676
108443289	chr11:108443289:T:C	0.00230903	0.59323	2.6368
108443401	chr11:108443401:C:G	7.83268e-06	-1.09373	-1.36251
108443419	chr11:108443419:A:G	2.02212e-05	-1.50782	-3.91713e-10
108443565	chr11:108443565:T:C	0.000109145	-9.99416e-11	0.178131
108443635	chr11:108443635:A:C	6.9717e-06	-1.21189	-1.3608
108443636	chr11:108443636:C:A	7.11026e-06	-1.19945	-1.35356
108443967	chr11:108443967:T:A	7.63025e-06	-1.11523	-1.3672
108444114	chr11:108444114:G:A	2.25485e-05	-9.99416e-11	-1.39888
108444159	chr11:108444159:A:G	8.51349e-06	-1.05905	-1.31385
108444434	chr11:108444434:T:C	2.40834e-05	-9.99416e-11	-1.33302
108444757	chr11:108444757:T:C	2.52395e-05	-9.99416e-11	-1.28614
108444825	chr11:108444825:G:A	2.2424e-05	-9.99416e-11	-1.40442
108444879	chr11:108444879:C:T	0.00441687	3.87864	-3.91713e-10
108444977	chr11:108444977:G:A	2.24027e-05	-9.99416e-11	-1.40537
108445300	chr11:108445300:C:T	2.71446e-05	-9.99416e-11	-1.21337
108445326	chr11:108445326:C:A	9.12747e-06	-1.25786	-1.0454
108445709	chr11:108445709:G:C	3.6576e-05	-9.99416e-11	-0.915156
108446426	chr11:108446426:C:T	2.2389e-05	-9.99416e-11	-1.40598
108446446	chr11:108446446:C:G	7.17201e-06	-1.24938	-1.29499
108446461	chr11:108446461:C:G	4.73884e-05	-9.99416e-11	-0.656171
108446965	chr11:108446965:A:C	2.60385e-05	-9.99416e-11	-1.25497
108447224	chr11:108447224:C:T	1.19793e-05	-1.11465	-0.916717
108447325	chr11:108447325:T:C	3.93499e-05	-9.99416e-11	-0.842057
108447722	chr11:108447722:C:G	5.46471e-05	-9.99416e-11	-0.513652
108447795	chr11:108447795:T:A	1.46668e-05	-1.03879	-0.790171
108448001	chr11:108448001:C:A	3.08208e-05	-9.99416e-11	-1.08636
108448003	chr11:108448003:G:C	3.23233e-05	-9.99416e-11	-1.03876
108448143	chr11:108448143:T:C	2.05053e-05	-1.49387	-3.91713e-10
108448337	chr11:108448337:A:G	2.95962e-05	-9.99416e-11	-1.1269
108448465	chr11:108448465:C:T	3.26473e-05	-1.02879	-3.91713e-10
108448812	chr11:108448812:G:A	2.81638e-05	-9.99416e-11	-1.17651
108448855	chr11:108448855:C:G	3.51933e-05	-9.99416e-11	-0.953694
108449727	chr11:108449727:C:T	2.3791e-05	-9.99416e-11	-1.34524
108450110	chr11:108450110:G:A	3.30558e-05	-9.99416e-11	-1.01635
108450168	chr11:108450168:C:T	3.81327e-05	-9.99416e-11	-0.873476
108450169	chr11:108450169:T:C	3.22696e-05	-9.99416e-11	-1.04042
108450283	chr11:108450283:G:A	9.83277e-06	-1.15882	-1.07001
108450325	chr11:108450325:G:A	2.02408e-05	-1.50685	-3.91713e-10
108450374	chr11:108450374:C:T	5.4471e-05	-9.99416e-11	-0.51688
108450423	chr11:108450423:A:G	4.31787e-05	-9.99416e-11	-0.749202
108450498	chr11:108450498:G:A	9.84145e-06	-1.13143	-1.09652
108450549	chr11:108450549:T:A	2.4456e-05	-9.99416e-11	-1.31767
108450789	chr11:108450789:A:T	2.24719e-05	-9.99416e-11	-1.40228
108450954	chr11:108450954:AC:A	3.21467e-05	-9.99416e-11	-1.04424
108451002	chr11:108451002:G:A	3.22527e-05	-9.99416e-11	-1.04095
108451060	chr11:108451060:G:A	3.4809e-05	-9.99416e-11	-0.964674
108451232	chr11:108451232:C:T	2.25579e-05	-9.99416e-11	-1.39846
108451473	chr11:108451473:G:C	3.24943e-05	-9.99416e-11	-1.03348
108451495	chr11:108451495:A:G	2.24264e-05	-9.99416e-11	-1.40431
108451574	chr11:108451574:C:T	3.26373e-05	-9.99416e-11	-1.02909
108452019	chr11:108452019:G:C	2.24245e-05	-9.99416e-11	-1.4044
108452095	chr11:108452095:G:GCAAGGA	2.19317e-05	-1.42662	-3.91713e-10
108452267	chr11:108452267:G:T	2.2445e-05	-9.99416e-11	-1.40348
108452268	chr11:108452268:C:T	1.00575e-05	-1.24885	-0.957378
108452533	chr11:108452533:C:T	9.62127e-06	-1.00951	-1.24106
108452626	chr11:108452626:T:G	3.5256e-05	-9.99416e-11	-0.951914
108452657	chr11:108452657:T:C	3.30425e-05	-9.99416e-11	-1.01675
108452701	chr11:108452701:G:A	4.24059e-05	-9.99416e-11	-0.767261
108452846	chr11:108452846:C:T	1.45324e-05	-1.00489	-0.833277
108453119	chr11:108453119:G:GCA	2.6682e-05	-9.99416e-11	-1.23056
108453388	chr11:108453388:A:C	0.000106018	-9.99416e-11	0.149059
108453660	chr11:108453660:T:G	2.24393e-05	-9.99416e-11	-1.40374
108453803	chr11:108453803:C:T	2.24384e-05	-9.99416e-11	-1.40377
108453890	chr11:108453890:T:C	2.29922e-05	-9.99416e-11	-1.37939
108453992	chr11:108453992:T:C	2.5815e-05	-9.99416e-11	-1.26359
108454423	chr11:108454423:C:T	9.33909e-05	-9.99416e-11	0.0222449
108454486	chr11:108454486:C:T	2.81817e-05	-1.17588	-3.91713e-10
108454721	chr11:108454721:G:A	5.89491e-06	-1.46886	-1.2716
108455145	chr11:108455145:T:C	2.27903e-05	-9.99416e-11	-1.38821
108455190	chr11:108455190:C:T	2.29181e-05	-9.99416e-11	-1.38262
108455368	chr11:108455368:G:T	0.000655289	-9.99416e-11	1.97053
108455538	chr11:108455538:C:A	2.63927e-05	-9.99416e-11	-1.24146
108455600	chr11:108455600:G:A	0.000204308	0.805081	-3.91713e-10
108455671	chr11:108455671:T:C	8.13829e-06	-1.05657	-1.3614
108455893	chr11:108455893:C:A	2.68419e-05	-9.99416e-11	-1.22458
108455950	chr11:108455950:T:C	0.000178795	-9.99416e-11	0.671691
108456313	chr11:108456313:T:C	2.23917e-05	-9.99416e-11	-1.40586
108456491	chr11:108456491:A:G	9.5581e-06	-1.20341	-1.05375
108456818	chr11:108456818:GAA:G	1.04681e-05	-1.14272	-1.0235
108456925	chr11:108456925:T:C	2.25187e-05	-9.99416e-11	-1.4002
108456985	chr11:108456985:C:T	2.2438e-05	-9.99416e-11	-1.40379
108457168	chr11:108457168:T:C	2.48868e-05	-9.99416e-11	-1.30021
108458225	chr11:108458225:C:A	8.84636e-06	-0.960716	-1.37383
108458323	chr11:108458323:T:C	1.62245e-05	-1.27685	-0.451174
108458598	chr11:108458598:T:C	8.22404e-06	-1.03962	-1.36787
108459013	chr11:108459013:G:C	2.24377e-05	-9.99416e-11	-1.40381
108459529	chr11:108459529:C:A	2.12966e-05	-1.456	-3.91713e-10
108459621	chr11:108459621:T:G	2.30051e-05	-9.99416e-11	-1.37883
108459977	chr11:108459977:AAAG:A	2.25537e-05	-9.99416e-11	-1.39865
108460090	chr11:108460090:G:A	0.000722084	-9.99416e-11	2.06759
108460644	chr11:108460644:C:T	1.04819e-05	-1.20522	-0.959677
108460794	chr11:108460794:C:T	4.77872e-05	-9.99416e-11	-0.647791
108461073	chr11:108461073:T:C	3.95565e-05	-9.99416e-11	-0.83682
108461269	chr11:108461269:G:A	2.71157e-05	-9.99416e-11	-1.21444
108461387	chr11:108461387:G:C	3.23648e-05	-9.99416e-11	-1.03748
108461912	chr11:108461912:C:T	2.26522e-05	-9.99416e-11	-1.39429
108462045	chr11:108462045:A:G	0.000107809	-9.99416e-11	0.165817
108462145	chr11:108462145:T:C	2.91961e-05	-9.99416e-11	-1.14051
108462645	chr11:108462645:T:C	0.000621464	-9.99416e-11	1.91753
108462893	chr11:108462893:G:A	1.0746e-05	-1.16265	-0.97737
108463162	chr11:108463162:T:C	2.24843e-05	-9.99416e-11	-1.40173
108463337	chr11:108463337:T:C	2.49326e-05	-9.99416e-11	-1.29837
108463400	chr11:108463400:T:C	9.85058e-06	-0.945429	-1.28159
108463547	chr11:108463547:T:C	0.000610376	-9.99416e-11	1.89953
108463594	chr11:108463594:A:G	9.25643e-06	-0.95927	-1.32996
108463665	chr11:108463665:T:C	2.25316e-05	-9.99416e-11	-1.39963
108463842	chr11:108463842:T:A	0.000106809	-9.99416e-11	0.156496
108464143	chr11:108464143:G:A	5.60721e-05	-0.487911	-3.91713e-10
108464321	chr11:108464321:G:A	4.82974e-05	-9.99416e-11	-0.637171
108464569	chr11:108464569:T:C	9.5777e-06	-0.969386	-1.28572
108464811	chr11:108464811:A:T	5.74554e-06	-1.48689	-1.27924
108464876	chr11:108464876:C:T	2.24256e-05	-9.99416e-11	-1.40434
108465693	chr11:108465693:A:T	3.22382e-05	-9.99416e-11	-1.0414
108465909	chr11:108465909:T:C	1.22781e-05	-0.801329	-1.2054
108466177	chr11:108466177:T:C	2.24733e-05	-9.99416e-11	-1.40222
108466410	chr11:108466410:G:C	6.44841e-06	-1.49314	-1.15757
108466826	chr11:108466826:C:T	2.4998e-05	-9.99416e-11	-1.29575
108467613	chr11:108467613:A:G	8.21917e-06	-1.18288	-1.2252
108468014	chr11:108468014:T:C	2.77247e-05	-9.99416e-11	-1.19222
108468924	chr11:108468924:T:C	2.89401e-05	-9.99416e-11	-1.14932
108469090	chr11:108469090:T:TA	2.44873e-05	-9.99416e-11	-1.31639
108469277	chr11:108469277:T:C	3.41309e-05	-9.99416e-11	-0.984346
108469489	chr11:108469489:T:C	5.00297e-06	-1.51265	-1.39187
108470715	chr11:108470715:A:G	1.72181e-05	-1.5027	-0.165883
108470827	chr11:108470827:C:A	7.60219e-06	-1.20194	-1.28418
108470920	chr11:108470920:T:C	0.000268837	-9.99416e-11	1.07956
108471123	chr11:108471123:C:T	2.8948e-05	-9.99416e-11	-1.14905
108471137	chr11:108471137:C:T	5.82344e-06	-1.34973	-1.40293
108471897	chr11:108471897:G:A	2.6937e-05	-9.99416e-11	-1.22105
108471927	chr11:108471927:C:T	3.46148e-05	-9.99416e-11	-0.970268
108472445	chr11:108472445:CAAACCAGA:C	2.89011e-05	-9.99416e-11	-1.15067
108472454	chr11:108472454:A:T	2.90294e-05	-9.99416e-11	-1.14624
108472593	chr11:108472593:A:G	2.95956e-05	-9.99416e-11	-1.12692
108472749	chr11:108472749:G:C	3.64549e-05	-9.99416e-11	-0.918474
108472966	chr11:108472966:C:G	2.70353e-05	-9.99416e-11	-1.2174
108473309	chr11:108473309:G:A	0.00739954	3.3195	1.07512
108473354	chr11:108473354:G:A	6.1197e-06	-1.32881	-1.37422
108474520	chr11:108474520:T:C	0.000341533	1.31889	-3.91713e-10
108475205	chr11:108475205:A:T	2.24839e-05	-9.99416e-11	-1.40175
108475376	chr11:108475376:A:G	6.74621e-06	-1.21455	-1.39102
108475508	chr11:108475508:T:C	4.93147e-06	-1.51473	-1.40418
108478327	chr11:108478327:T:G	2.47031e-05	-9.99416e-11	-1.30762
108478475	chr11:108478475:T:C	3.64305e-05	-9.99416e-11	-0.919141
108478491	chr11:108478491:A:G	7.91303e-06	-1.04129	-1.40475
108478550	chr11:108478550:G:A	2.32073e-05	-9.99416e-11	-1.37008
108478604	chr11:108478604:A:G	8.9493e-05	-9.99416e-11	-0.0203884
108479575	chr11:108479575:C:T	2.35731e-05	-9.99416e-11	-1.35444
108479724	chr11:108479724:A:T	1.1947e-05	-1.17077	-0.863299
108480329	chr11:108480329:G:C	4.17631e-05	-9.99416e-11	-0.782536
108481346	chr11:108481346:GCT:G	2.26839e-05	-9.99416e-11	-1.39289
108481608	chr11:108481608:G:A	6.47259e-06	-1.51551	-1.13146
108481726	chr11:108481726:CA:C	2.6577e-05	0.167894	-1.40239
108481730	chr11:108481730:AAAG:A	0.00829981	3.59062	0.918815
108481742	chr11:108481742:T:C	2.50335e-05	-9.99416e-11	-1.29433
108482291	chr11:108482291:C:A	7.59057e-05	-1.50257	1.31751
108483227	chr11:108483227:C:T	4.80112e-05	-9.99416e-11	-0.643114
108483375	chr11:108483375:C:T	5.88053e-06	-1.35058	-1.39232
108483444	chr11:108483444:A:C	2.87914e-05	-9.99416e-11	-1.15447
108483541	chr11:108483541:T:C	0.000109884	-9.99416e-11	0.184877
108484384	chr11:108484384:C:G	2.41397e-05	-9.99416e-11	-1.33069
108484500	chr11:108484500:G:A	1.3998e-05	-0.69474	-1.18089
108484665	chr11:108484665:A:C	2.3267e-05	-9.99416e-11	-1.36751
108485323	chr11:108485323:G:A	0.000174896	-9.99416e-11	0.649642
108485714	chr11:108485714:G:A	2.33201e-05	-9.99416e-11	-1.36523
108485953	chr11:108485953:T:C	1.95972e-05	-1.28945	-0.249719
108486019	chr11:108486019:G:A	2.34408e-05	-9.99416e-11	-1.36007
108486410	chr11:108486410:G:A	0.00146939	2.77805	-3.91713e-10
108486889	chr11:108486889:G:C	4.87894e-05	-9.99416e-11	-0.627036
108487020	chr11:108487020:C:T	1.91369e-05	-1.50592	-0.057011
108487758	chr11:108487758:T:C	2.27982e-05	-9.99416e-11	-1.38787
108488048	chr11:108488048:G:A	2.31571e-05	-9.99416e-11	-1.37225
108488093	chr11:108488093:A:G	7.34769e-06	-1.11429	-1.40587
108488434	chr11:108488434:G:A	7.4974e-06	-1.12459	-1.37541
108489579	chr11:108489579:A:C	7.07634e-06	-1.19327	-1.36452
108489674	chr11:108489674:C:T	4.09345e-05	-9.99416e-11	-0.802576
108489687	chr11:108489687:C:T	3.77243e-05	-9.99416e-11	-0.884244
108489899	chr11:108489899:T:G	2.66288e-05	-9.99416e-11	-1.23256
108490390	chr11:108490390:G:A	7.13345e-06	-1.1961	-1.35365
108490551	chr11:108490551:A:G	1.71573e-05	-1.16525	-0.506878
108490851	chr11:108490851:G:A	1.57463e-05	-1.19553	-0.562417
108491417	chr11:108491417:G:C	1.19921e-05	-1.4556	-0.5747
108491987	chr11:108491987:G:A	2.37383e-05	-9.99416e-11	-1.34746
108492386	chr11:108492386:C:A	4.00081e-05	-9.99416e-11	-0.825468
108492441	chr11:108492441:A:C	1.14943e-05	-1.48355	-0.589142
108492443	chr11:108492443:G:A	4.77149e-05	-9.99416e-11	-0.649305
108492562	chr11:108492562:T:C	0.000231604	-9.99416e-11	0.930479
108492716	chr11:108492716:A:T	3.73092e-05	-9.99416e-11	-0.89531
108492835	chr11:108492835:G:A	1.37938e-05	-0.944374	-0.945952
108492865	chr11:108492865:C:A	3.50263e-05	-9.99416e-11	-0.958451
108493028	chr11:108493028:C:T	2.64798e-05	-1.48799	0.249822
108493543	chr11:108493543:C:T	0.00594348	0.677623	3.49788
108493730	chr11:108493730:GGA:G	2.2403e-05	-9.99416e-11	-1.40535
108493734	chr11:108493734:G:T	3.87259e-05	-9.99416e-11	-0.858039
108493759	chr11:108493759:G:A	0.000221241	-9.99416e-11	0.884702
108493761	chr11:108493761:G:A	5.56288e-05	-9.99416e-11	-0.495847
108494455	chr11:108494455:C:T	1.66977e-05	-1.19233	-0.506946
108494552	chr11:108494552:C:A	5.53843e-05	-9.99416e-11	-0.500253
108494728	chr11:108494728:A:T	7.1567e-06	-1.17162	-1.37488
108495018	chr11:108495018:G:A	1.10785e-05	-1.48338	-0.626164
108495538	chr11:108495538:C:A	2.38006e-05	-9.99416e-11	-1.34484
108495722	chr11:108495722:A:C	1.82473e-05	-1.24362	-0.366911
108496244	chr11:108496244:C:A	0.000269004	1.08018	-3.91713e-10
108496470	chr11:108496470:C:G	1.34916e-05	-1.41593	-0.49655
108496722	chr11:108496722:A:G	2.24197e-05	-9.99416e-11	-1.40461
108496726	chr11:108496726:A:C	6.64837e-05	-1.4812	1.16361
108496991	chr11:108496991:C:T	0.000105183	-9.99416e-11	0.141156
108497253	chr11:108497253:T:C	0.000547518	-9.99416e-11	1.79085
108497418	chr11:108497418:A:C	8.21182e-06	-1.51552	-0.893451
108498111	chr11:108498111:G:A	2.23976e-05	-9.99416e-11	-1.40559
108498117	chr11:108498117:C:G	2.0523e-05	-1.493	-3.91713e-10
108498446	chr11:108498446:G:A	1.90289e-05	-0.316412	-1.25218
108498737	chr11:108498737:T:C	0.000120325	-9.99416e-11	0.27565
108499104	chr11:108499104:A:G	2.71479e-05	-1.21325	-3.91713e-10
108499125	chr11:108499125:C:T	8.74802e-05	-9.99416e-11	-0.0431362
108499357	chr11:108499357:C:T	1.35855e-05	-1.24692	-0.658628
108499390	chr11:108499390:A:C	5.24751e-05	-0.135773	-0.418436
108499479	chr11:108499479:AGCTGGGCACTG:A	1.60878e-05	-1.2539	-0.482592
108499487	chr11:108499487:A:C	8.03395e-05	-9.99416e-11	-0.128287
108500253	chr11:108500253:G:A	4.6489e-05	-9.99416e-11	-0.675334
108500266	chr11:108500266:C:G	4.15135e-05	-9.99416e-11	-0.788529
108500281	chr11:108500281:A:T	3.97913e-05	-9.99416e-11	-0.830902
108501197	chr11:108501197:G:T	0.0134478	6.11163	-1.11961
108501582	chr11:108501582:T:C	4.33144e-05	-9.99416e-11	-0.746064
108501648	chr11:108501648:A:C	5.60175e-05	-9.99416e-11	-0.488885
108501811	chr11:108501811:T:A	6.73702e-05	-0.304346	-3.91713e-10
108501926	chr11:108501926:T:G	0.000169086	-9.99416e-11	0.615857
108501929	chr11:108501929:ACT:A	2.6656e-05	-1.23153	-3.91713e-10
108502067	chr11:108502067:A:G	4.59588e-05	-9.99416e-11	-0.686804
108502220	chr11:108502220:T:G	2.9621e-05	-9.99416e-11	-1.12607
108502322	chr11:108502322:G:T	2.42631e-05	-9.99416e-11	-1.32559
108502739	chr11:108502739:C:CT	3.19052e-05	-9.99416e-11	-1.05178
108502904	chr11:108502904:TG:T	4.30813e-05	-9.99416e-11	-0.751459
108503033	chr11:108503033:A:G	6.0883e-06	-1.46844	-1.23974
108503072	chr11:108503072:C:T	2.28193e-05	-9.99416e-11	-1.38694
108503590	chr11:108503590:T:C	2.24168e-05	-9.99416e-11	-1.40474
108503690	chr11:108503690:C:G	4.48482e-05	-9.99416e-11	-0.711264
108503734	chr11:108503734:G:T	2.00662e-05	-1.51551	-3.91713e-10
108504032	chr11:108504032:A:C	3.18921e-05	-9.99416e-11	-1.05219
108505102	chr11:108505102:G:A	4.87814e-05	0.108106	-0.735306
108505160	chr11:108505160:G:A	2.86715e-05	-9.99416e-11	-1.15865
108505193	chr11:108505193:C:G	5.48598e-05	-9.99416e-11	-0.509768
108505239	chr11:108505239:A:G	3.16487e-05	0.232138	-1.29199
108505311	chr11:108505311:A:G	4.24835e-05	-9.99416e-11	-0.765434
108505363	chr11:108505363:AT:A	4.71228e-05	0.24591	-0.907702
108505407	chr11:108505407:A:G	4.21318e-05	-9.99416e-11	-0.773746
108505820	chr11:108505820:C:T	2.24198e-05	-9.99416e-11	-1.4046
108505864	chr11:108505864:C:T	3.07971e-05	-9.99416e-11	-1.08713
108505977	chr11:108505977:G:A	3.08388e-05	-9.99416e-11	-1.08577
108506060	chr11:108506060:A:G	4.1266e-05	-9.99416e-11	-0.79451
108506448	chr11:108506448:T:C	4.11095e-05	-9.99416e-11	-0.798309
108507308	chr11:108507308:A:G	4.08324e-05	-9.99416e-11	-0.805073
108507312	chr11:108507312:C:A	4.08324e-05	-9.99416e-11	-0.805073
108507480	chr11:108507480:T:G	3.09203e-05	0.11638	-1.19952
108507702	chr11:108507702:C:T	4.11565e-05	-9.99416e-11	-0.797167
108508089	chr11:108508089:G:A	9.47816e-05	-9.99416e-11	0.0370263
108508096	chr11:108508096:C:T	3.78832e-05	-9.99416e-11	-0.88004
108508370	chr11:108508370:G:A	3.191e-05	-9.99416e-11	-1.05163
108508531	chr11:108508531:C:A	1.49022e-05	-1.51401	-0.299032
108508590	chr11:108508590:G:C	0.000196057	-9.99416e-11	0.763854
108508922	chr11:108508922:T:C	1.30413e-05	-1.16735	-0.779075
108508924	chr11:108508924:C:G	3.48198e-05	-9.99416e-11	-0.964363
108509254	chr11:108509254:A:G	1.40607e-05	-0.614876	-1.25629
108509374	chr11:108509374:AGTGTCTATATAGG:A	3.54078e-05	-9.99416e-11	-0.947616
108509456	chr11:108509456:C:G	4.09074e-05	-9.99416e-11	-0.803238
108509585	chr11:108509585:T:C	2.21547e-05	-1.4165	-3.91713e-10
108509882	chr11:108509882:C:T	0.000188126	-9.99416e-11	0.722564
108510451	chr11:108510451:G:T	4.27166e-05	-9.99416e-11	-0.759962
108510520	chr11:108510520:C:T	0.00154373	-1.48316	4.31057
108510523	chr11:108510523:T:C	3.96331e-05	-9.99416e-11	-0.834885
108510601	chr11:108510601:T:A	3.74671e-05	-9.99416e-11	-0.891087
108510789	chr11:108510789:T:A	4.10217e-05	-9.99416e-11	-0.800448
108510917	chr11:108510917:T:C	2.04972e-05	-1.49426	-3.91713e-10
108511118	chr11:108511118:G:A	4.08324e-05	-9.99416e-11	-0.805073
108511480	chr11:108511480:T:C	0.000282351	-9.99416e-11	1.1286
108511576	chr11:108511576:A:G	2.38113e-05	-1.34439	-3.91713e-10
108511801	chr11:108511801:A:C	4.1528e-05	-9.99416e-11	-0.788181
108512067	chr11:108512067:A:G	4.08214e-05	-9.99416e-11	-0.805343
108512811	chr11:108512811:A:G	8.26249e-05	-9.99416e-11	-0.100237
108512949	chr11:108512949:A:G	2.54752e-05	-0.0187541	-1.25809
108513294	chr11:108513294:G:C	2.01882e-05	-1.50945	-3.91713e-10
108513480	chr11:108513480:C:T	3.4452e-05	-0.230632	-0.74435
108514130	chr11:108514130:T:C	0.000182268	-9.99416e-11	0.690929
108514310	chr11:108514310:G:A	3.57535e-05	-9.99416e-11	-0.9379
108515324	chr11:108515324:T:C	2.23959e-05	-9.99416e-11	-1.40567
108515784	chr11:108515784:A:T	2.27496e-05	-9.99416e-11	-1.39
108516423	chr11:108516423:C:G	2.26005e-05	-9.99416e-11	-1.39658
108516788	chr11:108516788:A:G	0.000339624	-9.99416e-11	1.31329
108516969	chr11:108516969:T:C	2.41606e-05	-9.99416e-11	-1.32983
108517143	chr11:108517143:A:G	8.68632e-05	-9.99416e-11	-0.0502145
108517305	chr11:108517305:T:C	4.20017e-05	-9.99416e-11	-0.776838
108517873	chr11:108517873:C:T	0.000104555	-9.99416e-11	0.135161
108518558	chr11:108518558:C:T	1.89346e-05	-0.626187	-0.947369
108519179	chr11:108519179:A:G	4.11799e-05	-9.99416e-11	-0.7966
108519180	chr11:108519180:GTATT:G	4.12232e-05	-9.99416e-11	-0.795548
108519185	chr11:108519185:A:ACC	4.11712e-05	-9.99416e-11	-0.796811
108519192	chr11:108519192:T:C	4.09544e-05	-9.99416e-11	-0.80209
108519498	chr11:108519498:G:A	2.25737e-05	-9.99416e-11	-1.39776
108519727	chr11:108519727:G:A	2.24737e-05	-9.99416e-11	-1.4022
108519742	chr11:108519742:T:C	2.7781e-05	0.159094	-1.34929
108519751	chr11:108519751:A:C	2.41976e-05	-9.99416e-11	-1.32829
108519775	chr11:108519775:C:A	3.82163e-05	-0.995891	0.124605
108520162	chr11:108520162:G:C	4.11997e-05	-9.99416e-11	-0.796117
108520595	chr11:108520595:G:C	3.41289e-05	0.183583	-1.16799
108520907	chr11:108520907:T:G	2.58436e-05	0.0273171	-1.2898
108520976	chr11:108520976:C:G	2.2515e-05	-9.99416e-11	-1.40037
108521020	chr11:108521020:C:T	3.50377e-05	-9.99416e-11	-0.958124
108521101	chr11:108521101:T:A	0.000117436	-9.99416e-11	0.251341
108521693	chr11:108521693:A:G	0.000222537	-9.99416e-11	0.890544
108521726	chr11:108521726:A:T	0.000261746	-9.99416e-11	1.05283
108522066	chr11:108522066:C:T	0.000158551	-9.99416e-11	0.551526
108522838	chr11:108522838:T:G	3.26688e-05	0.31615	-1.34428
108523167	chr11:108523167:C:T	2.26723e-05	-1.39341	-3.91713e-10
108523255	chr11:108523255:T:C	2.55954e-05	-9.99416e-11	-1.27213
108523955	chr11:108523955:T:C	2.35257e-05	-9.99416e-11	-1.35645
108524219	chr11:108524219:C:A	0.00023729	-9.99416e-11	0.954734
108524867	chr11:108524867:G:A	2.08099e-05	-0.155836	-1.32328
108524907	chr11:108524907:C:T	3.49585e-05	0.344725	-1.30511
108524940	chr11:108524940:T:G	6.75463e-05	-9.99416e-11	-0.301736
108525921	chr11:108525921:T:TC	2.93155e-05	-9.99416e-11	-1.13643
108526088	chr11:108526088:A:C	0.000115628	-9.99416e-11	0.235828
108526092	chr11:108526092:T:A	2.40647e-05	-9.99416e-11	-1.3338
108526609	chr11:108526609:C:T	0.00252989	-1.4843	4.80568
108526733	chr11:108526733:A:G	2.24275e-05	-0.161023	-1.24324
108526755	chr11:108526755:C:G	2.60803e-05	-0.0277375	-1.22563
108526760	chr11:108526760:T:C	0.000159555	-9.99416e-11	0.557842
108526795	chr11:108526795:A:C	2.24237e-05	-9.99416e-11	-1.40443
108526913	chr11:108526913:G:A	1.28576e-05	-0.623679	-1.33694
108527013	chr11:108527013:AGTAGT:A	2.27985e-05	-9.99416e-11	-1.38786
108527043	chr11:108527043:G:C	2.26005e-05	-9.99416e-11	-1.39658
108527157	chr11:108527157:T:C	4.09477e-05	-9.99416e-11	-0.802253
108527198	chr11:108527198:C:T	2.27987e-05	-9.99416e-11	-1.38785
108527374	chr11:108527374:T:G	3.46312e-05	-9.99416e-11	-0.969795
108528172	chr11:108528172:A:G	3.90284e-05	-9.99416e-11	-0.850259
108528362	chr11:108528362:A:G	2.25196e-05	-9.99416e-11	-1.40016
108528370	chr11:108528370:C:T	3.90284e-05	-9.99416e-11	-0.850259
108528822	chr11:108528822:C:A	0.00327338	-1.49903	5.07806
108529275	chr11:108529275:G:A	3.90284e-05	-9.99416e-11	-0.850259
108529557	chr11:108529557:T:C	2.49049e-05	-9.99416e-11	-1.29948
108529611	chr11:108529611:G:A	3.41208e-05	-9.99416e-11	-0.98464
108530315	chr11:108530315:C:G	3.89435e-05	-9.99416e-11	-0.852436
108530524	chr11:108530524:T:TGGAGATGA	3.91034e-05	-9.99416e-11	-0.848339
108530610	chr11:108530610:T:C	3.90365e-05	-9.99416e-11	-0.850051
108530677	chr11:108530677:T:C	3.90859e-05	-9.99416e-11	-0.848788
108530731	chr11:108530731:G:A	0.000371822	-9.99416e-11	1.40387
108531330	chr11:108531330:G:A	2.25574e-05	-9.99416e-11	-1.39849
108531463	chr11:108531463:T:C	2.87717e-05	0.195495	-1.35065
108532657	chr11:108532657:C:T	0.0074177	5.74668	-1.3496
108532921	chr11:108532921:G:A	2.26133e-05	-9.99416e-11	-1.39601
108532971	chr11:108532971:C:G	2.25961e-05	-9.99416e-11	-1.39677
108533303	chr11:108533303:G:A	2.89953e-05	-9.99416e-11	-1.14742
108533431	chr11:108533431:C:A	2.26675e-05	-9.99416e-11	-1.39362
108533537	chr11:108533537:T:C	4.85703e-05	-9.99416e-11	-0.631537
108533694	chr11:108533694:C:T	2.37539e-05	-9.99416e-11	-1.3468
108533876	chr11:108533876:G:A	3.89327e-05	-9.99416e-11	-0.852715
108533896	chr11:108533896:G:A	4.41382e-05	-9.99416e-11	-0.727223
108534108	chr11:108534108:T:C	1.8489e-05	-0.297589	-1.29978
108534143	chr11:108534143:T:C	2.87491e-05	-9.99416e-11	-1.15594
108534296	chr11:108534296:T:C	2.25767e-05	-9.99416e-11	-1.39763
108534650	chr11:108534650:A:G	4.14012e-05	-9.99416e-11	-0.791238
108535529	chr11:108535529:G:C	2.01818e-05	-1.50977	-3.91713e-10
108535532	chr11:108535532:T:C	0.000161992	-9.99416e-11	0.572997
108535580	chr11:108535580:C:T	2.0067e-05	-1.51547	-3.91713e-10
108535785	chr11:108535785:T:G	9.33885e-05	-9.99416e-11	0.0222187
108535950	chr11:108535950:G:C	2.25291e-05	-9.99416e-11	-1.39974
108536076	chr11:108536076:C:T	2.91181e-05	-9.99416e-11	-1.14319
108536216	chr11:108536216:G:A	0.0005549	1.80424	-3.91713e-10
108536424	chr11:108536424:T:C	3.33549e-05	-9.99416e-11	-1.00735
108536573	chr11:108536573:T:C	3.58545e-05	-9.99416e-11	-0.935079
108537255	chr11:108537255:C:T	2.26057e-05	-9.99416e-11	-1.39635
108537310	chr11:108537310:T:C	8.78796e-05	-9.99416e-11	-0.0385816
108537336	chr11:108537336:T:C	2.26623e-05	-9.99416e-11	-1.39385
108537654	chr11:108537654:T:A	2.17914e-05	-0.027576	-1.40546
108537830	chr11:108537830:T:C	3.19334e-05	-9.99416e-11	-1.0509
108537877	chr11:108537877:G:A	3.41957e-05	-9.99416e-11	-0.98245
108538715	chr11:108538715:A:G	1.20183e-05	-1.36364	-0.66448
108539057	chr11:108539057:T:A	0.000260682	-1.39301	2.44176
108539534	chr11:108539534:C:T	0.000477419	-1.34068	2.99453
108539769	chr11:108539769:A:G	0.000241447	-1.39596	2.36807
108539784	chr11:108539784:CATG:C	2.24435e-05	-9.99416e-11	-1.40355
108540049	chr11:108540049:A:G	4.30427e-05	-9.99416e-11	-0.752357
108540148	chr11:108540148:C:T	0.000208779	-9.99416e-11	0.826726
108540191	chr11:108540191:C:T	0.000541741	-9.99416e-11	1.78024
108540243	chr11:108540243:A:G	0.000219605	-1.30318	2.18046
108540480	chr11:108540480:G:A	4.00784e-05	-9.99416e-11	-0.82371
108540512	chr11:108540512:T:A	0.000217808	-1.27075	2.13982
108540569	chr11:108540569:A:G	3.16566e-05	-9.99416e-11	-1.0596
108541250	chr11:108541250:A:G	2.37896e-05	-9.99416e-11	-1.3453
108542128	chr11:108542128:C:A	2.24234e-05	-9.99416e-11	-1.40444
108542229	chr11:108542229:G:A	0.000177279	-9.99416e-11	0.663175
108542486	chr11:108542486:T:C	9.04213e-05	-9.99416e-11	-0.0100687
108542624	chr11:108542624:G:A	2.23924e-05	-9.99416e-11	-1.40583
108543218	chr11:108543218:T:G	0.00093969	3.68833	-1.35733
108543412	chr11:108543412:A:G	0.000341921	-9.99416e-11	1.32003
108543646	chr11:108543646:A:G	2.84636e-05	-9.99416e-11	-1.16592
108543671	chr11:108543671:C:T	3.04578e-05	-9.99416e-11	-1.09821
108543877	chr11:108543877:G:T	0.000102673	0.116997	-3.91713e-10
108543935	chr11:108543935:C:T	0.00039784	-9.99416e-11	1.4715
108544030	chr11:108544030:G:C	4.89194e-05	-9.99416e-11	-0.624374
108544039	chr11:108544039:A:G	3.72244e-05	-9.99416e-11	-0.897584
108544412	chr11:108544412:C:T	7.30515e-05	-9.99416e-11	-0.223385
108544462	chr11:108544462:C:T	2.23956e-05	-9.99416e-11	-1.40569
108544467	chr11:108544467:C:T	0.000463615	-9.99416e-11	1.62451
108544750	chr11:108544750:C:T	2.33582e-05	-9.99416e-11	-1.3636
108544837	chr11:108544837:C:A	3.47623e-05	-0.966014	-3.91713e-10
108544982	chr11:108544982:T:C	2.30952e-05	-9.99416e-11	-1.37492
108545038	chr11:108545038:A:G	2.25031e-05	-9.99416e-11	-1.4009
108545298	chr11:108545298:T:C	0.000304103	-9.99416e-11	1.20282
108545372	chr11:108545372:C:T	2.37186e-05	-9.99416e-11	-1.34829
108545543	chr11:108545543:C:A	2.7652e-05	-9.99416e-11	-1.19485
108545595	chr11:108545595:G:T	2.33987e-05	-9.99416e-11	-1.36187
108545596	chr11:108545596:G:A	2.75377e-05	-9.99416e-11	-1.19899
108545600	chr11:108545600:G:A	2.25866e-05	-9.99416e-11	-1.39719
108545716	chr11:108545716:A:G	3.07939e-05	-9.99416e-11	-1.08723
108545911	chr11:108545911:AAC:A	7.9241e-05	-9.99416e-11	-0.142055
108546070	chr11:108546070:G:C	7.80285e-05	-9.99416e-11	-0.157475
108546495	chr11:108546495:T:C	2.05001e-05	-1.49412	-3.91713e-10
108546888	chr11:108546888:C:T	3.72333e-05	-9.99416e-11	-0.897344
108546983	chr11:108546983:A:C	0.000296319	-9.99416e-11	1.17689
108547036	chr11:108547036:C:T	2.32722e-05	-9.99416e-11	-1.36729
108547689	chr11:108547689:A:G	0.00124177	3.94113	-1.33138
108547711	chr11:108547711:AAT:A	0.00040416	-9.99416e-11	1.48726
108547715	chr11:108547715:T:C	4.4166e-05	-1.18855	0.461952
108547901	chr11:108547901:G:A	4.66234e-05	-1.10883	0.436384
108548063	chr11:108548063:T:A	6.22203e-05	-9.99416e-11	-0.383868
108549279	chr11:108549279:T:C	6.00401e-06	-1.36844	-1.35368
108549384	chr11:108549384:G:A	2.24127e-05	-9.99416e-11	-1.40492
108549763	chr11:108549763:T:C	0.00010079	0.0984941	-3.91713e-10
108550001	chr11:108550001:T:C	0.000303626	-9.99416e-11	1.20125
108550194	chr11:108550194:A:G	3.54774e-05	-9.99416e-11	-0.945653
108550388	chr11:108550388:A:G	6.83957e-05	-9.99416e-11	-0.289239
108550785	chr11:108550785:T:A	0.000153744	-9.99416e-11	0.520737
108551615	chr11:108551615:T:C	0.000271946	-9.99416e-11	1.09106
108551662	chr11:108551662:G:A	1.06291e-05	-1.29889	-0.852063
108552145	chr11:108552145:A:G	5.06859e-05	-9.99416e-11	-0.588902
108552156	chr11:108552156:T:A	5.92099e-06	-1.389	-1.34705
108552164	chr11:108552164:G:GGC	5.90722e-06	-1.4003	-1.33807
108552167	chr11:108552167:A:AGTG	5.91768e-06	-1.39962	-1.33698
108552617	chr11:108552617:C:T	2.31316e-05	-9.99416e-11	-1.37335
108552655	chr11:108552655:T:A	2.90361e-05	-9.99416e-11	-1.14601
108552688	chr11:108552688:G:A	2.31346e-05	-9.99416e-11	-1.37322
108553013	chr11:108553013:T:G	0.000129524	-9.99416e-11	0.349313
108553291	chr11:108553291:A:T	6.5697e-05	-9.99416e-11	-0.329495
108553683	chr11:108553683:A:G	3.23532e-05	-9.99416e-11	-1.03784
108553743	chr11:108553743:T:A	0.000631319	3.25535	-1.32209
108553769	chr11:108553769:C:T	3.23629e-05	-9.99416e-11	-1.03753
108553845	chr11:108553845:G:C	0.000168882	-1.51409	2.12874
108553917	chr11:108553917:G:A	2.62318e-05	-9.99416e-11	-1.24758
108554075	chr11:108554075:T:G	6.564e-05	-9.99416e-11	-0.330364
108554087	chr11:108554087:A:C	5.90785e-05	-9.99416e-11	-0.435682
108554089	chr11:108554089:G:A	2.24126e-05	-9.99416e-11	-1.40492
108554221	chr11:108554221:G:A	2.97706e-05	-9.99416e-11	-1.12103
108554334	chr11:108554334:T:C	2.26988e-05	-9.99416e-11	-1.39224
108554417	chr11:108554417:A:G	2.46884e-05	-9.99416e-11	-1.30822
108554536	chr11:108554536:C:T	2.39943e-05	-9.99416e-11	-1.33673
108554953	chr11:108554953:C:A	2.9222e-05	-9.99416e-11	-1.13963
108555320	chr11:108555320:T:A	0.000853681	3.57821	-1.3432
108556614	chr11:108556614:A:C	0.00105943	3.30889	-0.857953
108556632	chr11:108556632:C:T	7.96014e-05	-1.06219	0.924672
108556820	chr11:108556820:CA:C	0.00058824	3.23893	-1.37634
108557094	chr11:108557094:A:G	2.7061e-05	-9.99416e-11	-1.21646
108557436	chr11:108557436:T:C	0.000177009	0.66165	-3.91713e-10
108557558	chr11:108557558:G:C	4.51889e-05	-9.99416e-11	-0.703698
108558064	chr11:108558064:T:C	2.39117e-05	-9.99416e-11	-1.34018
108558234	chr11:108558234:C:T	2.26226e-05	-9.99416e-11	-1.3956
108558273	chr11:108558273:A:G	0.000164839	0.590419	-3.91713e-10
108558326	chr11:108558326:G:T	0.00142153	3.58233	-0.837394
108558473	chr11:108558473:A:C	0.000107209	-1.25665	1.41688
108558477	chr11:108558477:T:G	0.000101117	-1.26222	1.36395
108558675	chr11:108558675:C:T	3.31674e-05	-9.99416e-11	-1.01298
108558936	chr11:108558936:G:A	3.76815e-05	-9.99416e-11	-0.88538
108559049	chr11:108559049:C:T	5.99526e-06	-1.47637	-1.24721
108559256	chr11:108559256:A:G	4.27162e-05	-9.99416e-11	-0.75997
108559419	chr11:108559419:T:C	3.44817e-05	-9.99416e-11	-0.974121
108559510	chr11:108559510:G:A	5.92865e-06	-1.37421	-1.36055
108559808	chr11:108559808:C:T	0.00010899	-9.99416e-11	0.176705
108559897	chr11:108559897:T:G	8.22375e-05	-1.3646	1.25967
108559947	chr11:108559947:A:G	3.78131e-05	-9.99416e-11	-0.881894
108560184	chr11:108560184:A:G	2.51117e-05	-9.99416e-11	-1.29121
108560480	chr11:108560480:G:A	7.74859e-05	-9.99416e-11	-0.164452
108560702	chr11:108560702:A:G	3.82492e-05	-9.99416e-11	-0.870427
108560887	chr11:108560887:T:C	7.81483e-05	-9.99416e-11	-0.155941
108560931	chr11:108560931:G:C	8.85819e-06	-1.26967	-1.06354
108561026	chr11:108561026:A:G	8.84514e-06	-1.29093	-1.04375
108561032	chr11:108561032:A:G	2.4473e-05	-9.99416e-11	-1.31698
108561044	chr11:108561044:G:A	2.18737e-05	-1.42926	-3.91713e-10
108561059	chr11:108561059:T:C	9.03872e-06	-1.24042	-1.07261
108561105	chr11:108561105:T:C	2.66072e-05	-9.99416e-11	-1.23337
108561151	chr11:108561151:G:A	3.15366e-05	-9.99416e-11	-1.0634
108561246	chr11:108561246:T:C	8.06629e-06	-1.31155	-1.1153
108561312	chr11:108561312:G:A	4.43402e-05	-9.99416e-11	-0.722658
108561543	chr11:108561543:T:C	8.75317e-06	-1.31133	-1.0338
108561728	chr11:108561728:A:G	0.000116226	-9.99416e-11	0.240987
108561745	chr11:108561745:A:G	3.35399e-05	0.278771	-1.28059
108561814	chr11:108561814:C:A	4.04468e-05	-9.99416e-11	-0.814562
108561882	chr11:108561882:C:T	2.23892e-05	-9.99416e-11	-1.40597
108561908	chr11:108561908:A:G	8.98672e-06	-1.29916	-1.01965
108562026	chr11:108562026:T:C	8.67091e-06	-1.31171	-1.04287
108562109	chr11:108562109:T:C	2.23897e-05	-9.99416e-11	-1.40595
108562145	chr11:108562145:C:T	3.16645e-05	0.298847	-1.3582
108562505	chr11:108562505:AG:A	9.84712e-05	-9.99416e-11	0.0752156
108562563	chr11:108562563:C:T	4.83019e-05	-9.99416e-11	-0.637079
108562579	chr11:108562579:A:G	0.000252462	-9.99416e-11	1.01671
108562807	chr11:108562807:A:G	9.41122e-06	-1.24496	-1.02769
108562850	chr11:108562850:TC:T	2.35796e-05	-9.99416e-11	-1.35417
108562958	chr11:108562958:C:G	2.00686e-05	-1.51539	-3.91713e-10
108563438	chr11:108563438:T:G	2.23971e-05	-9.99416e-11	-1.40562
108563622	chr11:108563622:G:A	2.64025e-05	-9.99416e-11	-1.24109
108563694	chr11:108563694:T:C	1.2936e-05	-0.571597	-1.38294
108563744	chr11:108563744:C:T	2.05813e-05	-0.884054	-0.606113
108564007	chr11:108564007:C:T	0.000109049	0.177252	-3.91713e-10
108564029	chr11:108564029:T:C	1.04594e-05	-0.762534	-1.40451
108564040	chr11:108564040:G:A	0.000124375	0.308754	-3.91713e-10
108564414	chr11:108564414:C:G	2.35171e-05	-9.99416e-11	-1.35682
108564421	chr11:108564421:A:G	2.24133e-05	-9.99416e-11	-1.4049
108564757	chr11:108564757:A:G	6.22115e-06	-1.47378	-1.21281
108565148	chr11:108565148:C:T	2.02966e-05	-1.50409	-3.91713e-10
108565362	chr11:108565362:T:C	6.56323e-06	-1.46675	-1.16631
108565469	chr11:108565469:C:T	2.80509e-05	-9.99416e-11	-1.18053
108565591	chr11:108565591:A:G	0.0182755	4.72658	0.572187
108565919	chr11:108565919:C:T	0.000446554	1.29532	0.291689
108566127	chr11:108566127:A:G	1.27384e-05	-0.56868	-1.40125
108566225	chr11:108566225:C:T	1.06958e-05	-1.38944	-0.75525
108566678	chr11:108566678:C:T	1.82698e-05	-0.824694	-0.784606
108566727	chr11:108566727:T:A	0.000244192	2.30785	-1.32445
108566908	chr11:108566908:G:A	0.000120243	-9.99416e-11	0.27497
108567264	chr11:108567264:A:T	8.133e-06	-1.01855	-1.40007
108567392	chr11:108567392:C:T	2.42682e-05	-9.99416e-11	-1.32538
108567524	chr11:108567524:G:A	4.39647e-05	-9.99416e-11	-0.731162
108567994	chr11:108567994:A:G	0.000276867	-9.99416e-11	1.10899
108568071	chr11:108568071:C:T	0.000111807	-9.99416e-11	0.202229
108568360	chr11:108568360:G:A	0.00683023	3.80574	0.508825
108568457	chr11:108568457:A:G	2.98909e-05	-9.99416e-11	-1.117
108568891	chr11:108568891:TCACTCAC:T	6.6506e-05	-9.99416e-11	-0.317256
108568968	chr11:108568968:C:T	0.000100363	-9.99416e-11	0.0942416
108569165	chr11:108569165:T:C	1.37361e-05	-1.46178	-0.432738
108569357	chr11:108569357:G:GGAGACAGAGCCTCTCTCTGTCACGCAAGCTGGAGTGC	0.00130153	-9.99416e-11	2.65674
108569526	chr11:108569526:G:C	1.44487e-05	-1.13124	-0.71271
108569671	chr11:108569671:C:T	3.2337e-05	-9.99416e-11	-1.03834
108569689	chr11:108569689:A:G	1.01178e-05	-1.18147	-1.01878
108569703	chr11:108569703:A:G	1.572e-05	-1.09741	-0.662204
108569881	chr11:108569881:G:A	0.000124712	-0.493633	0.805089
108569954	chr11:108569954:G:A	9.31897e-05	-9.99416e-11	0.0200884
108570097	chr11:108570097:C:A	0.00103242	-9.99416e-11	2.42511
108570203	chr11:108570203:G:T	4.28883e-05	0.58615	-1.3421
108570308	chr11:108570308:G:A	0.000130087	0.353656	-3.91713e-10
108570438	chr11:108570438:A:G	0.00244317	-1.20432	4.49082
108570567	chr11:108570567:A:G	3.34606e-05	-9.99416e-11	-1.00418
108570594	chr11:108570594:G:A	5.06538e-05	-9.99416e-11	-0.589535
108570654	chr11:108570654:C:T	5.39952e-05	-0.902946	0.377293
108570668	chr11:108570668:T:G	6.12303e-05	0.477928	-0.877836
108570735	chr11:108570735:G:A	2.51405e-05	-9.99416e-11	-1.29007
108570743	chr11:108570743:G:A	5.14349e-05	-0.467888	-0.106344
108570916	chr11:108570916:G:C	2.02983e-05	-0.69967	-0.804341
108570969	chr11:108570969:G:A	5.66654e-05	-0.804037	0.326652
108571256	chr11:108571256:A:C	9.0742e-05	0.149954	-0.156483
108571585	chr11:108571585:C:T	3.3756e-05	-9.99416e-11	-0.995391
108571831	chr11:108571831:C:T	9.95805e-05	-9.99416e-11	0.0864171
108571905	chr11:108571905:A:G	3.2297e-05	-9.99416e-11	-1.03957
108572329	chr11:108572329:A:G	6.5531e-05	-9.99416e-11	-0.332026
108572351	chr11:108572351:C:T	5.03019e-05	-9.99416e-11	-0.596506
108572406	chr11:108572406:GT:G	4.71455e-05	-1.00195	0.340635
108572421	chr11:108572421:C:T	0.000189804	-9.99416e-11	0.731444
108572592	chr11:108572592:CTT:C	0.000541668	-9.99416e-11	1.78011
108572788	chr11:108572788:A:T	4.56204e-05	0.464518	-1.15871
108573105	chr11:108573105:G:C	2.2482e-05	-9.99416e-11	-1.40183
108573232	chr11:108573232:A:G	7.26418e-05	-1.50373	1.27473
108573275	chr11:108573275:A:C	4.55836e-05	-9.99416e-11	-0.695
108573478	chr11:108573478:T:G	3.80327e-05	-9.99416e-11	-0.876102
108573691	chr11:108573691:C:T	0.000168841	-9.99416e-11	0.614407
108573750	chr11:108573750:G:A	5.46897e-05	-1.34087	0.828001
108573910	chr11:108573910:A:T	4.254e-05	-9.99416e-11	-0.764104
108574175	chr11:108574175:C:T	0.000702597	-9.99416e-11	2.04024
108574642	chr11:108574642:A:G	1.1968e-05	-1.31423	-0.718082
108574922	chr11:108574922:G:A	1.6088e-05	-1.00696	-0.729521
108575488	chr11:108575488:C:A	0.000640198	-9.99416e-11	1.94723
108575684	chr11:108575684:T:C	7.5458e-05	-9.99416e-11	-0.190973
108576054	chr11:108576054:C:A	6.38514e-05	-0.378646	0.0206558
108576101	chr11:108576101:T:C	0.000694326	-9.99416e-11	2.02839
108576401	chr11:108576401:G:A	0.000797361	1.97854	0.188218
108576485	chr11:108576485:T:C	2.87462e-05	-9.99416e-11	-1.15604
108577172	chr11:108577172:C:T	7.5922e-06	-1.50775	-0.979676
108577620	chr11:108577620:G:A	2.32586e-05	-0.906531	-0.461342
108577642	chr11:108577642:C:T	5.13358e-05	-0.426687	-0.149473
108577643	chr11:108577643:G:A	3.62309e-05	-9.99416e-11	-0.924636
108577872	chr11:108577872:G:A	7.63185e-05	-0.112207	-0.0674268
108578022	chr11:108578022:T:C	8.56715e-06	-1.48733	-0.879281
108578079	chr11:108578079:G:A	3.48179e-05	-9.99416e-11	-0.964417
108578606	chr11:108578606:T:C	2.4041e-05	-1.5089	0.174111
108578642	chr11:108578642:T:C	9.36089e-05	-1.04081	1.06538
108578730	chr11:108578730:A:G	2.77437e-05	-9.99416e-11	-1.19154
108578823	chr11:108578823:T:C	5.68021e-05	-9.99416e-11	-0.474976
108578860	chr11:108578860:C:T	2.3458e-05	-1.50964	0.150304
108579010	chr11:108579010:A:C	2.29109e-05	-9.99416e-11	-1.38294
108579134	chr11:108579134:G:C	7.04236e-05	-0.166019	-0.0940014
108579326	chr11:108579326:C:T	9.33269e-06	-0.97901	-1.30202
108579800	chr11:108579800:G:A	3.29161e-05	-9.99416e-11	-1.02059
108580196	chr11:108580196:C:A	2.29498e-05	-9.99416e-11	-1.38124
108580655	chr11:108580655:T:C	5.79684e-05	-0.454652	-3.91713e-10
108580857	chr11:108580857:C:T	8.86782e-06	-0.945191	-1.38693
108581160	chr11:108581160:C:T	1.93683e-05	-1.5105	-0.0404104
108581199	chr11:108581199:G:A	8.16102e-05	-1.04066	0.928065
108581215	chr11:108581215:G:A	8.96979e-06	-0.922484	-1.3982
108581320	chr11:108581320:T:A	1.14721e-05	-1.37124	-0.703387
108581322	chr11:108581322:T:A	1.92306e-05	-1.51241	-0.045639
108581324	chr11:108581324:T:A	1.94231e-05	-1.51416	-0.0339303
108581421	chr11:108581421:T:C	3.49312e-05	-0.961169	-3.91713e-10
108581780	chr11:108581780:G:T	2.51336e-05	-1.5104	0.220053
108581924	chr11:108581924:C:T	2.42002e-05	-1.51003	0.181839
108582422	chr11:108582422:C:T	8.29928e-06	-1.11208	-1.2863
108582464	chr11:108582464:A:T	2.52867e-05	-1.51081	0.226537
108582618	chr11:108582618:G:A	7.34227e-06	-1.18601	-1.33489
108582657	chr11:108582657:C:T	2.37658e-05	-9.99416e-11	-1.3463
108582790	chr11:108582790:A:C	2.40333e-05	-1.51424	0.179132
108583210	chr11:108583210:G:A	8.78915e-06	-1.03009	-1.31094
108583306	chr11:108583306:C:T	5.4148e-06	-1.51457	-1.31084
108583861	chr11:108583861:A:G	4.5115e-05	-9.99416e-11	-0.705333
108583934	chr11:108583934:T:G	9.25209e-06	-0.994783	-1.29492
108584082	chr11:108584082:G:A	2.27997e-05	-9.99416e-11	-1.3878
108584344	chr11:108584344:G:A	9.99012e-06	-0.843078	-1.36987
108584512	chr11:108584512:C:T	1.84076e-05	-1.50237	-0.0994163
108585918	chr11:108585918:G:T	2.09691e-05	-1.49377	0.0222718
108586039	chr11:108586039:A:G	1.08508e-05	-0.783444	-1.34686
108586751	chr11:108586751:G:T	9.82075e-06	-1.00377	-1.22628
108586811	chr11:108586811:A:G	3.10877e-05	-9.99416e-11	-1.07774
108586902	chr11:108586902:C:T	0.000101659	-0.211971	0.319043
108586948	chr11:108586948:C:T	4.80134e-05	-1.42837	0.785305
108587096	chr11:108587096:A:C	3.96991e-05	-1.45665	0.623435
108587164	chr11:108587164:G:T	6.81563e-06	-1.19592	-1.39941
108587219	chr11:108587219:C:G	2.45855e-05	-9.99416e-11	-1.31239
108587417	chr11:108587417:G:C	4.22526e-05	-1.42613	0.655246
108587466	chr11:108587466:G:A	4.83141e-05	-9.99416e-11	-0.636826
108587596	chr11:108587596:A:G	9.52313e-06	-1.01889	-1.24193
108587625	chr11:108587625:C:T	5.2018e-05	-1.42217	0.859205
108587683	chr11:108587683:G:A	1.53461e-05	-1.03645	-0.74724
108587806	chr11:108587806:A:G	9.0506e-06	-0.937854	-1.37386
108587816	chr11:108587816:G:A	0.000148236	-0.137546	0.621803
108587934	chr11:108587934:G:A	0.000134057	-9.99416e-11	0.383713
108588008	chr11:108588008:C:T	2.24004e-05	-9.99416e-11	-1.40547
108588152	chr11:108588152:T:A	3.95252e-05	-9.99416e-11	-0.837611
108588166	chr11:108588166:T:C	8.9121e-06	-0.954758	-1.37238
108589370	chr11:108589370:C:G	0.000135686	-0.215074	0.610869
108589560	chr11:108589560:C:T	0.000115704	-9.99416e-11	0.236489
108589721	chr11:108589721:A:T	5.41913e-05	-1.41552	0.893493
108589875	chr11:108589875:G:C	9.99916e-06	-1.10619	-1.10586
108589953	chr11:108589953:G:T	0.000119151	-1.23595	1.5018
108590045	chr11:108590045:C:T	9.82068e-06	-1.51534	-0.714718
108590637	chr11:108590637:A:T	9.53715e-06	-1.04018	-1.21918
108590684	chr11:108590684:C:T	3.07738e-05	-9.99416e-11	-1.08788
108590890	chr11:108590890:C:T	0.000171153	-0.115997	0.744009
108591145	chr11:108591145:T:G	2.73712e-05	-9.99416e-11	-1.20506
108591221	chr11:108591221:C:T	5.61229e-05	-9.99416e-11	-0.487005
108591379	chr11:108591379:G:A	1.6734e-05	-1.00804	-0.689065
108591388	chr11:108591388:G:A	2.44639e-05	-9.99416e-11	-1.31735
108591810	chr11:108591810:T:C	8.57866e-06	-0.973493	-1.39178
108592098	chr11:108592098:T:C	5.95633e-05	-9.99416e-11	-0.42751
108592141	chr11:108592141:C:T	2.31498e-05	-9.99416e-11	-1.37256
108592407	chr11:108592407:G:C	9.95681e-05	0.0862925	-3.91713e-10
108592582	chr11:108592582:T:G	0.000124027	-0.137613	0.443564
108592606	chr11:108592606:A:G	1.06562e-05	-1.50404	-0.644367
108593235	chr11:108593235:A:C	3.24443e-05	-9.99416e-11	-1.03502
108593259	chr11:108593259:C:A	0.000265709	-1.41384	2.48169
108593482	chr11:108593482:T:C	0.000114073	-1.17467	1.39696
108594072	chr11:108594072:C:G	7.34105e-06	-1.11967	-1.40139
108594329	chr11:108594329:C:T	2.60591e-05	-9.99416e-11	-1.25418
108594855	chr11:108594855:C:T	3.16994e-05	-9.99416e-11	-1.05825
108595667	chr11:108595667:C:A	1.44935e-05	-0.608659	-1.23219
108595702	chr11:108595702:G:T	7.58326e-06	-1.08731	-1.40129
108595869	chr11:108595869:A:G	3.4751e-05	-0.96634	-3.91713e-10
108595924	chr11:108595924:G:A	5.50981e-06	-1.40412	-1.4039
108596018	chr11:108596018:A:G	5.62336e-06	-1.39086	-1.39676
108596029	chr11:108596029:G:A	2.38598e-05	-9.99416e-11	-1.34235
108596051	chr11:108596051:A:C	6.69256e-06	-1.22641	-1.38714
108596086	chr11:108596086:T:C	1.58869e-05	-1.04235	-0.706699
108596126	chr11:108596126:C:T	2.95467e-05	-9.99416e-11	-1.12858
108596141	chr11:108596141:G:A	0.000121873	-9.99416e-11	0.28843
108596247	chr11:108596247:G:A	0.000155975	-9.99416e-11	0.535149
108596559	chr11:108596559:C:T	0.000112886	-9.99416e-11	0.211832
108596667	chr11:108596667:C:A	3.28895e-05	-1.50301	0.481612
108597059	chr11:108597059:A:C	2.6889e-05	-9.99416e-11	-1.22283
108597078	chr11:108597078:C:T	3.11296e-05	-9.99416e-11	-1.07639
108597237	chr11:108597237:G:A	5.66126e-06	-1.37743	-1.40347
108597329	chr11:108597329:G:C	5.5713e-06	-1.39206	-1.40486
108597541	chr11:108597541:C:T	3.1276e-05	-9.99416e-11	-1.0717
108598005	chr11:108598005:T:TA	0.000121609	-9.99416e-11	0.286263
108598041	chr11:108598041:A:G	1.28314e-05	-1.10585	-0.856797
108598154	chr11:108598154:T:C	0.000832783	-9.99416e-11	2.21022
108598536	chr11:108598536:CAG:C	5.57026e-06	-1.39288	-1.40422
108598787	chr11:108598787:G:T	2.86439e-05	-9.99416e-11	-1.15961
108599452	chr11:108599452:T:A	3.10782e-05	-9.99416e-11	-1.07804
108599504	chr11:108599504:T:A	8.74779e-06	-1.42032	-0.92543
108599723	chr11:108599723:A:G	3.03049e-05	-9.99416e-11	-1.10324
108600051	chr11:108600051:G:A	2.72944e-05	-9.99416e-11	-1.20787
108600112	chr11:108600112:G:A	3.09181e-05	-9.99416e-11	-1.08321
108600121	chr11:108600121:G:A	2.93988e-05	-9.99416e-11	-1.13359
108600140	chr11:108600140:T:C	7.65647e-05	-0.176413	-3.91713e-10
108600481	chr11:108600481:A:T	1.32323e-05	-1.11129	-0.820603
108600601	chr11:108600601:A:T	5.90679e-06	-1.33253	-1.40591
108600926	chr11:108600926:G:C	8.74738e-06	-1.14009	-1.2057
108601033	chr11:108601033:A:G	2.30187e-05	-9.99416e-11	-1.37824
108601070	chr11:108601070:C:T	5.89513e-05	-9.99416e-11	-0.437837
108601148	chr11:108601148:A:G	6.365e-06	-1.2723	-1.39143
108601548	chr11:108601548:C:T	7.85096e-06	-1.23021	-1.2237
108601651	chr11:108601651:G:A	5.9847e-05	-9.99416e-11	-0.422757
108601727	chr11:108601727:CTTTCTTTCTTTTCT:C	3.12531e-05	-9.99416e-11	-1.07243
108602245	chr11:108602245:T:C	2.35686e-05	-1.35463	-3.91713e-10
108602308	chr11:108602308:G:T	1.62345e-05	-0.867921	-0.859489
108602694	chr11:108602694:G:A	2.35997e-05	-9.99416e-11	-1.35332
108602760	chr11:108602760:A:G	2.16598e-05	-1.43909	-3.91713e-10
108603425	chr11:108603425:A:G	2.30377e-05	-9.99416e-11	-1.37742
108603505	chr11:108603505:C:T	3.7255e-05	-9.99416e-11	-0.896764
108603600	chr11:108603600:T:A	8.43298e-06	-1.09337	-1.28903
108603748	chr11:108603748:G:A	2.59371e-05	-9.99416e-11	-1.25887
108603975	chr11:108603975:G:A	2.5038e-05	-9.99416e-11	-1.29415
108603995	chr11:108603995:T:A	4.11892e-05	-9.99416e-11	-0.796373
108603996	chr11:108603996:G:A	8.04644e-06	-1.13644	-1.29288
108604061	chr11:108604061:T:C	0.000100843	-9.99416e-11	0.0990125
108604120	chr11:108604120:G:A	2.32824e-05	-1.4613	0.0944499
108604121	chr11:108604121:G:C	5.90518e-05	-9.99416e-11	-0.436135
108604537	chr11:108604537:C:T	2.93427e-05	-9.99416e-11	-1.1355
108604561	chr11:108604561:A:G	7.50108e-06	-1.46609	-1.03341
108604660	chr11:108604660:A:G	2.29076e-05	-9.99416e-11	-1.38308
108604806	chr11:108604806:G:A	1.34746e-05	-0.730784	-1.18296
108604950	chr11:108604950:C:T	4.51044e-05	-9.99416e-11	-0.70557
108605093	chr11:108605093:A:G	4.58824e-05	-1.33374	0.645275
108605123	chr11:108605123:C:T	7.27075e-06	-1.50782	-1.02287
108605253	chr11:108605253:A:G	1.42328e-05	-1.31255	-0.54645
108605483	chr11:108605483:G:A	1.24516e-05	-0.72406	-1.26864
108605734	chr11:108605734:T:C	6.5221e-06	-1.50384	-1.13551
108606131	chr11:108606131:C:T	1.28197e-05	-1.50661	-0.456962
108606307	chr11:108606307:C:A	2.41245e-05	-9.99416e-11	-1.33132
108606766	chr11:108606766:T:C	1.64128e-05	-1.15272	-0.563774
108607320	chr11:108607320:C:A	3.42881e-05	-0.872754	-0.106998
108607976	chr11:108607976:A:G	5.61737e-06	-1.4216	-1.36708
108608096	chr11:108608096:T:A	4.3203e-05	-1.0961	0.34746
108608292	chr11:108608292:T:C	0.000118769	-9.99416e-11	0.262633
108608919	chr11:108608919:G:A	0.00117709	-9.99416e-11	2.55625
108609242	chr11:108609242:T:C	2.9243e-05	-1.13891	-3.91713e-10
108609251	chr11:108609251:G:C	3.76487e-05	-9.99416e-11	-0.88625
108609679	chr11:108609679:G:A	2.51677e-05	-9.99416e-11	-1.28899
108610080	chr11:108610080:G:A	4.41118e-05	-9.99416e-11	-0.727822
108610307	chr11:108610307:C:T	0.00145545	-9.99416e-11	2.76852
108610660	chr11:108610660:C:T	2.25145e-05	-9.99416e-11	-1.40039
108611006	chr11:108611006:T:C	2.34738e-05	-9.99416e-11	-1.35866
108611219	chr11:108611219:C:A	5.36281e-06	-1.42987	-1.40519
108611385	chr11:108611385:A:G	3.63435e-05	-1.11829	0.196759
108611521	chr11:108611521:T:C	2.37083e-05	-0.738984	-0.609741
108611546	chr11:108611546:A:G	1.46813e-05	-1.12254	-0.705441
108612291	chr11:108612291:T:C	2.58359e-05	-1.26278	-3.91713e-10
108612319	chr11:108612319:A:G	8.70816e-05	-9.99416e-11	-0.0477038
108612332	chr11:108612332:C:G	2.54525e-05	-0.748694	-0.529042
108612670	chr11:108612670:G:A	3.79619e-05	-9.99416e-11	-0.877965
108612711	chr11:108612711:T:C	5.61537e-05	-9.99416e-11	-0.486456
108613297	chr11:108613297:C:A	5.71399e-06	-1.37382	-1.39781
108613319	chr11:108613319:C:T	4.10775e-05	-9.99416e-11	-0.799089
108613404	chr11:108613404:T:C	1.41848e-05	-1.22773	-0.634643
108613408	chr11:108613408:A:G	2.24144e-05	-9.99416e-11	-1.40485
108613592	chr11:108613592:C:T	3.30989e-05	-9.99416e-11	-1.01505
108613942	chr11:108613942:A:C	4.99397e-06	-1.50183	-1.40448
108614553	chr11:108614553:TTCTGAAA:T	6.98856e-05	-1.19691	0.929225
108614654	chr11:108614654:C:T	2.60208e-05	-1.2424	-0.0132494
108614675	chr11:108614675:A:C	2.13575e-05	-1.26748	-0.185666
108615390	chr11:108615390:T:A	4.70777e-05	-1.35264	0.689896
108615685	chr11:108615685:G:A	5.13779e-05	-1.42147	0.846131
108616015	chr11:108616015:T:C	4.59974e-05	-1.37163	0.685662
108616207	chr11:108616207:TGACA:T	5.91812e-06	-1.42216	-1.31437
108616218	chr11:108616218:G:T	3.20578e-05	-9.99416e-11	-1.04701
108616590	chr11:108616590:A:G	2.42526e-05	-1.20294	-0.123087
108616751	chr11:108616751:G:A	2.46609e-05	-9.99416e-11	-1.30933
108616840	chr11:108616840:C:T	2.46877e-05	-9.99416e-11	-1.30824
108617833	chr11:108617833:A:G	6.4584e-05	-9.99416e-11	-0.346583
108617888	chr11:108617888:G:A	2.79874e-05	-1.38939	0.206594
108617989	chr11:108617989:A:T	5.78226e-06	-1.4695	-1.29025
108618129	chr11:108618129:A:T	2.10478e-05	-0.608492	-0.859263
108619062	chr11:108619062:C:G	2.22258e-05	-1.45041	0.0371123
108619388	chr11:108619388:C:T	4.49002e-05	-0.827866	0.11776
108619398	chr11:108619398:A:G	3.2198e-05	-9.99416e-11	-1.04264
108619427	chr11:108619427:G:A	2.20053e-05	-1.02704	-0.396229
108619878	chr11:108619878:G:C	4.32601e-05	-1.44506	0.697742
108620059	chr11:108620059:G:T	2.21724e-05	-1.31239	-0.103312
108620114	chr11:108620114:C:CT	0.00274316	-9.99416e-11	3.40232
108620669	chr11:108620669:A:G	2.76288e-05	-9.99416e-11	-1.19569
108620865	chr11:108620865:G:A	0.000124317	-9.99416e-11	0.308287
108621310	chr11:108621310:T:C	2.44913e-05	-9.99416e-11	-1.31623
108621924	chr11:108621924:A:G	5.5591e-06	-1.51155	-1.28756
108622142	chr11:108622142:G:A	3.95793e-05	-1.44596	0.609719
108622464	chr11:108622464:G:A	3.33498e-05	-1.48985	0.482348
108623001	chr11:108623001:T:A	0.00240501	-9.99416e-11	3.27076
108623409	chr11:108623409:C:G	5.77758e-06	-1.44903	-1.31154
108623987	chr11:108623987:G:A	6.58145e-05	-9.99416e-11	-0.327709
108624214	chr11:108624214:T:C	3.09996e-05	-9.99416e-11	-1.08057
108624721	chr11:108624721:G:A	2.07217e-05	-0.775257	-0.708111
108624814	chr11:108624814:C:T	2.22547e-05	-1.28287	-0.129124
108625227	chr11:108625227:TG:T	5.71054e-06	-1.43998	-1.33226
108625404	chr11:108625404:A:G	0.000343359	-9.99416e-11	1.32423
108625630	chr11:108625630:T:G	1.2172e-05	-1.47804	-0.537369
108625911	chr11:108625911:A:C	2.25892e-05	-9.99416e-11	-1.39708
108626290	chr11:108626290:C:T	0.000249041	-9.99416e-11	1.00307
108626518	chr11:108626518:G:A	7.64799e-06	-1.48806	-0.992042
108626589	chr11:108626589:C:T	5.39586e-06	-1.46125	-1.36767
108626945	chr11:108626945:A:G	5.15149e-06	-1.50756	-1.3677
108627036	chr11:108627036:T:C	2.28258e-05	-9.99416e-11	-1.38666
108627347	chr11:108627347:A:G	3.95644e-05	-0.763771	-0.0728478
108627625	chr11:108627625:G:A	6.85242e-06	-1.18445	-1.4055
108627785	chr11:108627785:A:G	9.79301e-06	-0.949381	-1.2835
108627892	chr11:108627892:G:A	2.08638e-05	-1.47653	-3.91713e-10
108627983	chr11:108627983:A:G	7.39991e-05	1.05255	-1.26305
108628261	chr11:108628261:A:T	6.0234e-05	0.979979	-1.39629
108628671	chr11:108628671:A:G	6.32806e-05	-9.99416e-11	-0.36697
108628772	chr11:108628772:A:G	5.04313e-05	-9.99416e-11	-0.593938
108629089	chr11:108629089:C:T	3.90283e-05	-9.99416e-11	-0.850262
108629294	chr11:108629294:A:T	2.24208e-05	-9.99416e-11	-1.40456
108629313	chr11:108629313:C:T	9.00146e-05	1.34512	-1.3597
108629363	chr11:108629363:G:A	2.41802e-05	-9.99416e-11	-1.32902
108629832	chr11:108629832:G:A	6.90352e-05	-9.99416e-11	-0.279932
108630032	chr11:108630032:A:G	5.77431e-06	-1.50196	-1.25917
108630086	chr11:108630086:C:G	2.25064e-05	-9.99416e-11	-1.40075
108630373	chr11:108630373:C:T	0.000238558	1.98346	-1.0234
108630533	chr11:108630533:T:A	3.75211e-05	-9.99416e-11	-0.889647
108630566	chr11:108630566:G:A	4.29497e-05	-0.754519	-3.91713e-10
108631443	chr11:108631443:T:C	2.42956e-05	-9.99416e-11	-1.32426
108631460	chr11:108631460:T:A	2.2463e-05	-9.99416e-11	-1.40268
108631565	chr11:108631565:T:A	5.63029e-06	-1.49306	-1.29333
108631620	chr11:108631620:A:T	0.000879592	3.66101	-1.39611
108631706	chr11:108631706:G:A	5.03725e-05	0.575636	-1.17074
108631723	chr11:108631723:T:G	5.14117e-06	-1.47703	-1.40023
108631737	chr11:108631737:A:G	6.38285e-05	-9.99416e-11	-0.35835
108631822	chr11:108631822:A:T	2.7555e-05	-9.99416e-11	-1.19837
108631991	chr11:108631991:G:A	5.40415e-05	0.86726	-1.39206
108632045	chr11:108632045:T:G	3.12119e-05	-1.07375	-3.91713e-10
108632264	chr11:108632264:C:G	2.49875e-05	-9.99416e-11	-1.29617
108632521	chr11:108632521:C:T	2.06264e-05	-1.48798	-3.91713e-10
108632819	chr11:108632819:G:T	2.53312e-05	-9.99416e-11	-1.28251
108632840	chr11:108632840:T:A	4.00583e-05	0.541548	-1.36576
108632945	chr11:108632945:C:A	6.73058e-05	1.07651	-1.38181
108633212	chr11:108633212:G:A	5.56075e-05	-9.99416e-11	-0.496232
108633548	chr11:108633548:T:C	2.67253e-05	-9.99416e-11	-1.22894
108633710	chr11:108633710:A:C	7.03248e-06	-1.45035	-1.11366
108633769	chr11:108633769:TGGGTG:T	0.000105315	-9.99416e-11	0.142409
108633775	chr11:108633775:A:C	0.000106774	-9.99416e-11	0.156163
108633789	chr11:108633789:C:T	9.02722e-05	-9.99416e-11	-0.0117191
108634042	chr11:108634042:G:A	2.94993e-05	-9.99416e-11	-1.13018
108634200	chr11:108634200:A:G	2.47408e-05	-1.3061	-3.91713e-10
108635280	chr11:108635280:A:G	6.52211e-06	-1.51506	-1.12429
108636722	chr11:108636722:A:C	2.358e-05	-9.99416e-11	-1.35415
108637131	chr11:108637131:C:A	2.24387e-05	-9.99416e-11	-1.40376
108637194	chr11:108637194:A:G	7.3199e-05	1.04824	-1.26961
108637510	chr11:108637510:G:A	8.06361e-06	-1.12137	-1.30581
108637757	chr11:108637757:G:A	3.54903e-05	-9.99416e-11	-0.945291
108637928	chr11:108637928:C:T	6.06823e-05	-9.99416e-11	-0.408897
108638012	chr11:108638012:A:T	8.06433e-05	0.918218	-1.04273
108638026	chr11:108638026:C:A	5.49319e-06	-1.48656	-1.32448
108638293	chr11:108638293:GT:G	2.3753e-05	-9.99416e-11	-1.34684
108638430	chr11:108638430:T:C	6.17517e-05	-9.99416e-11	-0.391427
108639027	chr11:108639027:A:G	0.000530255	3.15175	-1.39294
108639032	chr11:108639032:A:C	5.47002e-06	-1.41365	-1.40162
108639058	chr11:108639058:C:T	3.9193e-05	-9.99416e-11	-0.846051
108639138	chr11:108639138:C:T	3.41564e-05	-0.983598	-3.91713e-10
108639279	chr11:108639279:G:A	5.5635e-06	-1.3979	-1.40042
108639834	chr11:108639834:G:C	5.07892e-06	-1.48429	-1.40516
108639954	chr11:108639954:C:T	2.29847e-05	-9.99416e-11	-1.37972
108639955	chr11:108639955:G:A	0.00012996	1.75365	-1.40098
108640207	chr11:108640207:G:A	2.70271e-05	-9.99416e-11	-1.21771
108640282	chr11:108640282:C:T	2.24915e-05	-9.99416e-11	-1.40141
108640336	chr11:108640336:G:A	0.000590819	3.26996	-1.403
108640562	chr11:108640562:C:G	5.46517e-05	-9.99416e-11	-0.513568
108640695	chr11:108640695:C:G	5.67678e-06	-1.39079	-1.38738
108640870	chr11:108640870:G:A	2.30391e-05	-9.99416e-11	-1.37736
108641466	chr11:108641466:A:G	1.0934e-05	-1.26102	-0.861651
108641835	chr11:108641835:C:T	3.81199e-05	-9.99416e-11	-0.873812
108642369	chr11:108642369:A:G	0.00013981	-9.99416e-11	0.425733
108642862	chr11:108642862:T:C	6.63482e-06	-1.48469	-1.13753
108642993	chr11:108642993:A:G	0.000476226	2.87222	-1.22088
108643245	chr11:108643245:G:A	0.000147521	1.88517	-1.40575
108643298	chr11:108643298:C:T	2.63352e-05	-9.99416e-11	-1.24364
108644035	chr11:108644035:T:C	2.2868e-05	-9.99416e-11	-1.38481
108644224	chr11:108644224:C:T	0.000679187	3.41186	-1.40551
108644281	chr11:108644281:T:C	3.28511e-05	-9.99416e-11	-1.02256
108644427	chr11:108644427:AG:A	2.73076e-05	-9.99416e-11	-1.20738
108644575	chr11:108644575:G:A	6.72428e-05	0.70696	-1.0132
108644808	chr11:108644808:C:T	2.2642e-05	-9.99416e-11	-1.39474
108645069	chr11:108645069:C:A	4.22634e-05	-9.99416e-11	-0.770628
108645444	chr11:108645444:AC:A	0.000551362	3.07534	-1.2775
108645795	chr11:108645795:G:A	2.36846e-05	-1.34972	-3.91713e-10
108645895	chr11:108645895:A:C	0.000131525	-9.99416e-11	0.364646
108645953	chr11:108645953:G:A	3.2513e-05	-9.99416e-11	-1.03291
108646626	chr11:108646626:CAAGGCTACAGT:C	4.00828e-05	-9.99416e-11	-0.823602
108646802	chr11:108646802:A:G	6.15027e-06	-1.30558	-1.39248
108647035	chr11:108647035:G:A	3.19691e-05	-9.99416e-11	-1.04978
108647091	chr11:108647091:T:C	2.2564e-05	-9.99416e-11	-1.39819
108647742	chr11:108647742:C:G	2.36134e-05	-9.99416e-11	-1.35273
108647793	chr11:108647793:G:A	2.4808e-05	-9.99416e-11	-1.30338
108648034	chr11:108648034:T:TGG	3.03804e-05	-1.10075	-3.91713e-10
108648035	chr11:108648035:C:CTGAGCTGGCACACAGTAAA	3.2368e-05	-1.03738	-3.91713e-10
108648217	chr11:108648217:G:C	2.67793e-05	-9.99416e-11	-1.22692
108648459	chr11:108648459:T:C	5.21011e-06	-1.46391	-1.40004
108648491	chr11:108648491:T:C	5.22967e-06	-1.46052	-1.39968
108649407	chr11:108649407:A:T	0.000504711	3.03044	-1.321
108649710	chr11:108649710:C:T	0.000347828	2.41041	-1.07325
108649751	chr11:108649751:A:G	0.00046385	2.95944	-1.33442
108649877	chr11:108649877:A:G	5.90695e-05	-9.99416e-11	-0.435835
108649905	chr11:108649905:C:A	0.000879622	3.11	-0.845057
108649913	chr11:108649913:T:G	0.000416368	2.85755	-1.34053
108649989	chr11:108649989:G:C	0.000498962	3.10384	-1.40586
108650501	chr11:108650501:C:A	5.45904e-05	-9.99416e-11	-0.514692
108650592	chr11:108650592:G:T	7.0432e-05	-9.99416e-11	-0.259901
108651068	chr11:108651068:G:A	6.07768e-06	-1.37936	-1.33057
108651421	chr11:108651421:C:T	2.63097e-05	-9.99416e-11	-1.24461
108651703	chr11:108651703:A:G	2.44505e-05	-9.99416e-11	-1.3179
108651773	chr11:108651773:G:C	8.20196e-05	-9.99416e-11	-0.10759
108652007	chr11:108652007:C:T	5.11339e-06	-1.49088	-1.39181
108652111	chr11:108652111:A:G	2.30722e-05	-9.99416e-11	-1.37592
108652191	chr11:108652191:AC:A	0.000108424	-9.99416e-11	0.171505
108652197	chr11:108652197:C:A	0.00010773	-9.99416e-11	0.165074
108652326	chr11:108652326:G:A	2.06824e-05	-1.48527	-3.91713e-10
108652371	chr11:108652371:A:G	2.24509e-05	-9.99416e-11	-1.40322
108652606	chr11:108652606:T:G	3.51021e-05	-9.99416e-11	-0.956287
108652846	chr11:108652846:C:T	6.41188e-06	-1.3186	-1.33779
108653164	chr11:108653164:T:C	9.36661e-05	-9.99416e-11	0.025187
108653492	chr11:108653492:G:T	8.71507e-05	-9.99416e-11	-0.0469106
108653604	chr11:108653604:G:A	2.00184e-05	-1.39192	-0.125982
108653737	chr11:108653737:A:T	2.26105e-05	-9.99416e-11	-1.39613
108654170	chr11:108654170:A:T	2.79166e-05	-9.99416e-11	-1.18533
108655074	chr11:108655074:G:A	1.66252e-05	-1.36106	-0.342567
108655192	chr11:108655192:C:A	9.60571e-05	0.0503935	-3.91713e-10
108655207	chr11:108655207:C:T	9.33845e-05	-9.99416e-11	0.0221759
108655970	chr11:108655970:G:C	2.32457e-05	-9.99416e-11	-1.36843
108656013	chr11:108656013:A:T	6.49759e-05	-0.340533	-3.91713e-10
108656242	chr11:108656242:G:A	1.64432e-05	-1.45832	-0.256317
108656604	chr11:108656604:C:T	0.000183953	1.66734	-0.967211
108656853	chr11:108656853:G:C	2.24096e-05	-9.99416e-11	-1.40506
108656914	chr11:108656914:T:C	6.28043e-06	-1.39057	-1.28654
108657133	chr11:108657133:T:C	0.000146014	-9.99416e-11	0.469154
108657767	chr11:108657767:C:T	6.39836e-06	-1.32268	-1.33583
108658076	chr11:108658076:T:C	3.09074e-05	-1.18611	0.102554
108658246	chr11:108658246:G:A	3.47413e-05	0.323579	-1.2902
108658738	chr11:108658738:T:A	1.20275e-05	-1.00785	-1.0195
108659190	chr11:108659190:A:G	6.64121e-06	-1.51525	-1.10601
108659222	chr11:108659222:C:T	2.81142e-05	-9.99416e-11	-1.17827
108659461	chr11:108659461:G:GT	1.59532e-05	-0.621817	-1.12307
108660100	chr11:108660100:A:G	2.83964e-05	-9.99416e-11	-1.16829
108660130	chr11:108660130:G:T	2.39852e-05	-9.99416e-11	-1.33711
108660155	chr11:108660155:A:T	5.00632e-05	-9.99416e-11	-0.601263
108660222	chr11:108660222:C:T	2.48808e-05	-9.99416e-11	-1.30045
108660258	chr11:108660258:C:A	2.30116e-05	-9.99416e-11	-1.37855
108661190	chr11:108661190:C:A	4.71937e-05	-9.99416e-11	-0.660289
108662152	chr11:108662152:G:A	2.40844e-05	-9.99416e-11	-1.33299
108662280	chr11:108662280:T:C	6.49107e-05	-9.99416e-11	-0.341536
108662558	chr11:108662558:G:A	2.05121e-05	-1.49353	-3.91713e-10
108663410	chr11:108663410:TTCTC:T	8.3554e-06	-1.09411	-1.29753
108663495	chr11:108663495:T:G	2.50885e-05	-9.99416e-11	-1.29214
108663660	chr11:108663660:G:A	2.87594e-05	-9.99416e-11	-1.15558
108663713	chr11:108663713:G:A	0.000717088	0.326145	1.7345
108663833	chr11:108663833:T:C	0.000472448	0.239133	1.40425
108664235	chr11:108664235:G:A	2.58732e-05	-9.99416e-11	-1.26134
108664243	chr11:108664243:C:T	0.000632497	0.435069	1.50006
108664313	chr11:108664313:G:A	8.47257e-06	-1.05968	-1.31804
108664620	chr11:108664620:G:A	2.44186e-05	-9.99416e-11	-1.3192
108664897	chr11:108664897:T:G	7.02365e-06	-1.49065	-1.07461
108664910	chr11:108664910:C:T	0.000467624	0.25087	1.38225
108664940	chr11:108664940:T:A	3.1241e-05	-9.99416e-11	-1.07282
108665065	chr11:108665065:C:T	0.00140416	1.27802	1.45463
108665450	chr11:108665450:G:A	6.307e-05	-9.99416e-11	-0.370305
108665554	chr11:108665554:G:T	3.02684e-05	-9.99416e-11	-1.10444
108665560	chr11:108665560:A:C	0.000914052	0.995088	1.30825
108665728	chr11:108665728:G:C	2.73765e-05	-1.20486	-3.91713e-10
108665812	chr11:108665812:T:C	5.22953e-05	-9.99416e-11	-0.557643
108665883	chr11:108665883:C:G	4.73983e-05	-9.99416e-11	-0.655962
108666840	chr11:108666840:G:A	7.49621e-05	0.230677	-0.428243
108666929	chr11:108666929:C:G	2.33044e-05	-9.99416e-11	-1.36591
108667218	chr11:108667218:T:C	2.48659e-05	-9.99416e-11	-1.30105
108667237	chr11:108667237:G:T	2.38947e-05	-9.99416e-11	-1.34089
108667705	chr11:108667705:C:T	4.0907e-05	-9.99416e-11	-0.803247
108667970	chr11:108667970:G:A	6.2109e-05	-9.99416e-11	-0.385659
108668550	chr11:108668550:G:C	2.40125e-05	-9.99416e-11	-1.33597
108668618	chr11:108668618:G:T	5.96212e-05	-9.99416e-11	-0.426538
108668719	chr11:108668719:A:G	2.00894e-05	-1.51436	-3.91713e-10
108668877	chr11:108668877:G:A	0.00036367	0.04212	1.33958
108668902	chr11:108668902:T:C	3.0147e-05	-9.99416e-11	-1.10846
108668907	chr11:108668907:G:A	5.73655e-05	-9.99416e-11	-0.465107
108669170	chr11:108669170:T:C	1.72023e-05	-0.945121	-0.724388
108669211	chr11:108669211:A:G	4.73387e-05	0.674559	-1.33178
108669775	chr11:108669775:G:A	0.000938542	1.18127	1.14851
108669777	chr11:108669777:A:C	2.53846e-05	-9.99416e-11	-1.2804
108670186	chr11:108670186:G:A	1.02908e-05	-0.866966	-1.31633
108670401	chr11:108670401:A:G	0.000302191	0.0998101	1.0967
108670647	chr11:108670647:CT:C	2.53965e-05	-9.99416e-11	-1.27994
108670700	chr11:108670700:T:C	0.000538498	0.256544	1.51769
108670889	chr11:108670889:C:T	3.77904e-05	-9.99416e-11	-0.882495
108671065	chr11:108671065:C:T	2.89769e-05	-1.14805	-3.91713e-10
108671313	chr11:108671313:G:A	2.39747e-05	-9.99416e-11	-1.33755
108671533	chr11:108671533:A:G	5.30866e-05	-9.99416e-11	-0.542624
108671617	chr11:108671617:C:T	0.00032633	0.255799	1.01756
108672105	chr11:108672105:T:C	2.27489e-05	-9.99416e-11	-1.39003
108672355	chr11:108672355:T:C	2.23888e-05	-9.99416e-11	-1.40599
108672535	chr11:108672535:G:A	2.26499e-05	-9.99416e-11	-1.39439
108673118	chr11:108673118:G:T	0.000503242	0.191408	1.51511
108674147	chr11:108674147:C:A	2.87081e-05	-9.99416e-11	-1.15737
108674191	chr11:108674191:G:A	7.69378e-05	-9.99416e-11	-0.171551
108674443	chr11:108674443:T:C	4.063e-05	-9.99416e-11	-0.810042
108674462	chr11:108674462:A:T	2.532e-05	-9.99416e-11	-1.28295
108674577	chr11:108674577:C:G	5.5061e-05	-9.99416e-11	-0.506108
108675081	chr11:108675081:A:G	3.18838e-05	0.296473	-1.34892
108675255	chr11:108675255:A:C	0.000236392	-9.99416e-11	0.950944
108675411	chr11:108675411:T:C	0.000629314	0.389291	1.54079
108675438	chr11:108675438:CA:C	0.000551476	0.253728	1.54432
108675486	chr11:108675486:C:T	2.9953e-05	-9.99416e-11	-1.11492
108675741	chr11:108675741:A:G	0.000553102	0.260204	1.54079
108675836	chr11:108675836:T:C	4.49243e-05	-9.99416e-11	-0.709569
108675850	chr11:108675850:A:C	3.68335e-05	-9.99416e-11	-0.908141
108676003	chr11:108676003:G:C	8.82624e-06	-1.27281	-1.06401
108676641	chr11:108676641:T:C	0.000286451	-9.99416e-11	1.14302
108676803	chr11:108676803:G:T	0.000224936	-9.99416e-11	0.901266
108676922	chr11:108676922:C:G	2.59595e-05	-9.99416e-11	-1.25801
108677337	chr11:108677337:A:G	4.02743e-05	-9.99416e-11	-0.818837
108678452	chr11:108678452:T:G	0.000316839	0.0935761	1.15027
108679269	chr11:108679269:A:G	0.000508826	-1.25147	2.96903
108679697	chr11:108679697:A:C	2.49824e-05	-9.99416e-11	-1.29638
108679779	chr11:108679779:G:A	0.0004745	0.117188	1.53052
108679794	chr11:108679794:T:C	2.42771e-05	-9.99416e-11	-1.32502
108680661	chr11:108680661:C:T	2.97273e-05	-9.99416e-11	-1.12248
108681006	chr11:108681006:A:G	0.000141923	-1.01169	1.45242
108681071	chr11:108681071:C:T	8.98788e-06	-1.05605	-1.26262
108681453	chr11:108681453:A:G	0.000385306	0.020754	1.41874
108681684	chr11:108681684:G:T	3.8382e-05	-0.0738494	-0.793112
108681885	chr11:108681885:C:T	0.000438576	0.0334002	1.53558
108682159	chr11:108682159:C:CA	6.1248e-06	-1.49337	-1.20884
108683886	chr11:108683886:G:C	4.36392e-05	-9.99416e-11	-0.738593
108684471	chr11:108684471:A:G	0.000363691	0.895162	0.486595
108684563	chr11:108684563:G:T	0.000119268	-0.213872	0.480696
108685263	chr11:108685263:G:A	3.21142e-05	-9.99416e-11	-1.04525
108685420	chr11:108685420:C:T	0.000546585	0.237888	1.55125
108685495	chr11:108685495:C:T	2.27173e-05	-9.99416e-11	-1.39142
108685534	chr11:108685534:A:G	4.53992e-05	-1.50111	0.802057
108685618	chr11:108685618:C:G	0.000139154	-9.99416e-11	0.421031
108685640	chr11:108685640:AT:A	1.43601e-05	-1.05702	-0.793079
108686171	chr11:108686171:T:C	2.52732e-05	-9.99416e-11	-1.28481
108686188	chr11:108686188:T:C	3.19878e-05	-9.99416e-11	-1.0492
108686334	chr11:108686334:TC:T	5.70814e-05	-9.99416e-11	-0.470071
108686411	chr11:108686411:C:G	2.25247e-05	-9.99416e-11	-1.39994
108686849	chr11:108686849:A:G	0.000503062	0.113976	1.59219
108687234	chr11:108687234:A:G	0.000460771	0.883623	0.734729
108687458	chr11:108687458:T:C	0.000376819	0.0871084	1.33011
108687513	chr11:108687513:G:A	0.000489193	0.0999228	1.57828
108687635	chr11:108687635:T:A	2.56264e-05	-1.27093	-3.91713e-10
108687636	chr11:108687636:C:G	2.56427e-05	-1.27029	-3.91713e-10
108688023	chr11:108688023:C:G	2.76498e-05	-9.99416e-11	-1.19493
108688326	chr11:108688326:A:G	0.000519577	1.03261	0.705856
108688826	chr11:108688826:A:G	3.56321e-05	-1.51088	0.56958
108688900	chr11:108688900:A:G	2.5351e-05	-9.99416e-11	-1.28173
108689826	chr11:108689826:T:C	5.81878e-05	-9.99416e-11	-0.450874
108689959	chr11:108689959:T:C	4.09323e-05	-9.99416e-11	-0.80263
108690013	chr11:108690013:T:C	0.000352333	-1.01665	2.36668
108690389	chr11:108690389:C:G	2.33987e-05	-9.99416e-11	-1.36187
108690555	chr11:108690555:G:A	2.36294e-05	-9.99416e-11	-1.35206
108690652	chr11:108690652:C:T	2.41421e-05	-9.99416e-11	-1.33059
108690921	chr11:108690921:C:T	2.44007e-05	-9.99416e-11	-1.31994
108691779	chr11:108691779:G:C	4.38711e-05	-9.99416e-11	-0.733293
108692463	chr11:108692463:C:CA	0.000314301	0.166618	1.06918
108692468	chr11:108692468:C:G	0.00031043	0.14777	1.07564
108692512	chr11:108692512:C:T	0.000314282	0.161922	1.07382
108692559	chr11:108692559:G:A	2.25344e-05	-9.99416e-11	-1.39951
108692637	chr11:108692637:A:G	2.61719e-05	-9.99416e-11	-1.24986
108692802	chr11:108692802:C:T	0.0003153	0.165159	1.07382
108693228	chr11:108693228:T:C	0.000451648	0.886449	0.711905
108694016	chr11:108694016:G:A	5.6506e-05	-9.99416e-11	-0.480203
108694024	chr11:108694024:T:C	0.00032459	0.189526	1.07849
108694390	chr11:108694390:G:A	0.000291626	0.109546	1.05138
108695791	chr11:108695791:A:G	0.000381544	0.634102	0.795575
108696165	chr11:108696165:G:T	0.000276967	0.0457031	1.06365
108696262	chr11:108696262:C:T	6.31331e-05	-9.99416e-11	-0.369304
108696475	chr11:108696475:C:T	6.45296e-05	-9.99416e-11	-0.347425
108696846	chr11:108696846:A:G	0.00024593	0.139795	0.850702
108697116	chr11:108697116:G:A	0.000236109	0.0317847	0.917962
108697414	chr11:108697414:C:G	2.43017e-05	-9.99416e-11	-1.324
108697603	chr11:108697603:ATTTCCCTGTAT:A	9.00765e-06	-1.09131	-1.22516
108697937	chr11:108697937:C:T	0.000194983	-0.102727	0.861091
108698013	chr11:108698013:C:T	2.8649e-05	-9.99416e-11	-1.15943
108698412	chr11:108698412:A:G	1.66997e-05	-1.46974	-0.22942
108698679	chr11:108698679:T:C	0.000204789	0.953442	-0.146011
108698694	chr11:108698694:G:T	2.26956e-05	-9.99416e-11	-1.39238
108698778	chr11:108698778:C:G	4.0373e-05	-0.816388	-3.91713e-10
108699170	chr11:108699170:GACT:G	0.000287225	0.0356086	1.11011
108699287	chr11:108699287:A:G	0.000346513	0.0956328	1.23774
108699442	chr11:108699442:A:G	4.38554e-05	-9.99416e-11	-0.733652
108699736	chr11:108699736:G:A	2.44423e-05	-9.99416e-11	-1.31823
108699767	chr11:108699767:G:A	0.000277248	0.0122153	1.09815
108699825	chr11:108699825:G:A	3.66544e-05	-0.913015	-3.91713e-10
108699964	chr11:108699964:C:G	2.55839e-05	-9.99416e-11	-1.27259
108700044	chr11:108700044:T:C	1.44711e-05	-0.556685	-1.28571
108700574	chr11:108700574:A:G	2.52035e-05	-9.99416e-11	-1.28757
108700683	chr11:108700683:G:T	6.33834e-06	-1.50147	-1.16647
108700935	chr11:108700935:ACC:A	2.49525e-05	-9.99416e-11	-1.29758
108701161	chr11:108701161:G:A	0.0078677	-9.99416e-11	4.45597
108701774	chr11:108701774:C:T	2.98831e-05	-9.99416e-11	-1.11726
108701779	chr11:108701779:C:T	7.74265e-06	-1.13326	-1.33454
108701830	chr11:108701830:G:T	2.48974e-05	-9.99416e-11	-1.29979
108701848	chr11:108701848:GC:G	7.7442e-05	-9.99416e-11	-0.16502
108701925	chr11:108701925:A:G	0.000229562	0.0577945	0.863832
108702091	chr11:108702091:T:TAATC	0.000223746	0.0248996	0.871061
108702123	chr11:108702123:T:C	0.000228556	0.029068	0.888163
108702184	chr11:108702184:T:C	4.97076e-05	-9.99416e-11	-0.608391
108702749	chr11:108702749:C:T	6.9288e-05	-9.99416e-11	-0.276277
108703037	chr11:108703037:G:T	2.30097e-05	-9.99416e-11	-1.37863
108703338	chr11:108703338:TC:T	8.12619e-06	-1.16259	-1.25686
108703397	chr11:108703397:T:C	2.28319e-05	-1.38639	-3.91713e-10
108704027	chr11:108704027:T:G	3.94911e-05	-9.99416e-11	-0.838474
108704146	chr11:108704146:G:A	2.3722e-05	-1.34814	-3.91713e-10
108704198	chr11:108704198:C:G	9.11095e-05	-9.99416e-11	-0.00248719
108704354	chr11:108704354:C:G	5.15581e-06	-1.50898	-1.36545
108704413	chr11:108704413:G:A	2.30941e-05	-9.99416e-11	-1.37497
108704665	chr11:108704665:A:C	0.000278719	0.03635	1.07931
108705336	chr11:108705336:G:C	2.75844e-05	-9.99416e-11	-1.1973
108705478	chr11:108705478:A:G	5.15215e-06	-1.48682	-1.38832
108705755	chr11:108705755:C:T	4.03695e-05	-9.99416e-11	-0.816475
108706207	chr11:108706207:G:T	2.50746e-05	-9.99416e-11	-1.2927
108706213	chr11:108706213:T:C	0.000268503	0.104276	0.974036
108706223	chr11:108706223:C:T	0.000330686	0.123911	1.16271
108706593	chr11:108706593:G:A	2.53235e-05	-9.99416e-11	-1.28282
108706919	chr11:108706919:C:T	0.000314431	0.139477	1.09674
108707208	chr11:108707208:C:T	0.000360551	-1.49337	2.86645
108707320	chr11:108707320:T:C	0.000286239	0.0931017	1.04918
108707398	chr11:108707398:C:G	1.23258e-05	-1.11753	-0.885324
108707605	chr11:108707605:G:A	0.000341003	0.15074	1.1666
108707954	chr11:108707954:T:C	8.25031e-06	-1.1395	-1.2648
108707986	chr11:108707986:A:G	2.49349e-05	-9.99416e-11	-1.29828
108708830	chr11:108708830:A:G	2.00735e-05	-1.51515	-3.91713e-10
108709104	chr11:108709104:A:G	3.88886e-05	-1.50463	0.650783
108709176	chr11:108709176:G:A	9.65836e-06	-1.00668	-1.24004
108709411	chr11:108709411:C:T	0.000306156	0.114089	1.09546
108709461	chr11:108709461:T:C	0.000348183	0.249921	1.08826
108709511	chr11:108709511:G:A	2.5671e-05	-9.99416e-11	-1.26919
108709837	chr11:108709837:GT:G	2.69303e-05	-9.99416e-11	-1.2213
108710147	chr11:108710147:T:C	2.67187e-05	-9.99416e-11	-1.22919
108710199	chr11:108710199:GA:G	2.95174e-05	-9.99416e-11	-1.12957
108710201	chr11:108710201:A:C	2.95174e-05	-9.99416e-11	-1.12957
108711281	chr11:108711281:C:T	0.000348637	0.222928	1.11655
108711282	chr11:108711282:A:G	2.50917e-05	-9.99416e-11	-1.29201
108711622	chr11:108711622:T:C	0.00026723	0.154161	0.919399
108711838	chr11:108711838:G:A	2.52851e-05	-9.99416e-11	-1.28433
108711949	chr11:108711949:A:G	0.000247791	0.136101	0.861937
108711961	chr11:108711961:T:C	3.86065e-05	-9.99416e-11	-0.861129
108712167	chr11:108712167:A:G	4.94189e-06	-1.5109	-1.4059
108712544	chr11:108712544:C:G	3.0351e-05	-1.51518	0.413462
108712798	chr11:108712798:CACTT:C	2.31084e-05	-9.99416e-11	-1.37435
108713020	chr11:108713020:A:G	3.51676e-05	0.379553	-1.33398
108713303	chr11:108713303:T:C	0.00018493	-9.99416e-11	0.705427
108713405	chr11:108713405:T:G	8.39767e-05	-9.99416e-11	-0.0840092
108713483	chr11:108713483:TTTTG:T	6.19872e-05	-9.99416e-11	-0.387622
108714210	chr11:108714210:A:T	3.21233e-05	-1.51022	0.465252
108714296	chr11:108714296:C:T	8.3259e-06	-1.13508	-1.2601
108714370	chr11:108714370:T:TG	0.000265409	0.154357	0.912366
108714393	chr11:108714393:T:C	2.24029e-05	-9.99416e-11	-1.40536
108714649	chr11:108714649:A:T	8.97489e-06	-1.05784	-1.26228
108714732	chr11:108714732:G:GC	2.43355e-05	-9.99416e-11	-1.32261
108714747	chr11:108714747:TTA:T	2.46492e-05	-9.99416e-11	-1.30981
108714830	chr11:108714830:T:C	2.51183e-05	-9.99416e-11	-1.29095
108716222	chr11:108716222:G:A	0.000223126	0.000875192	0.892313
108716320	chr11:108716320:T:C	0.00022646	-0.0478575	0.955878
108716388	chr11:108716388:C:T	4.08851e-05	-9.99416e-11	-0.803784
108717038	chr11:108717038:G:T	3.4736e-05	-9.99416e-11	-0.966772
108717069	chr11:108717069:C:A	8.88249e-05	-1.08238	1.05449
108717430	chr11:108717430:C:T	3.95511e-05	-9.99416e-11	-0.836955
108717498	chr11:108717498:A:T	0.000716838	1.10139	0.958915
108717766	chr11:108717766:G:T	8.10752e-05	-9.99416e-11	-0.119172
108718104	chr11:108718104:A:G	0.00023105	-0.0106627	0.938748
108718535	chr11:108718535:C:A	1.66471e-05	-0.849187	-0.853125
108718587	chr11:108718587:G:A	0.000771716	1.20337	0.930695
108718623	chr11:108718623:G:A	3.69089e-05	-9.99416e-11	-0.906097
108718652	chr11:108718652:G:A	0.000226084	-0.0374904	0.943847
108718708	chr11:108718708:C:T	6.88643e-06	-1.48678	-1.09822
108719028	chr11:108719028:T:C	0.000126592	-9.99416e-11	0.326421
108719194	chr11:108719194:A:G	3.42713e-05	-1.49843	0.518192
108719925	chr11:108719925:G:A	8.11976e-05	-9.99416e-11	-0.117664
108720063	chr11:108720063:C:T	5.91791e-05	-9.99416e-11	-0.433981
108720781	chr11:108720781:T:C	0.000206407	-0.0115121	0.826814
108720783	chr11:108720783:G:C	6.10206e-05	-9.99416e-11	-0.403338
108720840	chr11:108720840:A:G	1.78568e-05	-1.28089	-0.351275
108721288	chr11:108721288:C:T	7.45479e-06	-1.49689	-1.0088
108721600	chr11:108721600:C:T	0.000462126	0.751273	0.870016
108721661	chr11:108721661:A:G	0.000200807	-0.0331239	0.82092
108721781	chr11:108721781:T:C	0.000449135	0.695932	0.896842
108722143	chr11:108722143:A:G	5.53872e-06	-1.47854	-1.32424
108722903	chr11:108722903:C:T	3.9613e-05	-9.99416e-11	-0.835392
108723220	chr11:108723220:A:G	3.03225e-05	-9.99416e-11	-1.10266
108723508	chr11:108723508:A:G	2.74706e-05	-9.99416e-11	-1.20143
108723510	chr11:108723510:G:A	0.000236083	-0.0420988	0.991733
108723873	chr11:108723873:G:A	6.59001e-06	-1.48243	-1.14656
108724213	chr11:108724213:T:G	3.0382e-05	-9.99416e-11	-1.1007
108724503	chr11:108724503:G:A	2.99035e-05	-1.11657	-3.91713e-10
108724669	chr11:108724669:G:A	7.94777e-06	-1.13849	-1.30317
108724927	chr11:108724927:T:C	4.15117e-05	-9.99416e-11	-0.788574
108725306	chr11:108725306:C:T	0.000262249	0.00730108	1.04744
108725492	chr11:108725492:T:C	7.62489e-06	-1.26415	-1.21899
108725732	chr11:108725732:C:A	3.00399e-05	-9.99416e-11	-1.11202
108725804	chr11:108725804:A:G	2.53965e-05	-9.99416e-11	-1.27994
108726262	chr11:108726262:G:A	2.66706e-05	-1.23099	-3.91713e-10
108726330	chr11:108726330:A:T	5.1932e-05	-9.99416e-11	-0.564613
108726663	chr11:108726663:A:G	0.000226238	-0.0319911	0.939029
108726686	chr11:108726686:T:G	2.52227e-05	-9.99416e-11	-1.2868
108726820	chr11:108726820:A:G	0.00023961	0.00765586	0.956809
108726976	chr11:108726976:G:A	0.000233009	-0.0105606	0.94709
108727017	chr11:108727017:T:A	0.000222849	-0.0533217	0.945265
108727955	chr11:108727955:T:G	6.0269e-05	-9.99416e-11	-0.415731
108728267	chr11:108728267:T:G	4.57808e-05	-0.690685	-3.91713e-10
108728641	chr11:108728641:A:G	0.000209309	-0.0930622	0.922323
108729066	chr11:108729066:T:G	5.16869e-06	-1.50555	-1.36638
108729076	chr11:108729076:G:A	8.87263e-06	-1.37957	-0.952007
108729150	chr11:108729150:C:A	2.36925e-05	-9.99416e-11	-1.34939
108729266	chr11:108729266:C:T	1.59291e-05	-1.43521	-0.311195
108729555	chr11:108729555:G:A	5.33765e-05	-9.99416e-11	-0.537178
108729771	chr11:108729771:C:T	0.000276213	-0.013796	1.12042
108730231	chr11:108730231:A:T	0.000249701	-0.0344747	1.04019
108730320	chr11:108730320:C:T	2.01769e-05	-1.51001	-3.91713e-10
108730974	chr11:108730974:T:C	5.76871e-05	-9.99416e-11	-0.459515
108731496	chr11:108731496:C:T	4.81879e-05	-9.99416e-11	-0.63944
108731812	chr11:108731812:G:A	3.9044e-05	-0.849861	-3.91713e-10
108731816	chr11:108731816:T:G	4.91373e-05	-9.99416e-11	-0.619931
108731982	chr11:108731982:C:G	2.025e-05	-1.50639	-3.91713e-10
108731990	chr11:108731990:G:T	0.000291865	0.0835089	1.07823
108732235	chr11:108732235:T:C	0.000305531	0.145211	1.06229
108732278	chr11:108732278:G:A	2.45808e-05	-1.31258	-3.91713e-10
108733329	chr11:108733329:G:A	0.000499534	0.199796	1.49933
108733859	chr11:108733859:G:C	5.01919e-05	-9.99416e-11	-0.598695
108733861	chr11:108733861:T:C	8.04243e-05	-9.99416e-11	-0.127233
108734171	chr11:108734171:T:G	0.000110089	-9.99416e-11	0.18674
108734179	chr11:108734179:G:A	2.92902e-05	-9.99416e-11	-1.13729
108734558	chr11:108734558:T:G	2.43522e-05	-9.99416e-11	-1.32193
108734848	chr11:108734848:A:G	2.51678e-05	-9.99416e-11	-1.28898
108735134	chr11:108735134:A:G	8.56123e-05	-9.99416e-11	-0.0647197
108735362	chr11:108735362:A:T	7.71515e-05	-9.99416e-11	-0.168779
108735438	chr11:108735438:A:C	2.74498e-05	-9.99416e-11	-1.20219
108735461	chr11:108735461:A:G	0.000129457	-9.99416e-11	0.3488
108736039	chr11:108736039:C:T	4.45512e-05	-9.99416e-11	-0.71791
108736148	chr11:108736148:C:G	4.22713e-05	-9.99416e-11	-0.770441
108736859	chr11:108736859:A:G	2.43518e-05	-1.32195	-3.91713e-10
108736936	chr11:108736936:T:C	2.25365e-05	-9.99416e-11	-1.39941
108737288	chr11:108737288:A:G	2.733e-05	-1.20656	-3.91713e-10
108738004	chr11:108738004:A:T	1.05597e-05	-0.918272	-1.23923
108738058	chr11:108738058:G:A	2.98162e-05	-9.99416e-11	-1.1195
108738329	chr11:108738329:A:G	0.000241713	0.101843	0.871358
108738437	chr11:108738437:A:G	2.34882e-05	-9.99416e-11	-1.35805
108738669	chr11:108738669:G:C	2.59587e-05	-1.45028	0.192235
108738781	chr11:108738781:C:G	0.000256837	0.0898576	0.944036
108738842	chr11:108738842:G:A	4.9476e-05	-9.99416e-11	-0.613061
108739088	chr11:108739088:G:A	2.75086e-05	-9.99416e-11	-1.20005
108739720	chr11:108739720:T:G	3.61163e-05	0.442239	-1.37004
108740348	chr11:108740348:A:T	6.32829e-06	-1.46168	-1.20784
108740557	chr11:108740557:A:G	7.64957e-06	-1.46077	-1.01913
108740652	chr11:108740652:T:C	0.000486103	1.67187	-3.91713e-10
108740778	chr11:108740778:C:CT	0.000266704	0.0680092	1.00358
108741076	chr11:108741076:G:A	0.000105405	-0.931227	1.07449
108741236	chr11:108741236:G:GATC	0.00026107	0.106204	0.944036
108741428	chr11:108741428:A:G	2.62555e-05	-9.99416e-11	-1.24667
108741676	chr11:108741676:T:A	0.0002348	0.0588662	0.88532
108741745	chr11:108741745:A:G	2.58672e-05	-9.99416e-11	-1.26157
108742049	chr11:108742049:A:G	0.000302135	0.0760144	1.12031
108742096	chr11:108742096:C:T	2.5421e-05	-9.99416e-11	-1.27898
108742176	chr11:108742176:C:T	0.000299733	0.0831218	1.10522
108742769	chr11:108742769:G:A	5.41517e-06	-1.51401	-1.31133
108743041	chr11:108743041:A:G	2.48802e-05	-9.99416e-11	-1.30048
108743237	chr11:108743237:A:G	3.24015e-05	-9.99416e-11	-1.03635
108743278	chr11:108743278:C:A	6.65588e-05	-9.99416e-11	-0.316463
108743357	chr11:108743357:G:A	2.19852e-05	-1.42418	-3.91713e-10
108743375	chr11:108743375:G:A	5.21732e-05	-0.559981	-3.91713e-10
108743697	chr11:108743697:G:A	2.52093e-05	-9.99416e-11	-1.28734
108743852	chr11:108743852:G:A	0.00049289	1.68574	-3.91713e-10
108743923	chr11:108743923:A:G	0.000280241	0.0661395	1.05496
108745392	chr11:108745392:C:T	2.28632e-05	-9.99416e-11	-1.38502
108745782	chr11:108745782:G:A	2.50471e-05	-9.99416e-11	-1.29379
108746484	chr11:108746484:G:A	4.08078e-05	-0.805677	-3.91713e-10
108746567	chr11:108746567:A:AGT	0.000225187	1.09618	-0.193799
108747729	chr11:108747729:A:C	0.000309744	-0.00599536	1.22719
108747930	chr11:108747930:C:T	3.80491e-05	-9.99416e-11	-0.875672
108748235	chr11:108748235:A:T	4.28305e-05	-9.99416e-11	-0.757299
108748273	chr11:108748273:C:T	2.48963e-05	-9.99416e-11	-1.29983
108748450	chr11:108748450:G:A	2.66638e-05	-9.99416e-11	-1.23124
108748888	chr11:108748888:ACTTTT:A	6.18472e-05	-9.99416e-11	-0.389882
108749090	chr11:108749090:A:C	0.000247234	0.995788	-3.91713e-10
108749689	chr11:108749689:G:A	6.40076e-05	-9.99416e-11	-0.355547
108750772	chr11:108750772:T:C	4.30141e-05	-1.44414	0.691121
108751172	chr11:108751172:T:C	6.42732e-05	-9.99416e-11	-0.351406
108751696	chr11:108751696:C:T	0.000313979	0.125067	1.10971
108751755	chr11:108751755:C:T	4.68046e-05	-1.44446	0.775892
108752756	chr11:108752756:A:C	0.00017959	-9.99416e-11	0.676126
108752772	chr11:108752772:G:A	3.41162e-05	-9.99416e-11	-0.984778
108753139	chr11:108753139:AATGT:A	0.000319643	0.170518	1.08214
108753503	chr11:108753503:A:G	2.57109e-05	-9.99416e-11	-1.26764
108754228	chr11:108754228:A:G	0.000268549	-9.99416e-11	1.07848
108754271	chr11:108754271:G:A	0.000334962	0.224942	1.07453
108754626	chr11:108754626:A:C	2.35667e-05	-9.99416e-11	-1.35472
108754636	chr11:108754636:C:T	0.000526435	-1.0187	2.77027
108755421	chr11:108755421:C:G	6.55215e-05	-9.99416e-11	-0.332171
108755740	chr11:108755740:G:C	0.000567166	1.21844	0.607659
108756272	chr11:108756272:T:A	1.22862e-05	-0.604776	-1.4013
108756721	chr11:108756721:A:C	2.1756e-05	-1.43466	-3.91713e-10
108756857	chr11:108756857:A:G	2.18858e-05	-1.42871	-3.91713e-10
108756910	chr11:108756910:A:G	2.3235e-05	-9.99416e-11	-1.36889
108757090	chr11:108757090:GGGAAGGCGCTGCTGA:G	2.55812e-05	-9.99416e-11	-1.27269
108757126	chr11:108757126:C:T	2.3235e-05	-9.99416e-11	-1.36889
108757148	chr11:108757148:C:T	4.78473e-05	-9.99416e-11	-0.646535
108757707	chr11:108757707:A:G	4.21347e-05	-9.99416e-11	-0.773677
108758715	chr11:108758715:C:A	4.69926e-05	-9.99416e-11	-0.664559
108758868	chr11:108758868:A:G	3.0313e-05	-9.99416e-11	-1.10297
108758897	chr11:108758897:C:T	3.16806e-05	-9.99416e-11	-1.05885
108760326	chr11:108760326:TG:T	5.17055e-05	-9.99416e-11	-0.568985
108760745	chr11:108760745:G:A	7.39033e-06	-1.29672	-1.21766
108761037	chr11:108761037:C:T	1.50333e-05	-0.914193	-0.890088
108761235	chr11:108761235:C:T	2.58273e-05	-9.99416e-11	-1.26312
108761540	chr11:108761540:A:G	2.70122e-05	-1.21826	-3.91713e-10
108761637	chr11:108761637:G:A	2.58627e-05	-9.99416e-11	-1.26175
108761980	chr11:108761980:C:T	4.31497e-05	-9.99416e-11	-0.749873
108763644	chr11:108763644:T:C	4.98689e-06	-1.50175	-1.40599
108764318	chr11:108764318:A:G	2.25165e-05	-9.99416e-11	-1.4003
108764928	chr11:108764928:C:T	1.28553e-05	-1.261	-0.699793
108765608	chr11:108765608:G:C	6.45291e-05	-9.99416e-11	-0.347433
108765633	chr11:108765633:A:G	1.17527e-05	-0.778152	-1.27231
108766277	chr11:108766277:C:T	0.000292888	-1.03366	2.1989
108766328	chr11:108766328:G:A	2.43095e-05	-9.99416e-11	-1.32368
108766366	chr11:108766366:C:T	1.52022e-05	-0.958809	-0.834297
108766577	chr11:108766577:CTTGTA:C	9.03431e-05	-9.99416e-11	-0.0109345
108766614	chr11:108766614:G:A	6.12414e-05	-9.99416e-11	-0.399725
108766896	chr11:108766896:C:G	2.42722e-05	-9.99416e-11	-1.32522
108767061	chr11:108767061:G:T	0.000120587	0.760062	-0.482243
108767087	chr11:108767087:A:G	1.12203e-05	-0.813429	-1.28339
108767135	chr11:108767135:A:G	1.56296e-05	-1.10294	-0.662439
108767624	chr11:108767624:A:T	2.63015e-05	-1.24492	-3.91713e-10
108767781	chr11:108767781:G:C	5.74414e-05	-9.99416e-11	-0.463784
108768008	chr11:108768008:A:G	6.47143e-05	-9.99416e-11	-0.344566
108768041	chr11:108768041:A:G	2.61188e-05	-9.99416e-11	-1.25189
108768446	chr11:108768446:T:C	4.78957e-05	-0.645524	-3.91713e-10
108768969	chr11:108768969:G:C	5.03536e-05	-9.99416e-11	-0.595479
108769663	chr11:108769663:T:C	5.91977e-06	-1.49195	-1.24431
108770105	chr11:108770105:T:C	2.76302e-05	-9.99416e-11	-1.19564
108770936	chr11:108770936:A:G	4.58532e-05	-9.99416e-11	-0.689103
108770951	chr11:108770951:AT:A	4.73439e-05	-0.657111	-3.91713e-10
108771630	chr11:108771630:GAGGGTTATGAGA:G	2.57112e-05	-9.99416e-11	-1.26762
108771667	chr11:108771667:G:A	2.26341e-05	-9.99416e-11	-1.39509
108773126	chr11:108773126:G:A	8.44266e-06	-1.1364	-1.24485
108773505	chr11:108773505:C:T	4.46265e-05	-9.99416e-11	-0.716221
108774454	chr11:108774454:G:A	0.000343198	0.916258	0.407501
108774836	chr11:108774836:T:A	5.28583e-06	-1.49982	-1.3497
108774879	chr11:108774879:C:G	2.75531e-05	-9.99416e-11	-1.19843
108774895	chr11:108774895:C:T	0.000101713	0.116724	-0.00911816
108775097	chr11:108775097:T:C	5.2582e-05	0.206345	-0.75852
108775449	chr11:108775449:A:G	2.65034e-05	-9.99416e-11	-1.23728
108775674	chr11:108775674:T:C	7.71282e-05	-0.16908	-3.91713e-10
108776313	chr11:108776313:G:T	0.000280544	-9.99416e-11	1.12218
108776377	chr11:108776377:C:T	2.27905e-05	-1.38821	-3.91713e-10
108776907	chr11:108776907:A:G	2.62449e-05	-1.24708	-3.91713e-10
108777430	chr11:108777430:A:G	7.58447e-05	-9.99416e-11	-0.185861
108777565	chr11:108777565:C:T	3.76363e-05	-9.99416e-11	-0.88658
108777698	chr11:108777698:A:G	2.19083e-05	-1.42768	-3.91713e-10
108778438	chr11:108778438:T:G	0.00021022	-9.99416e-11	0.833608
108779018	chr11:108779018:A:G	4.08553e-05	-9.99416e-11	-0.804512
108779273	chr11:108779273:A:G	3.15933e-05	-9.99416e-11	-1.06161
108779365	chr11:108779365:G:T	9.26712e-05	-9.99416e-11	0.0145092
108780155	chr11:108780155:G:T	4.46186e-05	-9.99416e-11	-0.716398
108780209	chr11:108780209:G:A	7.78443e-06	-1.49018	-0.972247
108780336	chr11:108780336:A:G	8.24833e-05	-9.99416e-11	-0.101953
108780886	chr11:108780886:C:T	2.01477e-05	-1.51146	-3.91713e-10
108781007	chr11:108781007:C:T	9.14521e-06	-1.12312	-1.1782
108781258	chr11:108781258:A:G	8.18521e-05	-9.99416e-11	-0.109635
108781465	chr11:108781465:T:A	0.00015458	-1.17159	1.69775
108782685	chr11:108782685:G:T	3.90946e-05	-9.99416e-11	-0.848564
108782790	chr11:108782790:T:G	6.88699e-05	-9.99416e-11	-0.282329
108783197	chr11:108783197:AG:A	2.557e-05	-9.99416e-11	-1.27313
108783200	chr11:108783200:CTGTT:C	2.557e-05	-9.99416e-11	-1.27313
108783943	chr11:108783943:C:T	2.5126e-05	-1.45135	0.160706
108784140	chr11:108784140:G:A	8.63757e-05	-9.99416e-11	-0.0558427
108784632	chr11:108784632:C:T	5.18751e-05	-0.56571	-3.91713e-10
108784633	chr11:108784633:G:A	3.44453e-05	-9.99416e-11	-0.975177
108785265	chr11:108785265:A:G	0.000110792	-9.99416e-11	0.193105
108785356	chr11:108785356:A:G	3.94479e-05	0.53052	-1.37009
108785901	chr11:108785901:G:A	4.4663e-05	-9.99416e-11	-0.715403
108785982	chr11:108785982:G:T	0.000121226	-9.99416e-11	0.283105
108786165	chr11:108786165:A:G	1.73171e-05	-1.19056	-0.472296
108786178	chr11:108786178:A:G	2.39389e-05	-9.99416e-11	-1.33904
108786199	chr11:108786199:G:A	3.98577e-05	-9.99416e-11	-0.829233
108786544	chr11:108786544:GGTGT:G	4.14111e-05	-9.99416e-11	-0.791
108786780	chr11:108786780:G:C	2.28137e-05	-9.99416e-11	-1.38719
108786821	chr11:108786821:G:A	2.04732e-05	-1.26435	-0.23108
108787173	chr11:108787173:A:C	2.31669e-05	-9.99416e-11	-1.37183
108787348	chr11:108787348:C:T	0.00011689	0.246688	-3.91713e-10
108787537	chr11:108787537:A:T	2.36879e-05	-9.99416e-11	-1.34959
108788063	chr11:108788063:G:A	2.37323e-05	-1.1702	-0.17751
108788260	chr11:108788260:G:A	6.52347e-05	-9.99416e-11	-0.336558
108788450	chr11:108788450:T:C	2.59779e-05	-9.99416e-11	-1.2573
108788507	chr11:108788507:T:C	2.27684e-05	-9.99416e-11	-1.38918
108788577	chr11:108788577:G:C	0.000252043	-9.99416e-11	1.01505
108788674	chr11:108788674:T:C	5.56783e-05	-9.99416e-11	-0.494958
108788690	chr11:108788690:C:T	3.83605e-05	-0.867521	-3.91713e-10
108788791	chr11:108788791:C:A	0.000160498	0.921747	-0.358017
108788797	chr11:108788797:A:G	2.09069e-05	-0.65054	-0.823928
108790012	chr11:108790012:T:C	2.57256e-05	-9.99416e-11	-1.26706
108790204	chr11:108790204:A:G	3.72261e-05	-9.99416e-11	-0.89754
108790248	chr11:108790248:T:TA	4.29004e-05	-9.99416e-11	-0.755667
108790519	chr11:108790519:T:A	3.30963e-05	-9.99416e-11	-1.01513
108790568	chr11:108790568:A:C	7.11281e-06	-1.4755	-1.07715
108790653	chr11:108790653:G:A	9.74864e-05	0.0651643	-3.91713e-10
108791046	chr11:108791046:G:A	2.31478e-05	-9.99416e-11	-1.37265
108791616	chr11:108791616:T:G	2.41023e-05	-9.99416e-11	-1.33224
108791917	chr11:108791917:A:G	2.25471e-05	-9.99416e-11	-1.39894
108792081	chr11:108792081:T:C	9.64193e-05	0.0541576	-3.91713e-10
108793672	chr11:108793672:TATACA:T	7.44399e-05	-9.99416e-11	-0.204557
108794486	chr11:108794486:C:G	7.14464e-05	0.338699	-0.584301
108794901	chr11:108794901:AC:A	6.52546e-06	-1.4451	-1.19374
108795240	chr11:108795240:C:T	2.61366e-05	-9.99416e-11	-1.25121
108795518	chr11:108795518:G:A	2.41779e-05	-9.99416e-11	-1.32911
108795768	chr11:108795768:T:C	4.93749e-06	-1.51564	-1.40206
108795966	chr11:108795966:T:A	0.00128446	-9.99416e-11	2.64354
108796450	chr11:108796450:G:A	0.000239627	-9.99416e-11	0.964536
108796695	chr11:108796695:C:T	3.90984e-05	-9.99416e-11	-0.848468
108796780	chr11:108796780:A:G	0.000252383	-9.99416e-11	1.0164
108796798	chr11:108796798:G:A	3.91825e-05	-9.99416e-11	-0.84632
108796906	chr11:108796906:T:G	4.49874e-05	-0.708166	-3.91713e-10
108797036	chr11:108797036:C:G	7.0928e-05	-9.99416e-11	-0.252884
108797037	chr11:108797037:T:C	4.01644e-05	-0.135476	-0.686092
108797076	chr11:108797076:C:A	8.50886e-05	-0.0708559	-3.91713e-10
108797137	chr11:108797137:A:G	0.000133212	-0.802187	1.17958
108797795	chr11:108797795:A:C	2.54487e-05	-9.99416e-11	-1.27789
108797893	chr11:108797893:T:C	5.11316e-06	-1.47676	-1.40597
108798707	chr11:108798707:A:T	6.85559e-05	-9.99416e-11	-0.286899
108798717	chr11:108798717:A:G	4.33437e-05	-0.042755	-0.702633
108799383	chr11:108799383:C:T	0.000162276	-0.374092	0.948843
108799466	chr11:108799466:G:T	9.41159e-05	0.0299778	-3.91713e-10
108799647	chr11:108799647:A:G	8.50346e-05	-9.99416e-11	-0.0714902
108799892	chr11:108799892:A:G	2.30247e-05	-1.37798	-3.91713e-10
108799912	chr11:108799912:C:G	8.80237e-06	-1.02579	-1.31374
108800213	chr11:108800213:A:G	6.4348e-06	-1.44376	-1.20907
108800226	chr11:108800226:G:A	2.70285e-05	-9.99416e-11	-1.21766
108800855	chr11:108800855:T:G	2.24916e-05	-9.99416e-11	-1.40141
108801130	chr11:108801130:T:G	2.79035e-05	0.193023	-1.37882
108801161	chr11:108801161:T:C	8.3303e-06	-1.14678	-1.24786
108801690	chr11:108801690:C:G	2.15549e-05	-1.44395	-3.91713e-10
108801693	chr11:108801693:A:G	0.00124311	-9.99416e-11	2.61083
108801784	chr11:108801784:A:G	2.84712e-05	0.16789	-1.33354
108801820	chr11:108801820:G:A	6.12374e-06	-1.4561	-1.24627
108801927	chr11:108801927:A:G	2.5728e-05	-9.99416e-11	-1.26697
108802145	chr11:108802145:C:T	8.33672e-06	-1.07322	-1.32066
108802159	chr11:108802159:C:T	2.60317e-05	0.0951483	-1.35038
108802239	chr11:108802239:A:G	0.000466259	1.33588	0.294312
108802481	chr11:108802481:C:T	0.000384879	0.0670003	1.37138
108802571	chr11:108802571:C:T	8.83438e-05	0.0148189	-0.0481317
108802917	chr11:108802917:C:T	3.92019e-05	-9.99416e-11	-0.845824
108803047	chr11:108803047:C:T	3.60804e-05	-9.99416e-11	-0.928799
108803057	chr11:108803057:A:G	7.61526e-06	-1.16297	-1.32142
108803147	chr11:108803147:CT:C	7.2904e-05	-9.99416e-11	-0.225406
108803325	chr11:108803325:G:A	3.34147e-05	-9.99416e-11	-1.00555
108804758	chr11:108804758:C:T	2.996e-05	-9.99416e-11	-1.11469
108804765	chr11:108804765:T:A	5.33343e-05	0.0627917	-0.600762
108805776	chr11:108805776:A:T	5.43462e-05	-9.99416e-11	-0.519175
108806252	chr11:108806252:C:T	8.92072e-05	-0.0235874	-3.91713e-10
108806391	chr11:108806391:G:A	0.000103931	-9.99416e-11	0.129174
108807968	chr11:108807968:C:T	2.51106e-05	-9.99416e-11	-1.29126
108808619	chr11:108808619:C:G	0.000643921	0.68312	1.26991
108808740	chr11:108808740:A:G	0.000562401	0.653448	1.16422
108809437	chr11:108809437:T:C	9.05855e-06	-1.0827	-1.22814
108809742	chr11:108809742:A:G	0.000608886	0.747905	1.14918
108810149	chr11:108810149:T:C	2.24518e-05	-9.99416e-11	-1.40318
108810188	chr11:108810188:G:A	2.48727e-05	-9.99416e-11	-1.30078
108810234	chr11:108810234:C:G	6.95126e-05	-9.99416e-11	-0.273041
108810339	chr11:108810339:G:A	4.10433e-05	-0.0271564	-0.772764
108810713	chr11:108810713:A:G	2.43405e-05	-9.99416e-11	-1.32241
108810902	chr11:108810902:C:T	4.90221e-05	-9.99416e-11	-0.622278
108811219	chr11:108811219:A:G	2.49659e-05	-9.99416e-11	-1.29704
108811527	chr11:108811527:C:A	4.52045e-05	-9.99416e-11	-0.703353
108811567	chr11:108811567:A:G	0.000914313	0.625039	1.67859
108811942	chr11:108811942:G:T	2.70938e-05	-9.99416e-11	-1.21524
108812156	chr11:108812156:A:T	3.88277e-05	-9.99416e-11	-0.855416
108813155	chr11:108813155:A:G	0.000194565	-9.99416e-11	0.756215
108813301	chr11:108813301:ACTTTAT:A	1.54439e-05	-1.50791	-0.269419
108813419	chr11:108813419:T:C	7.85042e-05	-0.316843	0.165445
108813607	chr11:108813607:G:A	2.4306e-05	-9.99416e-11	-1.32383
108815167	chr11:108815167:G:A	6.31759e-05	-9.99416e-11	-0.368626
108815567	chr11:108815567:T:C	0.000327275	-9.99416e-11	1.27625
108816090	chr11:108816090:A:G	2.06074e-05	-1.23402	-0.254881
108816240	chr11:108816240:C:T	0.00027343	-9.99416e-11	1.0965
108816321	chr11:108816321:A:G	2.38551e-05	-9.99416e-11	-1.34255
108816621	chr11:108816621:T:C	2.33241e-05	-9.99416e-11	-1.36506
108816743	chr11:108816743:A:G	9.90814e-05	-9.99416e-11	0.0813925
108816762	chr11:108816762:C:G	2.72197e-05	-9.99416e-11	-1.21061
108817393	chr11:108817393:A:G	2.64321e-05	-9.99416e-11	-1.23997
108817861	chr11:108817861:G:A	2.83197e-05	-9.99416e-11	-1.17099
108818390	chr11:108818390:G:C	8.66391e-05	-9.99416e-11	-0.0527972
108820139	chr11:108820139:C:T	3.8785e-05	-9.99416e-11	-0.856514
108820639	chr11:108820639:A:G	2.43952e-05	-9.99416e-11	-1.32016
108821882	chr11:108821882:C:T	2.02035e-05	-1.50869	-3.91713e-10
108821992	chr11:108821992:C:T	2.75196e-05	-9.99416e-11	-1.19965
108822517	chr11:108822517:A:G	0.000426	0.522528	1.01736
108822903	chr11:108822903:G:A	2.4582e-05	-1.31253	-3.91713e-10
108822918	chr11:108822918:A:G	7.82895e-05	-9.99416e-11	-0.154135
108823470	chr11:108823470:G:A	3.38947e-05	-9.99416e-11	-0.991292
108823713	chr11:108823713:T:G	9.48968e-05	-9.99416e-11	0.0382408
108823873	chr11:108823873:C:G	4.4995e-05	-9.99416e-11	-0.707999
108824013	chr11:108824013:C:T	2.19415e-05	-1.42617	-3.91713e-10
108824099	chr11:108824099:A:G	2.25658e-05	-9.99416e-11	-1.39811
108824438	chr11:108824438:T:C	1.56402e-05	-0.448098	-1.31661
108824495	chr11:108824495:TTC:T	3.28685e-05	-9.99416e-11	-1.02204
108824942	chr11:108824942:C:G	1.54378e-05	-0.860901	-0.91683
108825106	chr11:108825106:T:C	3.08224e-05	-9.99416e-11	-1.08631
108825734	chr11:108825734:A:G	1.13445e-05	-0.855495	-1.23032
108826031	chr11:108826031:TA:T	1.05148e-05	-0.905815	-1.25595
108826404	chr11:108826404:A:G	4.36164e-05	-0.739117	-3.91713e-10
108827113	chr11:108827113:G:A	2.13619e-05	-1.45118	-0.00176309
108827849	chr11:108827849:A:G	9.02449e-05	-9.99416e-11	-0.0120223
108828661	chr11:108828661:G:A	9.25071e-06	-1.01986	-1.26999
108828965	chr11:108828965:A:G	4.21557e-05	-9.99416e-11	-0.77318
108829143	chr11:108829143:G:A	3.9063e-05	-9.99416e-11	-0.849375
108829612	chr11:108829612:C:T	4.03756e-05	-9.99416e-11	-0.816322
108829997	chr11:108829997:A:G	6.45806e-05	-9.99416e-11	-0.346635
108830046	chr11:108830046:A:C	7.22924e-06	-1.43648	-1.09993
108830230	chr11:108830230:C:A	3.70611e-05	-9.99416e-11	-0.90198
108830764	chr11:108830764:G:A	1.35993e-05	-0.780261	-1.12427
108831013	chr11:108831013:TAAAC:T	0.000128407	0.794363	-0.453706
108831123	chr11:108831123:G:A	0.000159275	-1.51176	2.06785
108831235	chr11:108831235:C:A	2.27996e-05	-9.99416e-11	-1.3878
108831424	chr11:108831424:A:G	8.07013e-05	-9.99416e-11	-0.123794
108832207	chr11:108832207:AT:A	1.75037e-05	-0.708502	-0.943636
108832242	chr11:108832242:C:T	6.08418e-05	-0.214667	-0.191605
108832567	chr11:108832567:A:G	0.000320954	-0.000254702	1.257
108832570	chr11:108832570:C:T	2.24036e-05	-9.99416e-11	-1.40533
108833026	chr11:108833026:A:G	3.88581e-05	-9.99416e-11	-0.854632
108833228	chr11:108833228:C:T	0.000347437	0.0713915	1.26464
108833606	chr11:108833606:A:G	2.23973e-05	-9.99416e-11	-1.40561
108834045	chr11:108834045:T:A	2.24063e-05	-9.99416e-11	-1.40521
108835004	chr11:108835004:A:G	0.000241364	-9.99416e-11	0.971757
108835793	chr11:108835793:T:C	0.000170996	-9.99416e-11	0.627088
108835936	chr11:108835936:A:C	3.32852e-05	-1.00943	-3.91713e-10
108835947	chr11:108835947:A:G	7.01285e-05	-0.844652	0.580433
108835952	chr11:108835952:G:A	3.28255e-05	-9.99416e-11	-1.02334
108836048	chr11:108836048:G:A	7.15449e-05	-9.99416e-11	-0.244224
108836078	chr11:108836078:C:A	4.65608e-05	-9.99416e-11	-0.67379
108836678	chr11:108836678:G:A	5.13296e-05	-1.10199	0.525714
108836784	chr11:108836784:C:T	2.27559e-05	-1.38972	-3.91713e-10
108837063	chr11:108837063:G:T	2.29821e-05	-9.99416e-11	-1.37984
108837375	chr11:108837375:G:T	2.68927e-05	-9.99416e-11	-1.22269
108837385	chr11:108837385:A:G	2.26393e-05	-9.99416e-11	-1.39486
108837472	chr11:108837472:G:T	2.31853e-05	-9.99416e-11	-1.37103
108839045	chr11:108839045:T:A	3.70392e-05	0.477015	-1.37959
108839679	chr11:108839679:G:A	2.68486e-05	-1.22433	-3.91713e-10
108839756	chr11:108839756:G:A	6.37442e-05	-1.04695	0.687283
108840383	chr11:108840383:A:G	3.30165e-05	-1.01754	-3.91713e-10
108840446	chr11:108840446:A:G	3.13236e-05	-9.99416e-11	-1.07018
108840953	chr11:108840953:T:C	5.76456e-05	-0.460235	-3.91713e-10
108840955	chr11:108840955:C:G	5.73387e-05	-0.465573	-3.91713e-10
108841010	chr11:108841010:A:G	0.000382668	1.09261	0.340009
108841771	chr11:108841771:A:G	5.92765e-05	-0.297531	-0.134806
108842170	chr11:108842170:T:C	2.66751e-05	-9.99416e-11	-1.23082
108842388	chr11:108842388:AT:A	4.14972e-05	-9.99416e-11	-0.788924
108843739	chr11:108843739:G:A	9.63085e-05	-9.99416e-11	0.0530073
108844079	chr11:108844079:C:T	2.50099e-05	-9.99416e-11	-1.29528
108844220	chr11:108844220:A:G	7.22087e-05	-9.99416e-11	-0.234988
108844463	chr11:108844463:G:A	6.85519e-05	-0.272801	-0.0141571
108844569	chr11:108844569:C:G	2.00895e-05	-1.51435	-3.91713e-10
108844792	chr11:108844792:A:G	2.2573e-05	-9.99416e-11	-1.39779
108844902	chr11:108844902:A:G	7.31895e-05	-0.86405	0.642552
108845177	chr11:108845177:C:T	2.67409e-05	-0.941304	-0.287053
108845276	chr11:108845276:AACTTT:A	2.57635e-05	-9.99416e-11	-1.26559
108845465	chr11:108845465:T:C	2.54166e-05	-9.99416e-11	-1.27915
108846399	chr11:108846399:C:T	3.7042e-05	-9.99416e-11	-0.902496
108846681	chr11:108846681:G:T	8.30862e-05	-1.10918	1.01451
108847021	chr11:108847021:A:G	2.00695e-05	-1.5119	-0.00344577
108847674	chr11:108847674:T:G	2.93773e-05	-9.99416e-11	-1.13433
108847965	chr11:108847965:T:C	2.37361e-05	-9.99416e-11	-1.34755
108848361	chr11:108848361:G:A	2.87746e-05	-0.305511	-0.849545
108848637	chr11:108848637:A:G	7.0549e-05	-0.185166	-0.0730755
108848980	chr11:108848980:C:T	2.59053e-05	-9.99416e-11	-1.2601
108849089	chr11:108849089:T:G	5.67668e-05	-9.99416e-11	-0.475598
108849097	chr11:108849097:T:C	7.21004e-05	-0.167501	-0.0689876
108850640	chr11:108850640:A:C	4.89351e-05	-9.99416e-11	-0.624054
108850764	chr11:108850764:G:C	4.83786e-05	-9.99416e-11	-0.635491
108851015	chr11:108851015:C:A	3.69078e-05	-9.99416e-11	-0.906127
108851034	chr11:108851034:A:G	2.58429e-05	-9.99416e-11	-1.26251
108851202	chr11:108851202:A:G	7.98569e-05	-9.99416e-11	-0.134313
108851622	chr11:108851622:G:GTTAATGTTTAACCCCTGAATGTTAACATTTTTATTTTTAT	2.44214e-05	-9.99416e-11	-1.31909
108851638	chr11:108851638:T:C	3.5076e-05	-9.99416e-11	-0.957031
108852721	chr11:108852721:G:A	2.2542e-05	-9.99416e-11	-1.39917
108852792	chr11:108852792:T:TGTCA	3.84836e-05	-0.68725	-0.177068
108853912	chr11:108853912:G:A	2.61752e-05	-0.0384685	-1.21127
108854172	chr11:108854172:A:G	2.8629e-05	-9.99416e-11	-1.16013
108854974	chr11:108854974:G:GA	2.25708e-05	-9.99416e-11	-1.39789
108855382	chr11:108855382:A:T	4.98051e-05	-9.99416e-11	-0.606432
108855606	chr11:108855606:T:C	5.14823e-06	-1.51455	-1.36135
108855607	chr11:108855607:G:A	4.85979e-05	-9.99416e-11	-0.63097
108856303	chr11:108856303:G:A	5.44752e-06	-1.49825	-1.32114
108856780	chr11:108856780:G:A	8.3856e-05	-9.99416e-11	-0.0854482
108856970	chr11:108856970:A:G	6.01193e-05	-9.99416e-11	-0.418219
108857221	chr11:108857221:A:G	7.99598e-05	-9.99416e-11	-0.133025
108857237	chr11:108857237:C:T	7.08e-05	-9.99416e-11	-0.254691
108857755	chr11:108857755:T:C	1.14921e-05	-0.829235	-1.24365
108858011	chr11:108858011:TCTCA:T	2.24283e-05	-9.99416e-11	-1.40422
108858071	chr11:108858071:C:A	2.56443e-05	-9.99416e-11	-1.27023
108858848	chr11:108858848:G:C	6.898e-05	-0.0722597	-0.208473
108858870	chr11:108858870:T:C	2.75809e-05	-9.99416e-11	-1.19742
108859427	chr11:108859427:C:A	2.1541e-05	-1.30573	-0.138866
108859526	chr11:108859526:G:A	6.39235e-05	-9.99416e-11	-0.356862
108859707	chr11:108859707:C:G	7.52086e-05	-9.99416e-11	-0.194283
108860141	chr11:108860141:G:C	4.9283e-05	-0.616969	-3.91713e-10
108860608	chr11:108860608:C:T	0.000108219	-9.99416e-11	0.16961
108860733	chr11:108860733:A:G	2.1868e-05	-0.184374	-1.24515
108861253	chr11:108861253:T:C	1.80607e-05	-0.411288	-1.20952
108861729	chr11:108861729:A:G	5.00223e-06	-1.50465	-1.40001
108861882	chr11:108861882:T:C	9.02148e-06	-1.46553	-0.849413
108861959	chr11:108861959:G:A	1.89421e-05	-0.797919	-0.775241
108862727	chr11:108862727:C:G	5.14076e-06	-1.5151	-1.36225
108863074	chr11:108863074:T:C	2.75117e-05	-9.99416e-11	-1.19994
108863779	chr11:108863779:A:G	2.7761e-05	-9.99416e-11	-1.19092
108863834	chr11:108863834:TA:T	2.14221e-05	-0.278184	-1.17194
108863844	chr11:108863844:T:C	4.86535e-05	-9.99416e-11	-0.629825
108864191	chr11:108864191:C:T	2.39207e-05	-9.99416e-11	-1.33981
108864343	chr11:108864343:A:G	8.21998e-05	-9.99416e-11	-0.105396
108864465	chr11:108864465:G:A	1.50223e-05	-1.43823	-0.366781
108864548	chr11:108864548:C:T	4.91241e-05	-0.979231	0.359032
108864679	chr11:108864679:C:T	2.52832e-05	-1.28441	-3.91713e-10
108864775	chr11:108864775:A:G	5.77579e-05	-9.99416e-11	-0.458288
108864898	chr11:108864898:T:A	1.06042e-05	-1.44195	-0.711347
108864937	chr11:108864937:G:A	5.31147e-05	-9.99416e-11	-0.542096
108865196	chr11:108865196:T:G	1.56154e-05	-1.4332	-0.333094
108866145	chr11:108866145:G:A	2.24417e-05	-9.99416e-11	-1.40363
108866660	chr11:108866660:A:G	6.0291e-05	-0.415366	-3.91713e-10
108866972	chr11:108866972:G:A	4.13527e-05	-9.99416e-11	-0.79241
108867507	chr11:108867507:C:T	2.29234e-05	-9.99416e-11	-1.38239
108868472	chr11:108868472:A:G	4.35184e-05	-0.530091	-0.211273
108869049	chr11:108869049:G:A	8.18282e-06	-1.49717	-0.915338
108869154	chr11:108869154:G:T	0.00015586	-0.0152655	0.549676
108869182	chr11:108869182:A:G	8.29143e-06	-1.49671	-0.902619
108869372	chr11:108869372:C:T	5.06724e-05	-0.589168	-3.91713e-10
108869610	chr11:108869610:A:T	2.40719e-05	-9.99416e-11	-1.33351
108869925	chr11:108869925:ATTAGTAAATCCTATTTGACT:A	2.2427e-05	-1.40428	-3.91713e-10
108869947	chr11:108869947:T:C	3.09571e-05	-9.99416e-11	-1.08195
108870010	chr11:108870010:T:C	7.07717e-05	-9.99416e-11	-0.255089
108870155	chr11:108870155:T:A	7.17171e-05	-0.00965794	-0.232161
108870220	chr11:108870220:A:G	8.56712e-06	-1.47255	-0.894065
108870467	chr11:108870467:T:C	0.000486707	-9.99416e-11	1.67311
108870591	chr11:108870591:A:C	1.10447e-05	-1.44709	-0.665514
108870833	chr11:108870833:G:A	2.63775e-05	-1.24204	-3.91713e-10
108870863	chr11:108870863:C:T	2.26696e-05	-9.99416e-11	-1.39353
108871021	chr11:108871021:A:G	2.99826e-05	-9.99416e-11	-1.11393
108871115	chr11:108871115:C:T	5.24862e-05	-9.99416e-11	-0.553999
108871230	chr11:108871230:G:A	1.14697e-05	-0.939351	-1.13549
108871294	chr11:108871294:C:T	2.74476e-05	-1.20227	-3.91713e-10
108871735	chr11:108871735:C:T	1.00279e-05	-0.975639	-1.23354
108871923	chr11:108871923:T:C	8.9032e-06	-1.47263	-0.85551
108872948	chr11:108872948:G:A	0.000124076	-9.99416e-11	0.306342
108873332	chr11:108873332:C:T	2.24262e-05	-9.99416e-11	-1.40432
108873354	chr11:108873354:A:G	0.000217944	0.134564	0.735126
108873359	chr11:108873359:C:T	2.39872e-05	-9.99416e-11	-1.33703
108873407	chr11:108873407:C:T	9.32091e-05	-9.99416e-11	0.0202967
108873415	chr11:108873415:G:A	2.65113e-05	-9.99416e-11	-1.23698
108873486	chr11:108873486:G:A	6.58209e-05	-9.99416e-11	-0.327612
108874363	chr11:108874363:C:T	0.000222097	-9.99416e-11	0.888563
108874819	chr11:108874819:C:T	4.41824e-05	-0.726223	-3.91713e-10
108874925	chr11:108874925:T:G	9.33096e-06	-1.482	-0.799214
108875199	chr11:108875199:G:A	2.05679e-05	-1.49082	-3.91713e-10
108875493	chr11:108875493:C:G	9.4135e-06	-1.46816	-0.804244
108875565	chr11:108875565:T:A	4.96935e-05	-9.99416e-11	-0.608674
108875793	chr11:108875793:G:T	0.000139327	-9.99416e-11	0.422275
108876497	chr11:108876497:A:G	9.44016e-06	-1.43172	-0.837855
108876572	chr11:108876572:T:A	3.77195e-05	-9.99416e-11	-0.884372
108876944	chr11:108876944:A:C	5.62834e-05	-0.978726	0.494577
108876963	chr11:108876963:T:C	4.40513e-05	-9.99416e-11	-0.729194
108877671	chr11:108877671:T:A	6.17273e-05	-0.000467746	-0.391355
108878208	chr11:108878208:AAAAAG:A	5.29808e-05	-9.99416e-11	-0.54462
108878568	chr11:108878568:T:G	1.71854e-05	-0.375548	-1.29494
108878577	chr11:108878577:A:G	2.01185e-05	-1.51291	-3.91713e-10
108879064	chr11:108879064:C:T	6.54914e-05	-9.99416e-11	-0.332631
108879416	chr11:108879416:A:G	2.25496e-05	-9.99416e-11	-1.39883
108879655	chr11:108879655:G:A	0.000115873	-9.99416e-11	0.237949
108880180	chr11:108880180:C:T	4.29394e-05	-9.99416e-11	-0.75476
108880234	chr11:108880234:T:C	2.44772e-05	-9.99416e-11	-1.31681
108880457	chr11:108880457:A:G	3.48807e-05	-0.962614	-3.91713e-10
108880672	chr11:108880672:G:A	1.25901e-05	-0.733345	-1.24829
108881857	chr11:108881857:A:G	2.67e-05	-9.99416e-11	-1.22989
108881978	chr11:108881978:G:A	6.27867e-05	-0.247719	-0.127086
108882266	chr11:108882266:C:T	1.72591e-05	-0.260442	-1.40577
108882394	chr11:108882394:C:T	0.000137988	-9.99416e-11	0.412616
108882397	chr11:108882397:C:T	0.000140388	-9.99416e-11	0.429864
108882528	chr11:108882528:A:G	6.98995e-05	-0.126061	-0.141429
108882568	chr11:108882568:A:G	9.30035e-05	-9.99416e-11	0.0180881
108882589	chr11:108882589:A:G	7.77778e-06	-1.4634	-0.999882
108882805	chr11:108882805:A:G	3.69223e-05	-9.99416e-11	-0.905732
108882852	chr11:108882852:T:C	2.69173e-05	-9.99416e-11	-1.22178
108882877	chr11:108882877:C:T	5.5462e-05	-1.012	0.513152
108883393	chr11:108883393:G:C	1.70692e-05	-0.279633	-1.39764
108883716	chr11:108883716:A:G	7.97105e-06	-1.4353	-1.00344
108884294	chr11:108884294:C:A	7.63681e-05	-0.080979	-0.0980046
108884416	chr11:108884416:C:T	6.03381e-05	-9.99416e-11	-0.414585
108884442	chr11:108884442:G:A	2.50105e-05	-9.99416e-11	-1.29525
108884548	chr11:108884548:T:C	5.31089e-06	-1.51562	-1.32917
108884571	chr11:108884571:A:G	5.76584e-05	-0.190438	-0.269575
108885034	chr11:108885034:CT:C	4.74766e-05	-9.99416e-11	-0.654312
108885113	chr11:108885113:T:C	1.05368e-05	-1.04878	-1.1109
108885132	chr11:108885132:T:A	3.24126e-05	-1.036	-3.91713e-10
108886596	chr11:108886596:T:A	2.42416e-05	-9.99416e-11	-1.32648
108886809	chr11:108886809:A:T	1.78729e-05	-0.43147	-1.19979
108887136	chr11:108887136:T:C	5.09609e-05	-0.58349	-3.91713e-10
108887405	chr11:108887405:A:G	2.5927e-05	-9.99416e-11	-1.25926
108888747	chr11:108888747:T:C	3.54506e-05	-1.18973	0.243322
108888817	chr11:108888817:C:T	2.03032e-05	-1.50377	-3.91713e-10
108889028	chr11:108889028:T:G	2.69594e-05	-0.331661	-0.888556
108889500	chr11:108889500:C:T	2.10866e-05	-1.46591	-3.91713e-10
108889627	chr11:108889627:G:A	2.12902e-05	-0.0837381	-1.37257
108890337	chr11:108890337:A:G	0.000150979	-9.99416e-11	0.502594
108891020	chr11:108891020:A:G	3.92798e-05	-9.99416e-11	-0.84384
108891414	chr11:108891414:T:G	6.46829e-05	-9.99416e-11	-0.345052
108891699	chr11:108891699:C:T	2.28125e-05	-9.99416e-11	-1.38724
108891845	chr11:108891845:G:C	2.78967e-05	-9.99416e-11	-1.18604
108891849	chr11:108891849:A:G	5.85688e-05	0.955053	-1.3994
108891877	chr11:108891877:A:ATACCC	8.40147e-05	-9.99416e-11	-0.0835576
108892310	chr11:108892310:A:G	2.42688e-05	-9.99416e-11	-1.32536
108892385	chr11:108892385:C:T	8.97277e-05	-9.99416e-11	-0.017769
108892784	chr11:108892784:A:T	2.23898e-05	-9.99416e-11	-1.40594
108893306	chr11:108893306:A:C	6.82513e-05	-9.99416e-11	-0.291352
108893438	chr11:108893438:A:G	8.41951e-06	-1.28	-1.104
108893506	chr11:108893506:C:T	3.35474e-05	-9.99416e-11	-1.00159
108893722	chr11:108893722:T:C	1.5788e-05	-0.864708	-0.890594
108894040	chr11:108894040:G:A	1.73955e-05	-0.822554	-0.835784
108894673	chr11:108894673:C:T	2.4076e-05	-9.99416e-11	-1.33333
108895180	chr11:108895180:C:T	0.000397614	-9.99416e-11	1.47093
108895283	chr11:108895283:G:A	1.01471e-05	-1.15887	-1.0385
108896106	chr11:108896106:C:T	3.61245e-05	-9.99416e-11	-0.927578
108896233	chr11:108896233:C:T	2.24017e-05	-9.99416e-11	-1.40541
108896442	chr11:108896442:G:A	7.85604e-05	-0.14997	-0.0007113
108896872	chr11:108896872:A:G	6.20647e-05	-0.180247	-0.206124
108897011	chr11:108897011:A:T	3.40726e-05	-0.986055	-3.91713e-10
108897100	chr11:108897100:C:T	7.67633e-05	-9.99416e-11	-0.173822
108897266	chr11:108897266:T:C	2.52453e-05	-9.99416e-11	-1.28591
108897877	chr11:108897877:A:G	6.3535e-05	-0.186176	-0.176782
108898103	chr11:108898103:T:C	1.09757e-05	-1.02141	-1.09746
108898661	chr11:108898661:A:G	2.74753e-05	-1.20126	-3.91713e-10
108898834	chr11:108898834:A:G	7.12878e-05	-0.0352386	-0.212585
108899257	chr11:108899257:A:T	6.86466e-05	-9.99416e-11	-0.285578
108900370	chr11:108900370:A:G	5.20302e-05	-1.04799	0.485267
108900418	chr11:108900418:G:C	3.10777e-05	0.167688	-1.24575
108900440	chr11:108900440:T:C	2.63815e-05	-9.99416e-11	-1.24189
108900923	chr11:108900923:T:C	2.27933e-05	-9.99416e-11	-1.38808
108900939	chr11:108900939:A:C	3.07377e-05	-9.99416e-11	-1.08906
108901210	chr11:108901210:G:A	2.62696e-05	-9.99416e-11	-1.24614
108901524	chr11:108901524:A:G	5.52576e-05	-0.927551	0.425007
108901575	chr11:108901575:G:A	0.000146859	-9.99416e-11	0.474926
108902018	chr11:108902018:G:T	0.000310465	0.00265966	1.22086
108902236	chr11:108902236:A:AT	4.4725e-05	-9.99416e-11	-0.714017
108902237	chr11:108902237:A:ATTTATGC	4.47185e-05	-9.99416e-11	-0.714162
108902239	chr11:108902239:AG:A	4.48384e-05	-9.99416e-11	-0.711483
108902626	chr11:108902626:G:T	3.69257e-05	-9.99416e-11	-0.905642
108903044	chr11:108903044:A:G	2.37557e-05	-9.99416e-11	-1.34672
108903182	chr11:108903182:C:G	2.19807e-05	-1.42438	-3.91713e-10
108903379	chr11:108903379:A:G	2.25388e-05	-9.99416e-11	-1.39931
108903396	chr11:108903396:T:G	0.000127333	-9.99416e-11	0.332259
108903647	chr11:108903647:A:G	1.96588e-05	-0.134901	-1.40113
108904428	chr11:108904428:T:C	0.000328802	-9.99416e-11	1.28091
108904798	chr11:108904798:T:C	5.77144e-05	-9.99416e-11	-0.459042
108904948	chr11:108904948:A:G	7.06685e-05	-9.99416e-11	-0.256549
108905032	chr11:108905032:C:T	3.8431e-05	-9.99416e-11	-0.865685
108905178	chr11:108905178:A:T	2.41887e-05	-9.99416e-11	-1.32866
108905878	chr11:108905878:A:G	5.27715e-05	-0.234668	-0.313909
108906518	chr11:108906518:G:A	2.25665e-05	-9.99416e-11	-1.39808
108907187	chr11:108907187:A:AG	0.000121112	-0.732897	1.01507
108907571	chr11:108907571:C:T	0.000257943	-9.99416e-11	1.03819
108907906	chr11:108907906:A:G	4.6731e-05	-9.99416e-11	-0.670141
108907968	chr11:108907968:G:A	2.00734e-05	-1.51515	-3.91713e-10
108910168	chr11:108910168:A:G	2.88423e-05	-9.99416e-11	-1.15271
108910222	chr11:108910222:A:G	2.25535e-05	-9.99416e-11	-1.39866
108910285	chr11:108910285:G:A	8.46164e-05	-9.99416e-11	-0.076421
108910495	chr11:108910495:T:C	7.44682e-06	-1.2662	-1.24056
108911065	chr11:108911065:G:C	2.27837e-05	-9.99416e-11	-1.3885
108911236	chr11:108911236:A:C	8.4891e-05	-0.853815	0.780634
108911251	chr11:108911251:A:C	1.73098e-05	-0.295091	-1.36818
108911923	chr11:108911923:G:A	6.39689e-05	-1.07372	0.717571
108912551	chr11:108912551:A:G	6.31544e-06	-1.35282	-1.31874
108912690	chr11:108912690:C:T	2.01517e-05	-1.27013	-0.241128
108913396	chr11:108913396:G:A	4.31339e-05	-9.99416e-11	-0.750241
108913499	chr11:108913499:C:A	7.90098e-05	-0.915423	0.770447
108914409	chr11:108914409:GC:G	2.56962e-05	-9.99416e-11	-1.26821
108914664	chr11:108914664:CAGAAG:C	2.33114e-05	-1.36561	-3.91713e-10
108914946	chr11:108914946:C:T	6.08053e-05	-0.270231	-0.136641
108915459	chr11:108915459:T:C	9.2921e-05	0.0650746	-0.0478734
108917447	chr11:108917447:A:G	1.33461e-05	-0.933227	-0.9901
108917531	chr11:108917531:AG:A	2.77115e-05	-9.99416e-11	-1.1927
108918764	chr11:108918764:A:G	4.96827e-05	-9.99416e-11	-0.608893
108919076	chr11:108919076:A:G	3.3182e-05	-9.99416e-11	-1.01254
108919545	chr11:108919545:A:G	5.41013e-05	-9.99416e-11	-0.52369
108919709	chr11:108919709:T:C	9.52404e-05	-9.99416e-11	0.0418556
108919801	chr11:108919801:C:T	3.96841e-05	-9.99416e-11	-0.833599
108920191	chr11:108920191:G:A	2.27783e-05	-9.99416e-11	-1.38874
108921588	chr11:108921588:G:A	2.51022e-05	-9.99416e-11	-1.29159
108921656	chr11:108921656:T:C	2.27386e-05	-9.99416e-11	-1.39049
108922048	chr11:108922048:A:G	0.000151978	-0.63767	1.14686
108922307	chr11:108922307:G:A	2.61368e-05	-9.99416e-11	-1.2512
108922369	chr11:108922369:C:T	2.3459e-05	-9.99416e-11	-1.35929
108922795	chr11:108922795:G:A	6.62662e-05	-9.99416e-11	-0.320869
108923257	chr11:108923257:T:G	0.000116068	-1.00244	1.24207
108924741	chr11:108924741:A:G	6.15398e-05	-9.99416e-11	-0.394864
108925478	chr11:108925478:C:A	7.16151e-05	-9.99416e-11	-0.243243
108925947	chr11:108925947:C:T	1.02162e-05	-0.950748	-1.23983
108925990	chr11:108925990:G:A	0.000342668	-9.99416e-11	1.32221
108926090	chr11:108926090:T:G	2.95438e-05	-9.99416e-11	-1.12867
108926264	chr11:108926264:A:G	4.26805e-05	-9.99416e-11	-0.760807
108926313	chr11:108926313:T:TG	2.44635e-05	-9.99416e-11	-1.31737
108929071	chr11:108929071:C:T	3.28724e-05	-9.99416e-11	-1.02192
108929285	chr11:108929285:A:G	2.75193e-05	-1.19966	-3.91713e-10
108929527	chr11:108929527:C:T	4.44398e-05	-9.99416e-11	-0.720414
108929728	chr11:108929728:A:G	0.000244239	-9.99416e-11	0.983599
108930129	chr11:108930129:G:GC	4.67524e-05	-0.646063	-0.0236197
108930949	chr11:108930949:C:T	5.83128e-05	-9.99416e-11	-0.448727
108931360	chr11:108931360:C:T	6.8927e-05	-9.99416e-11	-0.281501
108931750	chr11:108931750:G:A	4.55299e-05	-9.99416e-11	-0.696181
108931858	chr11:108931858:T:C	5.66584e-05	-0.477509	-3.91713e-10
108932921	chr11:108932921:G:A	5.52996e-05	-0.501783	-3.91713e-10
108932925	chr11:108932925:T:G	7.7448e-05	-9.99416e-11	-0.164942
108932935	chr11:108932935:A:G	2.25015e-05	-9.99416e-11	-1.40097
108933070	chr11:108933070:G:C	4.83305e-05	-9.99416e-11	-0.636486
108933155	chr11:108933155:T:G	2.23933e-05	-9.99416e-11	-1.40579
108933918	chr11:108933918:T:TTAAG	3.91464e-05	-9.99416e-11	-0.847242
108934464	chr11:108934464:G:A	2.67309e-05	-9.99416e-11	-1.22873
108934970	chr11:108934970:G:A	8.13126e-05	0.126385	-0.242633
108934980	chr11:108934980:C:CT	4.86942e-05	-0.628989	-3.91713e-10
108935038	chr11:108935038:T:C	3.29658e-05	-9.99416e-11	-1.01908
108935680	chr11:108935680:G:A	6.74797e-06	-1.51545	-1.08986
108936193	chr11:108936193:A:G	5.37519e-05	-9.99416e-11	-0.530171
108936198	chr11:108936198:G:C	1.50569e-05	-0.397468	-1.40524
108936511	chr11:108936511:C:T	6.03702e-05	-9.99416e-11	-0.414053
108937145	chr11:108937145:T:G	7.52057e-05	-9.99416e-11	-0.194322
108937182	chr11:108937182:C:T	2.24326e-05	-9.99416e-11	-1.40404
108937552	chr11:108937552:G:C	2.24261e-05	-0.0238823	-1.38044
108937591	chr11:108937591:C:T	8.32362e-05	-9.99416e-11	-0.0928671
108937754	chr11:108937754:T:A	3.05981e-05	-9.99416e-11	-1.09361
108938063	chr11:108938063:G:A	2.83523e-05	-9.99416e-11	-1.16984
108938372	chr11:108938372:C:CAT	9.4064e-05	-9.99416e-11	0.0294262
108938502	chr11:108938502:A:G	9.33722e-05	-9.99416e-11	0.0220451
108938804	chr11:108938804:A:G	0.000109948	-0.02519	0.210651
108939634	chr11:108939634:G:A	2.33563e-05	-9.99416e-11	-1.36368
108939754	chr11:108939754:T:C	3.09743e-05	-9.99416e-11	-1.08139
108939798	chr11:108939798:T:A	2.84335e-05	-9.99416e-11	-1.16698
108939960	chr11:108939960:A:C	1.26851e-05	-0.740214	-1.2339
108940753	chr11:108940753:A:G	2.28101e-05	-9.99416e-11	-1.38735
108940849	chr11:108940849:A:G	8.90482e-05	-9.99416e-11	-0.0253707
108941282	chr11:108941282:A:G	4.21295e-05	-9.99416e-11	-0.773802
108941520	chr11:108941520:A:G	2.57311e-05	-0.776492	-0.490357
108941763	chr11:108941763:A:G	3.32618e-05	-1.01014	-3.91713e-10
108941797	chr11:108941797:G:T	2.24234e-05	-9.99416e-11	-1.40445
108941798	chr11:108941798:G:T	2.24157e-05	-9.99416e-11	-1.40479
108941972	chr11:108941972:T:C	9.45729e-06	-0.948904	-1.31886
108942532	chr11:108942532:CCAGG:C	3.23326e-05	-9.99416e-11	-1.03847
108942586	chr11:108942586:C:T	3.11091e-05	-9.99416e-11	-1.07705
108942608	chr11:108942608:G:A	2.16649e-05	-1.43886	-3.91713e-10
108942877	chr11:108942877:A:G	1.26843e-05	-0.706722	-1.26746
108943385	chr11:108943385:T:G	1.11347e-05	-0.803008	-1.30148
108943724	chr11:108943724:T:C	1.12412e-05	-0.700146	-1.39482
108943840	chr11:108943840:G:A	0.00011694	-9.99416e-11	0.247108
108944128	chr11:108944128:C:G	2.63359e-05	-0.981863	-0.261752
108944842	chr11:108944842:A:G	0.000112099	0.10652	0.0983087
108945047	chr11:108945047:AAGTT:A	3.05311e-05	-9.99416e-11	-1.0958
108945341	chr11:108945341:A:G	2.3046e-05	-0.42657	-0.950485
108945629	chr11:108945629:T:C	2.34514e-05	-9.99416e-11	-1.35962
108945647	chr11:108945647:T:C	0.000120882	-0.267784	0.548052
108945870	chr11:108945870:A:G	3.81539e-05	-9.99416e-11	-0.87292
108946003	chr11:108946003:T:C	1.81016e-05	-1.13243	-0.486117
108946189	chr11:108946189:C:T	2.57558e-05	-9.99416e-11	-1.26589
108946288	chr11:108946288:A:G	2.51842e-05	-0.196352	-1.09198
108946385	chr11:108946385:T:G	7.80639e-05	-9.99416e-11	-0.157021
108946434	chr11:108946434:C:A	1.57143e-05	-0.356773	-1.40321
108946441	chr11:108946441:G:A	6.34706e-05	-9.99416e-11	-0.363972
108946744	chr11:108946744:A:T	2.25274e-05	-9.99416e-11	-1.39982
108946880	chr11:108946880:A:G	8.12102e-05	-9.99416e-11	-0.117508
108947093	chr11:108947093:G:A	3.16385e-05	-1.06017	-3.91713e-10
108947127	chr11:108947127:G:C	7.79113e-05	-0.158978	-3.91713e-10
108947452	chr11:108947452:T:C	2.15932e-05	-1.44217	-3.91713e-10
108948318	chr11:108948318:G:T	0.000219046	-0.472742	1.34748
108948336	chr11:108948336:A:G	4.87112e-05	-1.03428	0.405644
108948422	chr11:108948422:G:GA	1.55986e-05	-1.01167	-0.755701
108948717	chr11:108948717:TG:T	3.64336e-05	-9.99416e-11	-0.919059
108948952	chr11:108948952:T:C	8.99404e-06	-1.24201	-1.07597
108949216	chr11:108949216:A:G	2.28871e-05	-1.38397	-3.91713e-10
108949317	chr11:108949317:G:C	5.94321e-05	-9.99416e-11	-0.429715
108950330	chr11:108950330:G:A	2.00863e-05	-1.51451	-3.91713e-10
108950481	chr11:108950481:C:T	2.27236e-05	-9.99416e-11	-1.39114
108951334	chr11:108951334:C:T	2.71837e-05	-9.99416e-11	-1.21193
108951371	chr11:108951371:A:G	2.24366e-05	-9.99416e-11	-1.40386
108951526	chr11:108951526:C:G	3.27811e-05	-1.0247	-3.91713e-10
108952158	chr11:108952158:T:C	8.34362e-05	-9.99416e-11	-0.0904668
108952184	chr11:108952184:A:G	4.85088e-05	-0.632805	-3.91713e-10
108952247	chr11:108952247:T:G	5.34291e-05	-9.99416e-11	-0.536193
108952272	chr11:108952272:G:C	0.000425242	-0.124327	1.66244
108952277	chr11:108952277:G:A	2.3809e-05	-9.99416e-11	-1.34448
108952283	chr11:108952283:G:A	0.000108036	-9.99416e-11	0.167919
108952517	chr11:108952517:G:A	2.49835e-05	-9.99416e-11	-1.29633
108952531	chr11:108952531:A:G	2.25852e-05	-9.99416e-11	-1.39726
108952705	chr11:108952705:C:T	3.52223e-05	-9.99416e-11	-0.952869
108952824	chr11:108952824:T:C	4.52107e-05	-9.99416e-11	-0.703216
108953395	chr11:108953395:AAAAAAAAAAAAAAG:A	7.78248e-06	-1.26761	-1.19507
108953738	chr11:108953738:A:G	2.95609e-05	-1.1281	-3.91713e-10
108954025	chr11:108954025:A:G	0.000222604	1.27505	-0.384206
108954250	chr11:108954250:G:A	2.30268e-05	-9.99416e-11	-1.37789
108954367	chr11:108954367:G:A	3.8208e-05	-9.99416e-11	-0.871503
108954428	chr11:108954428:C:T	0.000121146	-1.51546	1.79791
108954525	chr11:108954525:A:G	4.36647e-05	-9.99416e-11	-0.73801
108954654	chr11:108954654:G:A	0.000186979	-9.99416e-11	0.716445
108954655	chr11:108954655:T:C	6.32238e-05	-9.99416e-11	-0.367868
108954671	chr11:108954671:T:G	3.44332e-05	-9.99416e-11	-0.975526
108954912	chr11:108954912:A:G	5.34773e-06	-1.43491	-1.40297
108955040	chr11:108955040:A:T	2.23988e-05	-9.99416e-11	-1.40554
108955180	chr11:108955180:A:G	1.10401e-05	-1.51315	-0.599862
108955238	chr11:108955238:A:G	0.00126491	-9.99416e-11	2.62821
108955639	chr11:108955639:C:G	2.34533e-05	-9.99416e-11	-1.35954
108955812	chr11:108955812:TAACA:T	3.45195e-05	-9.99416e-11	-0.973025
108955892	chr11:108955892:T:C	3.85021e-05	-9.99416e-11	-0.863836
108955975	chr11:108955975:T:C	1.08725e-05	-1.21993	-0.90838
108956182	chr11:108956182:T:C	5.00691e-06	-1.50647	-1.39726
108956447	chr11:108956447:G:A	2.3063e-05	-9.99416e-11	-1.37632
108956639	chr11:108956639:T:G	1.595e-05	-0.774929	-0.970159
108957389	chr11:108957389:C:T	2.01631e-05	-1.5107	-3.91713e-10
108957494	chr11:108957494:G:A	0.00014193	-1.40139	1.84217
108957682	chr11:108957682:T:C	2.05488e-05	-1.49175	-3.91713e-10
108957782	chr11:108957782:T:G	0.000957307	-9.99416e-11	2.34958
108958389	chr11:108958389:C:G	2.2389e-05	-9.99416e-11	-1.40598
108958579	chr11:108958579:A:G	2.5039e-05	-9.99416e-11	-1.29411
108958631	chr11:108958631:A:T	2.77057e-05	-1.49628	0.303372
108958997	chr11:108958997:G:C	2.76843e-05	-1.38919	0.195512
108959073	chr11:108959073:A:C	3.01816e-05	-9.99416e-11	-1.10732
108959355	chr11:108959355:T:A	9.11996e-06	-1.50462	-0.799462
108959947	chr11:108959947:G:A	0.00040539	-9.99416e-11	1.4903
108960557	chr11:108960557:T:G	5.6775e-05	-9.99416e-11	-0.475453
108960823	chr11:108960823:A:G	0.00106153	-9.99416e-11	2.45292
108961363	chr11:108961363:A:T	4.00726e-05	-9.99416e-11	-0.823855
108961764	chr11:108961764:A:G	3.47516e-05	-9.99416e-11	-0.966325
108961802	chr11:108961802:A:G	1.3804e-05	-1.5045	-0.385092
108961932	chr11:108961932:G:A	3.066e-05	-9.99416e-11	-1.09159
108962014	chr11:108962014:G:A	4.92786e-06	-1.5139	-1.40574
108962579	chr11:108962579:G:A	5.18586e-06	-1.50266	-1.36595
108962894	chr11:108962894:A:G	7.19022e-06	-1.46976	-1.07206
108962897	chr11:108962897:G:T	7.20775e-06	-1.47293	-1.06646
108962901	chr11:108962901:T:C	7.1504e-06	-1.4714	-1.07598
108962971	chr11:108962971:T:C	9.89688e-06	-0.874115	-1.34822
108963234	chr11:108963234:T:G	3.98377e-05	-9.99416e-11	-0.829734
108963371	chr11:108963371:A:G	0.000145856	0.468074	-3.91713e-10
108963744	chr11:108963744:G:A	1.21293e-05	-0.896676	-1.12224
108963979	chr11:108963979:G:A	2.26597e-05	-9.99416e-11	-1.39396
108964022	chr11:108964022:G:A	5.57808e-06	-1.43925	-1.35646
108964138	chr11:108964138:A:G	2.24366e-05	-9.99416e-11	-1.40386
108964810	chr11:108964810:G:T	4.74696e-05	-9.99416e-11	-0.65446
108964971	chr11:108964971:C:T	2.61106e-05	-9.99416e-11	-1.25221
108965005	chr11:108965005:C:T	6.2217e-05	-9.99416e-11	-0.383921
108965245	chr11:108965245:G:A	4.18386e-05	-9.99416e-11	-0.780729
108965512	chr11:108965512:A:G	2.24083e-05	-9.99416e-11	-1.40512
108965675	chr11:108965675:G:A	5.32913e-06	-1.49726	-1.3441
108965681	chr11:108965681:A:C	2.58316e-05	-9.99416e-11	-1.26295
108965890	chr11:108965890:C:T	2.28468e-05	-9.99416e-11	-1.38574
108965994	chr11:108965994:T:A	2.63985e-05	-9.99416e-11	-1.24124
108966488	chr11:108966488:G:A	1.02881e-05	-1.45023	-0.733339
108966502	chr11:108966502:T:C	2.23888e-05	-9.99416e-11	-1.40599
108966603	chr11:108966603:C:T	9.14832e-05	0.00160616	-3.91713e-10
108967026	chr11:108967026:C:T	2.27978e-05	-9.99416e-11	-1.38788
108967796	chr11:108967796:A:G	5.05752e-05	-0.591088	-3.91713e-10
108967871	chr11:108967871:G:A	8.36011e-05	-9.99416e-11	-0.0884927
108968773	chr11:108968773:TG:T	7.2688e-05	0.00838894	-0.236762
108968931	chr11:108968931:C:T	0.000112094	0.165701	0.0390861
108968951	chr11:108968951:T:C	1.14681e-05	-1.5078	-0.567182
108969296	chr11:108969296:T:C	9.15447e-06	-1.51418	-0.786125
108969379	chr11:108969379:C:T	0.000722663	-0.0884948	2.15689
108969603	chr11:108969603:A:G	9.52579e-06	-1.02567	-1.23487
108969698	chr11:108969698:C:T	6.30938e-06	-1.27453	-1.39799
108969855	chr11:108969855:G:A	5.2507e-06	-1.46186	-1.39433
108969891	chr11:108969891:T:C	7.25837e-05	-9.99416e-11	-0.229808
108970224	chr11:108970224:T:C	2.63575e-05	-1.51552	0.27272
108970353	chr11:108970353:A:G	9.38897e-06	-1.47934	-0.795677
108970543	chr11:108970543:G:C	2.24771e-05	-9.99416e-11	-1.40205
108970544	chr11:108970544:C:A	2.24744e-05	-9.99416e-11	-1.40217
108970626	chr11:108970626:G:A	1.46502e-05	-0.704153	-1.12594
108970651	chr11:108970651:T:C	4.672e-05	-9.99416e-11	-0.670378
108970999	chr11:108970999:G:A	2.00839e-05	-1.51463	-3.91713e-10
```
