## Supplementary material for "Characterization of shared and ancestry-specific signals driving complex traits using multi-ancestry fine-mapping": susiex_nc3.cs80.cs

```
CS_ID	SNP	BP	REF_ALLELE	ALT_ALLELE	REF_FRQ	BETA	SE	-LOG10P	CS_PIP	OVRL_PIP
1	chr11:107979426:C:T	107979426	T,NA	C,NA	1,NA	inf,NA	inf,NA	4.67388,NA	0.405539	0.406443
1	chr11:108701161:G:A	108701161	NA,A	NA,G	NA,1	NA,inf	NA,inf	NA,3.27741	0.0108432	0.0227796
1	chr11:108121009:T:A	108121009	NA,A	NA,T	NA,1	NA,inf	NA,inf	NA,4.11485	0.00730624	0.0160967
1	chr11:108493543:C:T	108493543	T,T	C,C	1,1	inf,-inf	inf,inf	3.30903,2.0886	0.00477914	0.0162493
1	chr11:108528822:C:A	108528822	A,A	C,C	1,1	inf,-inf	inf,inf	0.930635,2.99445	0.00410787	0.00898602
1	chr11:108565591:A:G	108565591	G,G	A,A	1,1	-inf,inf	inf,inf	4.08896,1.09535	0.00385231	0.0271349
1	chr11:108570438:A:G	108570438	G,G	A,A	1,1	inf,inf	inf,inf	0.348871,4.01712	0.00334455	0.00690669
1	chr11:108201545:C:T	108201545	NA,T	NA,C	NA,1	NA,inf	NA,inf	NA,3.6933	0.00324632	0.00716017
1	chr11:108526609:C:T	108526609	T,T	C,C	1,1	inf,-inf	inf,inf	0.991566,2.88155	0.00316956	0.00691631
1	chr11:107980073:AG:A	107980073	A,A	AG,AG	1,1	-inf,inf	inf,inf	2.63374,1.90089	0.00312436	0.0196314
1	chr11:108173364:T:A	108173364	A,A	T,T	1,1	inf,-inf	inf,inf	3.66652,1.73965	0.003123	0.0109048
1	chr11:108187685:G:GA	108187685	NA,GA	NA,G	NA,1	NA,inf	NA,inf	NA,3.86511	0.00310726	0.00676464
1	chr11:108620114:C:CT	108620114	NA,CT	NA,C	NA,1	NA,inf	NA,inf	NA,3.45764	0.00306178	0.00675394
1	chr11:108269924:A:G	108269924	NA,G	NA,A	NA,1	NA,inf	NA,inf	NA,3.64532	0.00298367	0.00657876
1	chr11:107980854:T:A	107980854	A,A	T,T	1,1	-inf,inf	inf,inf	2.70895,1.79547	0.00297139	0.0186303
1	chr11:107980907:G:A	107980907	A,A	G,G	1,1	-inf,inf	inf,inf	2.4495,1.98029	0.00286031	0.0167785
1	chr11:108623001:T:A	108623001	NA,A	NA,T	NA,1	NA,inf	NA,inf	NA,3.38717	0.00271018	0.00597634
1	chr11:108344670:T:G	108344670	G,G	T,T	1,1	-inf,inf	inf,inf	5.04766,1.30615	0.00220282	0.0528462
1	chr11:108955238:A:G	108955238	NA,G	NA,A	NA,1	NA,inf	NA,inf	NA,2.43342	0.00219929	0.00471774
1	chr11:108795966:T:A	108795966	NA,A	NA,T	NA,1	NA,inf	NA,inf	NA,2.3845	0.00214662	0.0045725
1	chr11:108444879:C:T	108444879	T,NA	C,NA	1,NA	-inf,NA	inf,NA	3.79114,NA	0.00213615	0.00878271
1	chr11:108314476:T:C	108314476	NA,C	NA,T	NA,1	NA,inf	NA,inf	NA,3.43818	0.00211358	0.00465768
1	chr11:108801693:A:G	108801693	NA,G	NA,A	NA,1	NA,inf	NA,inf	NA,2.36782	0.00207762	0.00442611
1	chr11:108510520:C:T	108510520	T,T	C,C	1,1	inf,-inf	inf,inf	0.998466,2.64531	0.00196065	0.0042731
1	chr11:108568360:G:A	108568360	A,A	G,G	1,1	-inf,inf	inf,inf	3.48456,0.810276	0.0019536	0.0115786
1	chr11:108443289:T:C	108443289	C,C	T,T	1,1	inf,-inf	inf,inf	3.25981,1.7298	0.00193549	0.00644874
1	chr11:108665065:C:T	108665065	T,T	C,C	1,1	inf,-inf	inf,inf	2.02261,2.09392	0.00192881	0.00357135
1	chr11:108501197:G:T	108501197	T,T	G,G	1,1	-inf,inf	inf,inf	5.02156,0.210105	0.00191336	0.0176342
1	chr11:107982134:A:G	107982134	G,G	A,A	1,1	-inf,inf	inf,inf	2.44444,1.89906	0.00179984	0.0116513
1	chr11:108610307:C:T	108610307	NA,T	NA,C	NA,1	NA,inf	NA,inf	NA,3.18402	0.00179792	0.00390444
1	chr11:107739266:G:A	107739266	A,NA	G,NA	1,NA	inf,NA	inf,NA	2.38457,NA	0.0017512	0.00213735
1	chr11:108140022:A:G	108140022	NA,G	NA,A	NA,1	NA,-inf	NA,inf	NA,1.99852	0.00169605	0.00388247
1	chr11:108960823:A:G	108960823	NA,G	NA,A	NA,1	NA,inf	NA,inf	NA,2.27571	0.00163945	0.0034072
1	chr11:108155787:T:C	108155787	NA,C	NA,T	NA,1	NA,inf	NA,inf	NA,3.72616	0.00163634	0.00355045
1	chr11:107744182:A:G	107744182	G,G	A,A	1,1	inf,-inf	inf,inf	1.33441,2.19236	0.00159133	0.00252158
1	chr11:107978193:G:A	107978193	A,A	G,G	1,1	-inf,inf	inf,inf	2.55254,1.37593	0.00157186	0.0091948
1	chr11:108957782:T:G	108957782	NA,G	NA,T	NA,1	NA,inf	NA,inf	NA,2.22636	0.00147658	0.00307308
1	chr11:108570097:C:A	108570097	NA,A	NA,C	NA,1	NA,inf	NA,inf	NA,2.94345	0.00147096	0.00314359
1	chr11:108569357:G:GGAGACAGAGCCTCTCTCTGTCACGCAAGCTGGAGTGC	108569357	NA,GGAGACAGAGCCTCTCTCTGTCACGCAAGCTGGAGTGC	NA,G	NA,1	NA,inf	NA,inf	NA,3.07203	0.00146465	0.00323602
1	chr11:108649905:C:A	108649905	A,A	C,C	1,1	inf,-inf	inf,inf	2.91617,0.740054	0.00143635	0.00222384
1	chr11:108608919:G:A	108608919	NA,A	NA,G	NA,1	NA,inf	NA,inf	NA,2.97258	0.00139635	0.0030595
1	chr11:108181701:G:A	108181701	A,A	G,G	1,1	-inf,inf	inf,inf	4.25273,0.844151	0.00138033	0.0187276
1	chr11:108631620:A:T	108631620	T,T	A,A	1,1	inf,-inf	inf,inf	3.25106,0.0441747	0.00135442	0.00218194
1	chr11:108278480:T:G	108278480	G,NA	T,NA	1,NA	-inf,NA	inf,NA	3.5205,NA	0.00134804	0.00534235
1	chr11:108669775:G:A	108669775	A,A	G,G	1,1	inf,-inf	inf,inf	1.96541,1.91234	0.00131738	0.00243792
1	chr11:108340150:CTTTAT:C	108340150	C,C	CTTTAT,CTTTAT	1,1	inf,-inf	inf,inf	3.13498,1.61848	0.0013031	0.00426001
1	chr11:108811567:A:G	108811567	G,G	A,A	1,1	inf,-inf	inf,inf	1.64792,2.13093	0.00129515	0.00240695
1	chr11:107985525:G:A	107985525	A,A	G,G	1,1	-inf,inf	inf,inf	2.40912,1.74361	0.00127992	0.00796752
1	chr11:108665560:A:C	108665560	C,C	A,A	1,1	inf,-inf	inf,inf	1.87446,2.01231	0.00127257	0.00236904
1	chr11:108532657:C:T	108532657	T,T	C,C	1,1	-inf,inf	inf,inf	4.83229,0.024112	0.00125751	0.0100829
1	chr11:108969379:C:T	108969379	T,T	C,C	1,1	inf,inf	inf,inf	1.04936,2.34677	0.00124793	0.00214147
1	chr11:107940309:G:A	107940309	A,NA	G,NA	1,NA	-inf,NA	inf,NA	2.06648,NA	0.00122252	0.00244197
1	chr11:108333236:G:A	108333236	NA,A	NA,G	NA,1	NA,inf	NA,inf	NA,3.18715	0.00120242	0.0026404
1	chr11:108183355:A:G	108183355	G,G	A,A	1,1	-inf,inf	inf,inf	4.6484,1.25253	0.00119384	0.0248574
1	chr11:108349393:G:A	108349393	NA,A	NA,G	NA,1	NA,inf	NA,inf	NA,2.29084	0.00116821	0.00248582
1	chr11:107985824:G:A	107985824	A,A	G,G	1,1	-inf,inf	inf,inf	2.39842,1.68081	0.00112624	0.00691843
1	chr11:107983492:G:A	107983492	A,A	G,G	1,1	-inf,-inf	inf,inf	2.43165,0.139087	0.00111126	0.00386521
1	chr11:108718587:G:A	108718587	A,A	G,G	1,1	inf,-inf	inf,inf	1.97965,1.79156	0.00108431	0.00201248
1	chr11:108230134:G:T	108230134	NA,T	NA,G	NA,1	NA,inf	NA,inf	NA,3.00047	0.001077	0.00237486
1	chr11:108644224:C:T	108644224	T,T	C,C	1,1	inf,-inf	inf,inf	3.08171,0.00517319	0.00106781	0.00169804
1	chr11:107800800:GAA:G	107800800	NA,G	NA,GAA	NA,1	NA,-inf	NA,inf	NA,1.99215	0.00104303	0.00227048
1	chr11:108212134:A:G	108212134	NA,G	NA,A	NA,1	NA,inf	NA,inf	NA,2.9632	0.00101816	0.00224449
1	chr11:108717498:A:T	108717498	T,T	A,A	1,1	inf,-inf	inf,inf	1.92264,1.80761	0.00101084	0.00187807
1	chr11:108168211:C:T	108168211	NA,T	NA,C	NA,1	NA,inf	NA,inf	NA,2.95661	0.00100606	0.00221752
1	chr11:108099892:TAAAC:T	108099892	T,NA	TAAAC,NA	1,NA	inf,NA	inf,NA	1.62647,NA	0.000992533	0.00245909
1	chr11:108180056:G:A	108180056	NA,A	NA,G	NA,1	NA,inf	NA,inf	NA,2.94525	0.000990767	0.00218358
1	chr11:108194525:A:G	108194525	G,G	A,A	1,1	-inf,inf	inf,inf	4.5182,1.2227	0.000979185	0.0193005
1	chr11:108155197:A:T	108155197	NA,T	NA,A	NA,1	NA,inf	NA,inf	NA,3.05109	0.00096663	0.00212313
1	chr11:108598154:T:C	108598154	NA,C	NA,T	NA,1	NA,inf	NA,inf	NA,2.801	0.000959513	0.00212078
1	chr11:107866421:C:G	107866421	G,NA	C,NA	1,NA	-inf,NA	inf,NA	1.78223,NA	0.000953074	0.00197376
1	chr11:108497253:T:C	108497253	NA,C	NA,T	NA,1	NA,inf	NA,inf	NA,2.26279	0.000950686	0.00201363
1	chr11:108253652:G:A	108253652	NA,A	NA,G	NA,1	NA,inf	NA,inf	NA,2.91732	0.000943555	0.00207947
1	chr11:108228504:T:C	108228504	NA,C	NA,T	NA,1	NA,inf	NA,inf	NA,3.0366	0.000943008	0.00207117
1	chr11:108576401:G:A	108576401	A,A	G,G	1,1	-inf,-inf	inf,inf	2.34985,1.2108	0.000937742	0.00212007
1	chr11:108640336:G:A	108640336	A,A	G,G	1,1	inf,inf	inf,inf	3.00707,0.0381031	0.000929131	0.00148645
1	chr11:107918485:G:A	107918485	A,NA	G,NA	1,NA	inf,NA	inf,NA	1.93053,NA	0.000924854	0.00185639
1	chr11:108160649:G:A	108160649	A,A	G,G	1,1	-inf,inf	inf,inf	4.09243,0.762626	0.000923316	0.0115986
1	chr11:108148993:C:CGAGG	108148993	NA,CGAGG	NA,C	NA,1	NA,inf	NA,inf	NA,2.98974	0.000915345	0.00200866
1	chr11:108423780:G:A	108423780	NA,A	NA,G	NA,1	NA,inf	NA,inf	NA,2.99729	0.000888049	0.00194973
1	chr11:108808619:C:G	108808619	G,G	C,C	1,1	inf,-inf	inf,inf	1.70199,1.82221	0.000880368	0.00168408
1	chr11:108645444:AC:A	108645444	A,A	AC,AC	1,1	inf,-inf	inf,inf	2.90673,0.23314	0.000874265	0.00139002
1	chr11:108184017:C:A	108184017	NA,A	NA,C	NA,1	NA,inf	NA,inf	NA,2.98029	0.000865507	0.00190041
1	chr11:108167816:T:C	108167816	NA,C	NA,T	NA,1	NA,inf	NA,inf	NA,3.30127	0.000862944	0.00187144
1	chr11:108189557:T:C	108189557	C,C	T,T	1,1	-inf,inf	inf,inf	4.47575,1.19077	0.000860529	0.016553
1	chr11:108663713:G:A	108663713	A,A	G,G	1,1	-inf,-inf	inf,inf	1.39858,2.1553	0.000860184	0.00194614
1	chr11:108271467:G:A	108271467	NA,A	NA,G	NA,1	NA,inf	NA,inf	NA,2.85975	0.000859056	0.00189244
1	chr11:108166023:T:G	108166023	NA,G	NA,T	NA,1	NA,inf	NA,inf	NA,2.9735	0.000850319	0.00186705
1	chr11:107977257:A:G	107977257	G,G	A,A	1,1	-inf,inf	inf,inf	2.83338,0.953981	0.000844853	0.00478872
1	chr11:108148989:GCCTC:G	108148989	NA,G	NA,GCCTC	NA,1	NA,inf	NA,inf	NA,2.93705	0.000843196	0.00184987
1	chr11:108299439:G:A	108299439	NA,A	NA,G	NA,1	NA,inf	NA,inf	NA,2.49362	0.0008426	0.00184206
1	chr11:108486410:G:A	108486410	A,NA	G,NA	1,NA	-inf,NA	inf,NA	3.17321,NA	0.000841998	0.00314011
1	chr11:108870467:T:C	108870467	NA,C	NA,T	NA,1	NA,inf	NA,inf	NA,1.57735	0.000836646	0.00175777
1	chr11:108322997:C:T	108322997	T,NA	C,NA	1,NA	inf,NA	inf,NA	1.6328,NA	0.000834736	0.00201968
1	chr11:108639027:A:G	108639027	G,G	A,A	1,1	inf,inf	inf,inf	2.94751,0.0760191	0.000834194	0.00134207
1	chr11:108574175:C:T	108574175	NA,T	NA,C	NA,1	NA,inf	NA,inf	NA,2.72884	0.000830935	0.00183009
1	chr11:108460090:G:A	108460090	NA,A	NA,G	NA,1	NA,inf	NA,inf	NA,2.9562	0.000830728	0.00182367
1	chr11:108809742:A:G	108809742	G,G	A,A	1,1	inf,-inf	inf,inf	1.73936,1.75859	0.000829491	0.00158798
1	chr11:108417994:T:C	108417994	NA,C	NA,T	NA,1	NA,inf	NA,inf	NA,2.95095	0.000826875	0.0018149
1	chr11:107985293:A:T	107985293	T,T	A,A	1,1	-inf,inf	inf,inf	2.30604,1.38354	0.000825006	0.00488822
1	chr11:108576101:T:C	108576101	NA,C	NA,T	NA,1	NA,inf	NA,inf	NA,2.72198	0.000821784	0.00180981
1	chr11:108374650:G:A	108374650	NA,A	NA,G	NA,1	NA,inf	NA,inf	NA,2.93437	0.000804151	0.0017656
1	chr11:108754636:C:T	108754636	T,T	C,C	1,1	inf,-inf	inf,inf	0.598242,2.53764	0.000801153	0.0015083
1	chr11:108755740:G:C	108755740	C,C	G,G	1,1	inf,-inf	inf,inf	1.98111,1.6054	0.000800716	0.00149503
1	chr11:108649407:A:T	108649407	T,T	A,A	1,1	inf,-inf	inf,inf	2.88663,0.174444	0.000798645	0.00127515
1	chr11:108743852:G:A	108743852	A,NA	G,NA	1,NA	inf,NA	inf,NA	1.92188,NA	0.000793305	0.00107583
1	chr11:108740652:T:C	108740652	C,NA	T,NA	1,NA	inf,NA	inf,NA	1.89951,NA	0.000789836	0.00106695
1	chr11:107743365:T:C	107743365	C,NA	T,NA	1,NA	-inf,NA	inf,NA	1.86208,NA	0.000787514	0.00159086
1	chr11:108649989:G:C	108649989	C,C	G,G	1,1	inf,inf	inf,inf	2.92837,0.0197422	0.000785618	0.00126293
1	chr11:108306372:T:G	108306372	NA,G	NA,T	NA,1	NA,inf	NA,inf	NA,2.92281	0.000783443	0.0017198
1	chr11:108199846:C:T	108199846	NA,T	NA,C	NA,1	NA,inf	NA,inf	NA,2.91624	0.000781824	0.00171629
1	chr11:108808740:A:G	108808740	G,G	A,A	1,1	inf,-inf	inf,inf	1.68633,1.76512	0.000771452	0.00147774
1	chr11:108153323:T:C	108153323	C,C	T,T	1,1	-inf,inf	inf,inf	4.2418,1.27875	0.000771191	0.0141046
1	chr11:108575488:C:A	108575488	NA,A	NA,C	NA,1	NA,inf	NA,inf	NA,2.65438	0.000767313	0.00168844
1	chr11:108308382:CTTTAT:C	108308382	NA,C	NA,CTTTAT	NA,1	NA,inf	NA,inf	NA,2.90408	0.000765708	0.00168064
1	chr11:108455368:G:T	108455368	NA,T	NA,G	NA,1	NA,inf	NA,inf	NA,2.89747	0.000758602	0.00166483
1	chr11:108664243:C:T	108664243	T,T	C,C	1,1	-inf,-inf	inf,inf	1.45986,2.02198	0.000757985	0.00172542
1	chr11:108675411:T:C	108675411	C,C	T,T	1,1	-inf,-inf	inf,inf	1.4355,2.04698	0.000756788	0.00171492
1	chr11:108642993:A:G	108642993	G,G	A,A	1,1	inf,-inf	inf,inf	2.76256,0.287267	0.00075548	0.00121344
1	chr11:108219608:T:C	108219608	C,NA	T,NA	1,NA	-inf,NA	inf,NA	1.48958,NA	0.000753469	0.00160694
1	chr11:108679269:A:G	108679269	G,G	A,A	1,1	-inf,inf	inf,inf	0.548845,2.25844	0.000750476	0.00173191
1	chr11:108287864:G:A	108287864	NA,A	NA,G	NA,1	NA,inf	NA,inf	NA,2.88879	0.000747592	0.00164084
1	chr11:108147557:TTAAAAA:T	108147557	T,NA	TTAAAAA,NA	1,NA	inf,NA	inf,NA	1.5671,NA	0.000740132	0.00179935
1	chr11:108649751:A:G	108649751	G,G	A,A	1,1	inf,-inf	inf,inf	2.85124,0.157729	0.000734057	0.00117562
1	chr11:108688326:A:G	108688326	G,G	A,A	1,1	inf,-inf	inf,inf	1.88308,1.65917	0.000733928	0.00137205
1	chr11:108304031:G:A	108304031	A,NA	G,NA	1,NA	inf,NA	inf,NA	1.56378,NA	0.000730735	0.0017694
1	chr11:108462645:T:C	108462645	NA,C	NA,T	NA,1	NA,inf	NA,inf	NA,2.86522	0.000722104	0.00158441
1	chr11:108031799:G:T	108031799	NA,T	NA,G	NA,1	NA,inf	NA,inf	NA,1.71152	0.000722011	0.00153818
1	chr11:108334081:CAT:C	108334081	NA,C	NA,CAT	NA,1	NA,inf	NA,inf	NA,2.39696	0.000719332	0.00157169
1	chr11:108316878:A:C	108316878	NA,C	NA,A	NA,1	NA,inf	NA,inf	NA,2.85806	0.000712932	0.0015643
1	chr11:108463547:T:C	108463547	NA,C	NA,T	NA,1	NA,inf	NA,inf	NA,2.85246	0.000710029	0.00155793
1	chr11:108158206:T:C	108158206	NA,C	NA,T	NA,1	NA,inf	NA,inf	NA,3.04577	0.000705176	0.00152179
1	chr11:107800875:A:G	107800875	G,G	A,A	1,1	inf,inf	inf,inf	1.58747,1.80711	0.000695288	0.00107767
1	chr11:107979557:G:T	107979557	T,T	G,G	1,1	-inf,-inf	inf,inf	2.33972,0.115493	0.000690702	0.00194692
1	chr11:108272572:A:G	108272572	NA,G	NA,A	NA,1	NA,inf	NA,inf	NA,2.83579	0.000689292	0.00151237
1	chr11:108433255:C:A	108433255	A,NA	C,NA	1,NA	-inf,NA	inf,NA	4.60939,NA	0.000686723	0.00607336
1	chr11:108310501:T:C	108310501	NA,C	NA,T	NA,1	NA,inf	NA,inf	NA,2.84042	0.000685693	0.00150167
1	chr11:108112811:C:T	108112811	T,T	C,C	1,1	inf,-inf	inf,inf	3.84959,0.943675	0.00067977	0.0022795
1	chr11:108194999:T:G	108194999	NA,G	NA,T	NA,1	NA,inf	NA,inf	NA,2.82545	0.000678509	0.00148877
1	chr11:108481730:AAAG:A	108481730	A,A	AAAG,AAAG	1,1	-inf,inf	inf,inf	4.44093,1.04461	0.000674393	0.0119379
1	chr11:107803294:A:C	107803294	C,C	A,A	1,1	inf,inf	inf,inf	1.55755,1.7926	0.000673234	0.00104758
1	chr11:108675741:A:G	108675741	G,G	A,A	1,1	-inf,-inf	inf,inf	1.36437,2.04698	0.000669608	0.00151441
1	chr11:108675438:CA:C	108675438	C,C	CA,CA	1,1	-inf,-inf	inf,inf	1.35804,2.04871	0.000668774	0.00151134
1	chr11:108685420:C:T	108685420	T,T	C,C	1,1	-inf,-inf	inf,inf	1.34987,2.05389	0.000663553	0.00149919
1	chr11:107803307:A:G	107803307	G,G	A,A	1,1	inf,inf	inf,inf	1.57217,1.77518	0.000661298	0.00102764
1	chr11:108721600:C:T	108721600	T,T	C,C	1,1	inf,-inf	inf,inf	1.73812,1.75244	0.000660799	0.00123707
1	chr11:108649913:T:G	108649913	G,G	T,T	1,1	inf,-inf	inf,inf	2.7994,0.150082	0.000659831	0.00106013
1	chr11:107752334:A:G	107752334	NA,G	NA,A	NA,1	NA,inf	NA,inf	NA,1.89297	0.000659448	0.00141078
1	chr11:107799210:T:C	107799210	C,C	T,T	1,1	inf,inf	inf,inf	1.61378,1.74547	0.000659086	0.00101889
1	chr11:108687234:A:G	108687234	G,G	A,A	1,1	inf,-inf	inf,inf	1.8136,1.67282	0.000656396	0.00122843
1	chr11:108572592:CTT:C	108572592	NA,C	NA,CTT	NA,1	NA,inf	NA,inf	NA,2.5574	0.000655771	0.00144223
1	chr11:108670700:T:C	108670700	C,C	T,T	1,1	-inf,-inf	inf,inf	1.36197,2.03705	0.000653758	0.00147827
1	chr11:107800311:C:CA	107800311	CA,CA	C,C	1,1	inf,inf	inf,inf	1.65775,1.69683	0.000650427	0.00100135
1	chr11:108952272:G:C	108952272	C,C	G,G	1,1	inf,-inf	inf,inf	1.21761,2.34737	0.000650403	0.00127099
1	chr11:108540191:C:T	108540191	NA,T	NA,C	NA,1	NA,inf	NA,inf	NA,2.57635	0.000648509	0.00142254
1	chr11:107797396:C:A	107797396	A,A	C,C	1,1	inf,inf	inf,inf	1.6035,1.73867	0.000645087	0.000998454
1	chr11:107808287:T:C	107808287	C,C	T,T	1,1	inf,inf	inf,inf	1.68691,1.65572	0.000644436	0.000990464
1	chr11:108721781:T:C	108721781	C,C	T,T	1,1	inf,-inf	inf,inf	1.70653,1.76794	0.000644036	0.00120583
1	chr11:108693228:T:C	108693228	C,C	T,T	1,1	inf,-inf	inf,inf	1.81622,1.65595	0.000642152	0.00120485
1	chr11:107808070:A:G	107808070	G,G	A,A	1,1	inf,inf	inf,inf	1.70252,1.63698	0.000640177	0.00098242
1	chr11:108539534:C:T	108539534	T,T	C,C	1,1	inf,-inf	inf,inf	0.993426,2.51213	0.000640147	0.00134106
1	chr11:108547711:AAT:A	108547711	NA,A	NA,AAT	NA,1	NA,inf	NA,inf	NA,1.31769	0.000634983	0.00141384
1	chr11:107799733:A:G	107799733	G,G	A,A	1,1	inf,inf	inf,inf	1.58916,1.74778	0.000634925	0.000984209
1	chr11:108959947:G:A	108959947	NA,A	NA,G	NA,1	NA,inf	NA,inf	NA,1.93868	0.000626092	0.00131853
1	chr11:108543935:C:T	108543935	NA,T	NA,C	NA,1	NA,inf	NA,inf	NA,1.31194	0.000625996	0.00139295
1	chr11:107797972:T:A	107797972	A,A	T,T	1,1	inf,inf	inf,inf	1.63175,1.69812	0.000623392	0.000962612
1	chr11:108686849:A:G	108686849	G,G	A,A	1,1	-inf,-inf	inf,inf	1.28281,2.07656	0.000614472	0.00138637
1	chr11:108473309:G:A	108473309	A,A	G,G	1,1	-inf,inf	inf,inf	4.29896,1.10398	0.000613845	0.0106894
1	chr11:108673118:G:T	108673118	T,T	G,G	1,1	-inf,-inf	inf,inf	1.32402,2.03401	0.000613171	0.00138325
1	chr11:108822517:A:G	108822517	G,G	A,A	1,1	inf,-inf	inf,inf	1.60509,1.85857	0.000610958	0.00114916
1	chr11:108733329:G:A	108733329	A,A	G,G	1,1	-inf,-inf	inf,inf	1.33237,2.01815	0.000609591	0.00137681
1	chr11:108895180:C:T	108895180	NA,T	NA,C	NA,1	NA,inf	NA,inf	NA,1.92394	0.000609291	0.00128194
1	chr11:107805850:C:T	107805850	T,T	C,C	1,1	inf,inf	inf,inf	1.6741,1.63154	0.000603808	0.000929641
1	chr11:108139327:T:C	108139327	C,NA	T,NA	1,NA	-inf,NA	inf,NA	1.3915,NA	0.000602707	0.00128491
1	chr11:108687513:G:A	108687513	A,A	G,G	1,1	-inf,-inf	inf,inf	1.27518,2.06885	0.000598062	0.00134917
1	chr11:107801127:G:A	107801127	A,A	G,G	1,1	inf,inf	inf,inf	1.57977,1.72244	0.00059697	0.000926803
1	chr11:107799953:A:G	107799953	G,G	A,A	1,1	inf,inf	inf,inf	1.5521,1.74122	0.000593398	0.000923761
1	chr11:107989079:G:A	107989079	A,A	G,G	1,1	inf,inf	inf,inf	2.34823,0.0713494	0.00058883	0.00177404
1	chr11:107801037:T:C	107801037	C,C	T,T	1,1	inf,inf	inf,inf	1.63139,1.66571	0.000587717	0.000908049
1	chr11:107799091:C:T	107799091	T,T	C,C	1,1	inf,inf	inf,inf	1.5362,1.75375	0.00058699	0.000915314
1	chr11:107799613:C:T	107799613	T,T	C,C	1,1	inf,inf	inf,inf	1.57027,1.71794	0.000582484	0.000905265
1	chr11:108422118:C:T	108422118	T,NA	C,NA	1,NA	-inf,NA	inf,NA	1.37135,NA	0.000581379	0.00124089
1	chr11:108679779:G:A	108679779	A,A	G,G	1,1	-inf,-inf	inf,inf	1.28189,2.04272	0.000580813	0.00130632
1	chr11:108243779:A:G	108243779	G,G	A,A	1,1	-inf,inf	inf,inf	4.42206,1.01057	0.000578383	0.0101516
1	chr11:107799720:A:G	107799720	G,G	A,A	1,1	inf,inf	inf,inf	1.54113,1.74098	0.000577784	0.00090062
1	chr11:108802239:A:G	108802239	G,G	A,A	1,1	-inf,-inf	inf,inf	2.00209,1.41307	0.000576482	0.00121009
1	chr11:107908678:G:A	107908678	A,A	G,G	1,1	-inf,inf	inf,inf	0.942669,2.04892	0.000576458	0.00121734
1	chr11:107987843:C:G	107987843	G,G	C,C	1,1	inf,-inf	inf,inf	2.32528,0.0295732	0.000574859	0.00174983
1	chr11:108663833:T:C	108663833	C,C	T,T	1,1	-inf,-inf	inf,inf	1.34949,1.96855	0.000574817	0.00130083
1	chr11:108664910:C:T	108664910	T,T	C,C	1,1	-inf,-inf	inf,inf	1.35813,1.95573	0.00056937	0.00128869
1	chr11:108815567:T:C	108815567	NA,C	NA,T	NA,1	NA,inf	NA,inf	NA,1.38625	0.000565089	0.00118816
1	chr11:108544467:C:T	108544467	NA,T	NA,C	NA,1	NA,inf	NA,inf	NA,2.48716	0.000560024	0.00122801
1	chr11:107800464:G:T	107800464	T,T	G,G	1,1	inf,inf	inf,inf	1.58329,1.68263	0.000558681	0.00086747
1	chr11:108707208:C:T	108707208	T,T	C,C	1,1	-inf,inf	inf,inf	0.218455,2.29691	0.000558512	0.00128814
1	chr11:107974639:A:G	107974639	G,G	A,A	1,1	-inf,inf	inf,inf	2.11351,0.040838	0.000557641	0.00151236
1	chr11:107807319:G:A	107807319	A,A	G,G	1,1	inf,inf	inf,inf	1.58011,1.6717	0.000556487	0.000865341
1	chr11:107797841:T:C	107797841	C,C	T,T	1,1	inf,inf	inf,inf	1.56121,1.7008	0.000556371	0.000865875
1	chr11:108695791:A:G	108695791	G,G	A,A	1,1	inf,-inf	inf,inf	1.674,1.71119	0.000550729	0.00103235
1	chr11:107796893:A:G	107796893	G,G	A,A	1,1	inf,inf	inf,inf	1.5578,1.69762	0.000549536	0.000855463
1	chr11:108690013:T:C	108690013	C,C	T,T	1,1	inf,-inf	inf,inf	0.631524,2.26457	0.000549526	0.00106253
1	chr11:107802217:A:G	107802217	G,G	A,A	1,1	inf,inf	inf,inf	1.55661,1.69465	0.000545707	0.000849907
1	chr11:107804984:A:C	107804984	C,C	A,A	1,1	inf,inf	inf,inf	1.62075,1.62522	0.000545366	0.000844552
1	chr11:107801331:AAGC:CAGC	107801331	CAGC,CAGC	AAGC,AAGC	1,1	inf,inf	inf,inf	1.56652,1.68165	0.000542339	0.000843826
1	chr11:107803494:A:G	107803494	G,G	A,A	1,1	inf,inf	inf,inf	1.57425,1.67289	0.000541124	0.00084098
1	chr11:107802224:T:C	107802224	C,C	T,T	1,1	inf,inf	inf,inf	1.53754,1.70529	0.000539985	0.000842693
1	chr11:107801319:G:A	107801319	A,A	G,G	1,1	inf,inf	inf,inf	1.57396,1.67216	0.00053995	0.000839478
1	chr11:108543412:A:G	108543412	NA,G	NA,A	NA,1	NA,inf	NA,inf	NA,1.24561	0.00053976	0.00119996
1	chr11:108681885:C:T	108681885	T,T	C,C	1,1	-inf,-inf	inf,inf	1.23614,2.04539	0.000539462	0.00121372
1	chr11:108649710:C:T	108649710	T,T	C,C	1,1	inf,inf	inf,inf	2.5617,0.443339	0.000536755	0.000899452
1	chr11:108625404:A:G	108625404	NA,G	NA,A	NA,1	NA,inf	NA,inf	NA,1.26323	0.000531098	0.00120294
1	chr11:108841010:A:G	108841010	G,G	A,A	1,1	inf,-inf	inf,inf	1.90493,1.44809	0.000530108	0.00101557
1	chr11:107982027:A:G	107982027	G,G	A,A	1,1	-inf,inf	inf,inf	2.47419,1.08436	0.00052933	0.00286763
1	chr11:107800953:A:G	107800953	G,G	A,A	1,1	inf,inf	inf,inf	1.53488,1.6976	0.000528722	0.000825631
1	chr11:108925990:G:A	108925990	NA,A	NA,G	NA,1	NA,inf	NA,inf	NA,1.84154	0.000526283	0.00110881
1	chr11:107797191:C:T	107797191	T,T	C,C	1,1	inf,inf	inf,inf	1.54377,1.6856	0.000524993	0.000818897
1	chr11:107802623:C:G	107802623	G,G	C,C	1,1	inf,inf	inf,inf	1.53512,1.69028	0.000522203	0.000815235
1	chr11:108421954:C:T	108421954	NA,T	NA,C	NA,1	NA,inf	NA,inf	NA,1.59377	0.00052186	0.00110492
1	chr11:107802834:C:T	107802834	T,T	C,C	1,1	inf,inf	inf,inf	1.53808,1.68189	0.000517146	0.000807307
1	chr11:108684471:A:G	108684471	G,G	A,A	1,1	inf,-inf	inf,inf	1.81889,1.53255	0.000517075	0.000971457
1	chr11:107800966:A:G	107800966	G,G	A,A	1,1	inf,inf	inf,inf	1.54149,1.67714	0.000516135	0.000804995
1	chr11:108474520:T:C	108474520	C,NA	T,NA	1,NA	-inf,NA	inf,NA	1.32473,NA	0.000514566	0.00109541
1	chr11:107800968:A:G	107800968	G,G	A,A	1,1	inf,inf	inf,inf	1.57034,1.64839	0.000513464	0.000798855
1	chr11:107807445:T:C	107807445	C,C	T,T	1,1	inf,inf	inf,inf	1.6133,1.59304	0.000507546	0.000787022
1	chr11:108904428:T:C	108904428	NA,C	NA,T	NA,1	NA,inf	NA,inf	NA,1.82335	0.000506247	0.00106626
1	chr11:108144433:G:C	108144433	NA,C	NA,G	NA,1	NA,inf	NA,inf	NA,2.21935	0.00050433	0.00105523
1	chr11:107804359:T:C	107804359	C,C	T,T	1,1	inf,inf	inf,inf	1.59167,1.60912	0.000504242	0.000783719
1	chr11:107802859:G:A	107802859	A,A	G,G	1,1	inf,inf	inf,inf	1.52186,1.68063	0.000502396	0.000785801
1	chr11:107809580:C:T	107809580	T,T	C,C	1,1	inf,inf	inf,inf	1.60373,1.59122	0.000498627	0.000774088
1	chr11:107998538:A:G	107998538	NA,G	NA,A	NA,1	NA,inf	NA,inf	NA,2.75993	0.000498221	0.00112624
1	chr11:107802948:C:T	107802948	T,T	C,C	1,1	inf,inf	inf,inf	1.50349,1.69275	0.000498162	0.000780664
1	chr11:107797490:C:A	107797490	A,A	C,C	1,1	inf,inf	inf,inf	1.53838,1.65854	0.000496051	0.000774415
1	chr11:108676641:T:C	108676641	NA,C	NA,T	NA,1	NA,inf	NA,inf	NA,1.35016	0.0004946	0.00104047
1	chr11:107804072:A:G	107804072	G,G	A,A	1,1	inf,inf	inf,inf	1.56042,1.62694	0.000493695	0.000769688
1	chr11:107802817:T:C	107802817	C,C	T,T	1,1	inf,inf	inf,inf	1.51687,1.67459	0.000493135	0.000771828
1	chr11:108774454:G:A	108774454	A,A	G,G	1,1	inf,-inf	inf,inf	1.81543,1.48534	0.000489823	0.000919863
1	chr11:108511480:T:C	108511480	NA,C	NA,T	NA,1	NA,inf	NA,inf	NA,1.80593	0.000489194	0.00103115
1	chr11:107967019:G:A	107967019	A,NA	G,NA	1,NA	-inf,NA	inf,NA	1.43407,NA	0.000486927	0.00101463
1	chr11:107981491:A:G	107981491	G,G	A,A	1,1	-inf,inf	inf,inf	2.15044,0.00218184	0.00048659	0.00137742
1	chr11:108470920:T:C	108470920	NA,C	NA,T	NA,1	NA,inf	NA,inf	NA,1.53562	0.000486196	0.00102984
1	chr11:107803570:T:C	107803570	C,C	T,T	1,1	inf,inf	inf,inf	1.58109,1.60533	0.000483207	0.000750935
1	chr11:108545298:T:C	108545298	NA,C	NA,T	NA,1	NA,inf	NA,inf	NA,1.19255	0.000481091	0.00106891
1	chr11:108550001:T:C	108550001	NA,C	NA,T	NA,1	NA,inf	NA,inf	NA,1.18499	0.000480603	0.00106779
1	chr11:108902018:G:T	108902018	T,T	G,G	1,1	inf,-inf	inf,inf	1.25657,2.09504	0.000477881	0.000929108
1	chr11:108802481:C:T	108802481	T,T	C,C	1,1	-inf,-inf	inf,inf	1.25407,1.9504	0.00047757	0.00107378
1	chr11:108681453:A:G	108681453	G,G	A,A	1,1	-inf,-inf	inf,inf	1.22892,1.98285	0.000475666	0.00107037
1	chr11:108816240:C:T	108816240	NA,T	NA,C	NA,1	NA,inf	NA,inf	NA,1.28734	0.000474193	0.000996428
1	chr11:108546983:A:C	108546983	NA,C	NA,A	NA,1	NA,inf	NA,inf	NA,1.18111	0.000468683	0.00104155
1	chr11:107779968:A:G	107779968	G,NA	A,NA	1,NA	-inf,NA	inf,NA	1.72737,NA	0.000468437	0.00101513
1	chr11:107811632:A:T	107811632	T,T	A,A	1,1	inf,inf	inf,inf	1.64841,1.52475	0.000468426	0.00072443
1	chr11:107803632:G:A	107803632	A,A	G,G	1,1	inf,inf	inf,inf	1.55589,1.6109	0.000468308	0.000729911
1	chr11:107803537:G:C	107803537	C,C	G,G	1,1	inf,inf	inf,inf	1.62771,1.53509	0.000464979	0.000720101
1	chr11:108687458:T:C	108687458	C,C	T,T	1,1	-inf,-inf	inf,inf	1.26792,1.92867	0.000464582	0.00104931
1	chr11:108754228:A:G	108754228	NA,G	NA,A	NA,1	NA,inf	NA,inf	NA,1.31283	0.000464051	0.000976188
1	chr11:108340068:A:G	108340068	G,NA	A,NA	1,NA	-inf,NA	inf,NA	1.25906,NA	0.000456707	0.000974987
1	chr11:108424310:T:C	108424310	C,NA	T,NA	1,NA	-inf,NA	inf,NA	1.25716,NA	0.00045377	0.000969107
1	chr11:108521726:A:T	108521726	NA,T	NA,A	NA,1	NA,inf	NA,inf	NA,1.76498	0.000453491	0.00095633
1	chr11:108055182:C:T	108055182	T,NA	C,NA	1,NA	-inf,NA	inf,NA	2.40804,NA	0.000453044	0.00134896
1	chr11:108530731:G:A	108530731	NA,A	NA,G	NA,1	NA,inf	NA,inf	NA,2.34768	0.000451107	0.000989873
1	chr11:108766277:C:T	108766277	T,T	C,C	1,1	inf,-inf	inf,inf	0.587489,2.23704	0.000450039	0.000852822
1	chr11:108668877:G:A	108668877	A,A	G,G	1,1	-inf,-inf	inf,inf	1.24134,1.94379	0.000449975	0.00101326
1	chr11:108749090:A:C	108749090	C,NA	A,NA	1,NA	-inf,NA	inf,NA	1.63632,NA	0.000446822	0.000968349
1	chr11:108907571:C:T	108907571	NA,T	NA,C	NA,1	NA,inf	NA,inf	NA,1.26048	0.000446818	0.000940291
1	chr11:108562579:A:G	108562579	NA,G	NA,A	NA,1	NA,inf	NA,inf	NA,1.83841	0.000445349	0.000950829
1	chr11:108626290:C:T	108626290	NA,T	NA,C	NA,1	NA,inf	NA,inf	NA,1.87383	0.000444431	0.000947318
1	chr11:107970372:T:C	107970372	NA,C	NA,T	NA,1	NA,inf	NA,inf	NA,2.05174	0.000443751	0.00093149
1	chr11:107986419:T:C	107986419	C,C	T,T	1,1	-inf,inf	inf,inf	2.03899,0.193109	0.000438628	0.0012617
1	chr11:107855129:T:A	107855129	A,NA	T,NA	1,NA	-inf,NA	inf,NA	1.69984,NA	0.000437152	0.000956219
1	chr11:108776313:G:T	108776313	NA,T	NA,G	NA,1	NA,inf	NA,inf	NA,1.81828	0.000432446	0.000912674
1	chr11:108833228:C:T	108833228	T,T	C,C	1,1	-inf,-inf	inf,inf	1.25853,1.88998	0.000432129	0.000973488
1	chr11:108711281:C:T	108711281	T,T	C,C	1,1	-inf,-inf	inf,inf	1.34675,1.80571	0.000427798	0.000971364
1	chr11:108699287:A:G	108699287	G,G	A,A	1,1	-inf,-inf	inf,inf	1.27175,1.87509	0.000427494	0.000966712
1	chr11:108709461:T:C	108709461	C,C	T,T	1,1	-inf,-inf	inf,inf	1.36127,1.79092	0.000426996	0.00097036
1	chr11:108954025:A:G	108954025	G,G	A,A	1,1	-inf,inf	inf,inf	1.71315,0.877151	0.000425612	0.000707125
1	chr11:108558326:G:T	108558326	T,T	G,G	1,1	-inf,inf	inf,inf	3.45919,0.791749	0.000423252	0.00233403
1	chr11:108516788:A:G	108516788	NA,G	NA,A	NA,1	NA,inf	NA,inf	NA,2.40465	0.00042267	0.000924667
1	chr11:108375981:T:A	108375981	A,NA	T,NA	1,NA	-inf,NA	inf,NA	1.22325,NA	0.000422362	0.000901904
1	chr11:108707605:G:A	108707605	A,A	G,G	1,1	-inf,-inf	inf,inf	1.3052,1.83796	0.000420343	0.000951784
1	chr11:108375984:A:G	108375984	G,NA	A,NA	1,NA	-inf,NA	inf,NA	1.2192,NA	0.000418628	0.00089396
1	chr11:108014960:A:G	108014960	NA,G	NA,A	NA,1	NA,inf	NA,inf	NA,1.68421	0.000418612	0.000883031
1	chr11:108104750:G:A	108104750	NA,A	NA,G	NA,1	NA,inf	NA,inf	NA,2.35208	0.000417317	0.000921723
1	chr11:108835004:A:G	108835004	NA,G	NA,A	NA,1	NA,inf	NA,inf	NA,1.27433	0.00041657	0.000877497
1	chr11:108080099:G:A	108080099	NA,A	NA,G	NA,1	NA,inf	NA,inf	NA,2.34287	0.000415909	0.000920465
1	chr11:108754271:G:A	108754271	A,A	G,G	1,1	-inf,-inf	inf,inf	1.34516,1.78789	0.000412554	0.000933843
1	chr11:108189652:C:T	108189652	NA,T	NA,C	NA,1	NA,inf	NA,inf	NA,1.90197	0.000412444	0.000870729
1	chr11:108524219:C:A	108524219	NA,A	NA,C	NA,1	NA,inf	NA,inf	NA,1.709	0.000411142	0.000867514
1	chr11:108675255:A:C	108675255	NA,C	NA,A	NA,1	NA,inf	NA,inf	NA,1.24709	0.000409508	0.000861632
1	chr11:108118191:G:A	108118191	A,NA	G,NA	1,NA	-inf,NA	inf,NA	1.21516,NA	0.000409407	0.000873826
1	chr11:108706223:C:T	108706223	T,T	C,C	1,1	-inf,-inf	inf,inf	1.28996,1.82967	0.000408876	0.000925451
1	chr11:108032258:G:A	108032258	NA,A	NA,G	NA,1	NA,inf	NA,inf	NA,1.668	0.000406228	0.000856986
1	chr11:108496244:C:A	108496244	A,NA	C,NA	1,NA	-inf,NA	inf,NA	1.21045,NA	0.000405354	0.000867554
1	chr11:108198312:T:C	108198312	C,NA	T,NA	1,NA	-inf,NA	inf,NA	1.20622,NA	0.000405205	0.00086524
1	chr11:107978834:C:T	107978834	T,T	C,C	1,1	-inf,-inf	inf,inf	2.08431,0.0838241	0.0004038	0.00112372
1	chr11:108593259:C:A	108593259	A,A	C,C	1,1	-inf,-inf	inf,inf	0.219499,2.59328	0.000403732	0.00084624
1	chr11:107791915:T:C	107791915	C,C	T,T	1,1	inf,inf	inf,inf	1.7201,1.37006	0.000403395	0.000621025
1	chr11:108671617:C:T	108671617	T,T	C,C	1,1	-inf,-inf	inf,inf	1.36026,1.7549	0.000402399	0.000912097
1	chr11:108832567:A:G	108832567	G,G	A,A	1,1	-inf,-inf	inf,inf	1.21672,1.8858	0.000401036	0.000902846
1	chr11:108694024:T:C	108694024	C,C	T,T	1,1	-inf,-inf	inf,inf	1.32387,1.78951	0.000400765	0.000907327
1	chr11:107800976:T:C	107800976	C,C	T,T	1,1	inf,inf	inf,inf	1.50891,1.56941	0.000400246	0.000628017
1	chr11:108400328:T:A	108400328	NA,A	NA,T	NA,1	NA,-inf	NA,inf	NA,1.30855	0.000400114	0.000901914
1	chr11:108492562:T:C	108492562	NA,C	NA,T	NA,1	NA,inf	NA,inf	NA,1.96575	0.000398022	0.00083541
1	chr11:108536216:G:A	108536216	A,NA	G,NA	1,NA	-inf,NA	inf,NA	2.57878,NA	0.000395385	0.00130337
1	chr11:108753139:AATGT:A	108753139	A,A	AATGT,AATGT	1,1	-inf,-inf	inf,inf	1.31463,1.79111	0.000394979	0.000892876
1	chr11:108678452:T:G	108678452	G,G	T,T	1,1	-inf,-inf	inf,inf	1.26883,1.82759	0.000392144	0.000886341
1	chr11:108796780:A:G	108796780	NA,G	NA,A	NA,1	NA,inf	NA,inf	NA,1.78663	0.000391324	0.000825979
1	chr11:108788577:G:C	108788577	NA,C	NA,G	NA,1	NA,inf	NA,inf	NA,1.71848	0.000391293	0.000824349
1	chr11:108692802:C:T	108692802	T,T	C,C	1,1	-inf,-inf	inf,inf	1.31005,1.78614	0.000389995	0.000882503
1	chr11:108042902:AC:A	108042902	A,A	AC,AC	1,1	inf,-inf	inf,inf	0.309511,2.38493	0.000389671	0.000852038
1	chr11:108676803:G:T	108676803	NA,T	NA,G	NA,1	NA,inf	NA,inf	NA,1.22843	0.000389323	0.000820088
1	chr11:108630373:C:T	108630373	T,T	C,C	1,1	-inf,inf	inf,inf	2.29258,0.366198	0.000389244	0.000671594
1	chr11:108521693:A:G	108521693	NA,G	NA,A	NA,1	NA,inf	NA,inf	NA,1.77562	0.000388874	0.000824635
1	chr11:108692512:C:T	108692512	T,T	C,C	1,1	-inf,-inf	inf,inf	1.30818,1.78614	0.000388822	0.000879765
1	chr11:108692463:C:CA	108692463	CA,CA	C,C	1,1	-inf,-inf	inf,inf	1.31098,1.78349	0.000388751	0.000879749
1	chr11:108751696:C:T	108751696	T,T	C,C	1,1	-inf,-inf	inf,inf	1.28879,1.8062	0.000388482	0.000877117
1	chr11:108706919:C:T	108706919	T,T	C,C	1,1	-inf,-inf	inf,inf	1.29892,1.79039	0.000388391	0.000880592
1	chr11:108747729:A:C	108747729	C,C	A,A	1,1	-inf,-inf	inf,inf	1.21389,1.87062	0.000385614	0.000868621
1	chr11:107801022:G:A	107801022	A,A	G,G	1,1	inf,inf	inf,inf	1.4148,1.61036	0.000385146	0.000620113
1	chr11:108692468:C:G	108692468	G,G	C,C	1,1	-inf,-inf	inf,inf	1.30023,1.78714	0.000384385	0.000869418
1	chr11:107791937:A:G	107791937	G,G	A,A	1,1	inf,inf	inf,inf	1.66746,1.3847	0.00038056	0.000589124
1	chr11:108493759:G:A	108493759	NA,A	NA,G	NA,1	NA,inf	NA,inf	NA,1.92529	0.000379385	0.000797454
1	chr11:108929728:A:G	108929728	NA,G	NA,A	NA,1	NA,inf	NA,inf	NA,1.66121	0.000379191	0.000799661
1	chr11:108709411:C:T	108709411	T,T	C,C	1,1	-inf,-inf	inf,inf	1.28382,1.79413	0.000378516	0.000857545
1	chr11:108732235:T:C	108732235	C,C	T,T	1,1	-inf,-inf	inf,inf	1.30088,1.77585	0.000378151	0.00085505
1	chr11:108742049:A:G	108742049	G,G	A,A	1,1	-inf,-inf	inf,inf	1.26093,1.81213	0.000375197	0.000847681
1	chr11:108670401:A:G	108670401	G,G	A,A	1,1	-inf,-inf	inf,inf	1.27354,1.80223	0.000374679	0.000846588
1	chr11:108796450:G:A	108796450	NA,A	NA,G	NA,1	NA,inf	NA,inf	NA,1.73636	0.000372338	0.000786219
1	chr11:108742176:C:T	108742176	T,T	C,C	1,1	-inf,-inf	inf,inf	1.26517,1.80392	0.000372093	0.000840973
1	chr11:108778438:T:G	108778438	NA,G	NA,T	NA,1	NA,inf	NA,inf	NA,1.2296	0.000363168	0.000765485
1	chr11:108731990:G:T	108731990	T,T	G,G	1,1	-inf,-inf	inf,inf	1.26525,1.78458	0.00036266	0.00081861
1	chr11:108694390:G:A	108694390	A,A	G,G	1,1	-inf,-inf	inf,inf	1.27809,1.77408	0.000362214	0.000818808
1	chr11:107884360:A:G	107884360	G,NA	A,NA	1,NA	inf,NA	inf,NA	1.46043,NA	0.000362211	0.000735229
1	chr11:107984841:C:T	107984841	T,T	C,C	1,1	-inf,-inf	inf,inf	2.12027,0.104947	0.000361684	0.00106168
1	chr11:107955275:G:A	107955275	NA,A	NA,G	NA,1	NA,inf	NA,inf	NA,1.61881	0.000360211	0.000757817
1	chr11:108699170:GACT:G	108699170	G,G	GACT,GACT	1,1	-inf,-inf	inf,inf	1.2369,1.80069	0.000357192	0.000807093
1	chr11:108539057:T:A	108539057	A,A	T,T	1,1	inf,-inf	inf,inf	0.898425,2.25019	0.000357157	0.000755076
1	chr11:108547689:A:G	108547689	G,G	A,A	1,1	-inf,inf	inf,inf	3.70225,0.107521	0.000356692	0.00203517
1	chr11:107921687:T:A	107921687	A,A	T,T	1,1	-inf,inf	inf,inf	0.94059,1.79457	0.000355716	0.000749352
1	chr11:108707320:T:C	108707320	C,C	T,T	1,1	-inf,-inf	inf,inf	1.27226,1.76889	0.000355389	0.00080454
1	chr11:108356842:C:G	108356842	G,NA	C,NA	1,NA	inf,NA	inf,NA	1.30952,NA	0.000354735	0.000434155
1	chr11:108048172:A:G	108048172	G,G	A,A	1,1	inf,-inf	inf,inf	2.57878,1.18208	0.00034985	0.00106324
1	chr11:108743923:A:G	108743923	G,G	A,A	1,1	-inf,-inf	inf,inf	1.2555,1.77526	0.000348812	0.000788063
1	chr11:107786194:T:C	107786194	C,NA	T,NA	1,NA	-inf,NA	inf,NA	1.56798,NA	0.000347461	0.000751499
1	chr11:108704665:A:C	108704665	C,C	A,A	1,1	-inf,-inf	inf,inf	1.23762,1.78765	0.000347209	0.000784447
1	chr11:108221576:C:G	108221576	G,NA	C,NA	1,NA	-inf,NA	inf,NA	1.14666,NA	0.00034692	0.000741257
1	chr11:107786940:G:C	107786940	C,NA	G,NA	1,NA	-inf,NA	inf,NA	1.56667,NA	0.000345995	0.00074837
1	chr11:107993489:A:G	107993489	NA,G	NA,A	NA,1	NA,inf	NA,inf	NA,2.18552	0.000345807	0.000761198
1	chr11:108699767:G:A	108699767	A,A	G,G	1,1	-inf,-inf	inf,inf	1.22372,1.79416	0.000345485	0.000780488
1	chr11:108729771:C:T	108729771	T,T	C,C	1,1	-inf,-inf	inf,inf	1.2095,1.81148	0.000345465	0.000778761
1	chr11:108948318:G:T	108948318	T,T	G,G	1,1	inf,-inf	inf,inf	0.972488,2.17343	0.000344819	0.000673048
1	chr11:108696165:G:T	108696165	T,T	G,G	1,1	-inf,-inf	inf,inf	1.24815,1.77608	0.000344337	0.000778152
1	chr11:108954654:G:A	108954654	NA,A	NA,G	NA,1	NA,inf	NA,inf	NA,1.63482	0.000343758	0.000721909
1	chr11:108112362:T:C	108112362	C,C	T,T	1,1	-inf,inf	inf,inf	4.75669,0.273345	0.000343299	0.00364369
1	chr11:108567994:A:G	108567994	NA,G	NA,A	NA,1	NA,inf	NA,inf	NA,2.19176	0.000342633	0.000751641
1	chr11:108874363:C:T	108874363	NA,T	NA,C	NA,1	NA,inf	NA,inf	NA,1.38694	0.000342614	0.000729481
1	chr11:107920525:G:A	107920525	NA,A	NA,G	NA,1	NA,inf	NA,inf	NA,1.62208	0.000342127	0.000719308
1	chr11:107974929:G:T	107974929	T,T	G,G	1,1	-inf,inf	inf,inf	2.40725,0.594474	0.000341321	0.00160379
1	chr11:107741228:T:C	107741228	NA,C	NA,T	NA,1	NA,-inf	NA,inf	NA,1.27129	0.000337853	0.000741483
1	chr11:108551615:T:C	108551615	NA,C	NA,T	NA,1	NA,inf	NA,inf	NA,2.18124	0.000336437	0.00073748
1	chr11:108289623:C:T	108289623	T,NA	C,NA	1,NA	-inf,NA	inf,NA	1.14986,NA	0.000335097	0.000716994
1	chr11:108086076:A:T	108086076	NA,T	NA,A	NA,1	NA,inf	NA,inf	NA,2.20534	0.000334262	0.000737327
1	chr11:108706213:T:C	108706213	C,C	T,T	1,1	-inf,-inf	inf,inf	1.27836,1.72859	0.000333881	0.000756233
1	chr11:108740778:C:CT	108740778	CT,CT	C,C	1,1	-inf,-inf	inf,inf	1.25637,1.74434	0.000332337	0.000751663
1	chr11:108711622:T:C	108711622	C,C	T,T	1,1	-inf,-inf	inf,inf	1.30806,1.69748	0.000331847	0.000752389
1	chr11:108873354:A:G	108873354	G,G	A,A	1,1	inf,-inf	inf,inf	1.35136,1.80981	0.000331762	0.000652431
1	chr11:108539769:A:G	108539769	G,G	A,A	1,1	inf,-inf	inf,inf	0.893228,2.20838	0.00033156	0.000701358
1	chr11:108556614:A:C	108556614	C,C	A,A	1,1	-inf,inf	inf,inf	3.31607,0.775545	0.000331118	0.00177048
1	chr11:108714370:T:TG	108714370	TG,TG	T,T	1,1	-inf,-inf	inf,inf	1.3066,1.69413	0.000329512	0.000747413
1	chr11:107982174:C:T	107982174	T,T	C,C	1,1	-inf,-inf	inf,inf	2.0771,0.0725607	0.000328179	0.000972249
1	chr11:108725306:C:T	108725306	T,T	C,C	1,1	-inf,-inf	inf,inf	1.22143,1.76847	0.000327671	0.000739655
1	chr11:108741236:G:GATC	108741236	GATC,GATC	G,G	1,1	-inf,-inf	inf,inf	1.27843,1.71147	0.000324973	0.000736035
1	chr11:107853883:A:C	107853883	C,NA	A,NA	1,NA	-inf,NA	inf,NA	1.53971,NA	0.000323757	0.000707306
1	chr11:108184951:T:C	108184951	NA,C	NA,T	NA,1	NA,inf	NA,inf	NA,1.913	0.000320401	0.000671177
1	chr11:108738781:C:G	108738781	G,G	C,C	1,1	-inf,-inf	inf,inf	1.26902,1.71147	0.000320071	0.000724382
1	chr11:107811046:C:T	107811046	T,NA	C,NA	1,NA	-inf,NA	inf,NA	1.54563,NA	0.00031901	0.000689092
1	chr11:108542229:G:A	108542229	NA,A	NA,G	NA,1	NA,inf	NA,inf	NA,1.59735	0.000318203	0.000677051
1	chr11:107841881:A:G	107841881	G,NA	A,NA	1,NA	-inf,NA	inf,NA	1.52768,NA	0.000318189	0.000696368
1	chr11:108245755:A:C	108245755	C,NA	A,NA	1,NA	-inf,NA	inf,NA	1.10485,NA	0.000317262	0.000678062
1	chr11:108572421:C:T	108572421	NA,T	NA,C	NA,1	NA,-inf	NA,inf	NA,1.73184	0.00031571	0.000689971
1	chr11:108713303:T:C	108713303	NA,C	NA,T	NA,1	NA,inf	NA,inf	NA,1.45987	0.000314564	0.000675961
1	chr11:108730231:A:T	108730231	T,T	A,A	1,1	-inf,-inf	inf,inf	1.19721,1.76385	0.000313311	0.000706271
1	chr11:108397861:G:C	108397861	NA,C	NA,G	NA,1	NA,inf	NA,inf	NA,1.98322	0.000310935	0.000654517
1	chr11:108100686:G:A	108100686	A,NA	G,NA	1,NA	-inf,NA	inf,NA	1.0909,NA	0.000310553	0.000655521
1	chr11:108711949:A:G	108711949	G,G	A,A	1,1	-inf,-inf	inf,inf	1.29722,1.66491	0.000308299	0.000699462
1	chr11:108455950:T:C	108455950	NA,C	NA,T	NA,1	NA,inf	NA,inf	NA,1.97487	0.000306595	0.00064534
1	chr11:108696846:A:G	108696846	G,G	A,A	1,1	-inf,-inf	inf,inf	1.29735,1.65889	0.000306095	0.000694391
1	chr11:108176769:A:G	108176769	NA,G	NA,A	NA,1	NA,-inf	NA,inf	NA,2.25006	0.000306012	0.000673507
1	chr11:108813155:A:G	108813155	NA,G	NA,A	NA,1	NA,inf	NA,inf	NA,1.60723	0.000304345	0.000643146
1	chr11:107984371:A:G	107984371	G,G	A,A	1,1	-inf,-inf	inf,inf	2.04455,0.0869232	0.000304116	0.000886219
1	chr11:108091874:C:T	108091874	T,T	C,C	1,1	inf,-inf	inf,inf	0.310933,2.67336	0.000301781	0.000654981
1	chr11:108738329:A:G	108738329	G,G	A,A	1,1	-inf,-inf	inf,inf	1.27587,1.67263	0.000301702	0.000683113
1	chr11:108726820:A:G	108726820	G,G	A,A	1,1	-inf,-inf	inf,inf	1.22135,1.7186	0.000300223	0.000677955
1	chr11:108590890:C:T	108590890	T,T	C,C	1,1	-inf,-inf	inf,inf	1.27477,1.65097	0.000300168	0.000612994
1	chr11:108752756:A:C	108752756	NA,C	NA,A	NA,1	NA,-inf	NA,inf	NA,1.13405	0.000300089	0.000655435
1	chr11:108540243:A:G	108540243	G,G	A,A	1,1	inf,-inf	inf,inf	1.01658,2.12984	0.000299979	0.000624084
1	chr11:107959382:TA:T	107959382	NA,T	NA,TA	NA,1	NA,inf	NA,inf	NA,1.52537	0.000299487	0.000630588
1	chr11:108501926:T:G	108501926	NA,G	NA,T	NA,1	NA,inf	NA,inf	NA,1.61209	0.000297295	0.000631988
1	chr11:108723510:G:A	108723510	A,A	G,G	1,1	-inf,-inf	inf,inf	1.19237,1.75031	0.000297045	0.000669339
1	chr11:108540512:T:A	108540512	A,A	T,T	1,1	inf,-inf	inf,inf	1.0613,2.10993	0.000296731	0.00061448
1	chr11:108078131:T:A	108078131	A,A	T,T	1,1	inf,-inf	inf,inf	0.354803,2.54484	0.000296698	0.000643155
1	chr11:108442908:A:T	108442908	NA,T	NA,A	NA,1	NA,inf	NA,inf	NA,1.95167	0.000295482	0.000622109
1	chr11:108697116:G:A	108697116	A,A	G,G	1,1	-inf,-inf	inf,inf	1.23507,1.69087	0.000295239	0.000667964
1	chr11:108535532:T:C	108535532	NA,C	NA,T	NA,1	NA,inf	NA,inf	NA,1.3788	0.000294439	0.000620067
1	chr11:108324238:G:A	108324238	NA,A	NA,G	NA,1	NA,inf	NA,inf	NA,1.65253	0.000294356	0.000623383
1	chr11:108741676:T:A	108741676	A,A	T,T	1,1	-inf,-inf	inf,inf	1.25129,1.67892	0.000293763	0.000664763
1	chr11:108726976:G:A	108726976	A,A	G,G	1,1	-inf,-inf	inf,inf	1.21108,1.71311	0.000292476	0.000661045
1	chr11:108245685:C:G	108245685	G,NA	C,NA	1,NA	-inf,NA	inf,NA	1.0674,NA	0.00029224	0.000624617
1	chr11:108718104:A:G	108718104	G,G	A,A	1,1	-inf,-inf	inf,inf	1.21095,1.70843	0.000290013	0.000654931
1	chr11:108357665:G:A	108357665	A,NA	G,NA	1,NA	inf,NA	inf,NA	1.20995,NA	0.000289646	0.000361097
1	chr11:108701925:A:G	108701925	G,G	A,A	1,1	-inf,-inf	inf,inf	1.25044,1.66527	0.000287272	0.000650433
1	chr11:108698679:T:C	108698679	C,C	T,T	1,1	inf,-inf	inf,inf	1.87765,1.06973	0.00028711	0.00056427
1	chr11:107805061:T:C	107805061	C,NA	T,NA	1,NA	-inf,NA	inf,NA	1.49087,NA	0.000286927	0.000619917
1	chr11:108835793:T:C	108835793	NA,C	NA,T	NA,1	NA,-inf	NA,inf	NA,1.10917	0.000286601	0.000625489
1	chr11:108702123:T:C	108702123	C,C	T,T	1,1	-inf,-inf	inf,inf	1.23346,1.67897	0.000286484	0.000647901
1	chr11:108543218:T:G	108543218	G,G	T,T	1,1	-inf,inf	inf,inf	3.56674,0.0783063	0.000285949	0.00156622
1	chr11:108746567:A:AGT	108746567	AGT,AGT	A,A	1,1	-inf,-inf	inf,inf	1.87177,1.1485	0.00028582	0.000605175
1	chr11:108565919:C:T	108565919	T,T	C,C	1,1	-inf,inf	inf,inf	2.18428,1.19055	0.000285279	0.000909757
1	chr11:108716320:T:C	108716320	C,C	T,T	1,1	-inf,-inf	inf,inf	1.18872,1.71778	0.000284908	0.000642652
1	chr11:108726663:A:G	108726663	G,G	A,A	1,1	-inf,-inf	inf,inf	1.19829,1.70861	0.00028442	0.000641673
1	chr11:108718652:G:A	108718652	A,A	G,G	1,1	-inf,-inf	inf,inf	1.19493,1.71137	0.000284309	0.000641423
1	chr11:107807167:G:A	107807167	NA,A	NA,G	NA,1	NA,-inf	NA,inf	NA,1.16797	0.000283722	0.000622463
1	chr11:108557436:T:C	108557436	C,NA	T,NA	1,NA	inf,NA	inf,NA	2.03875,NA	0.00028349	0.000578228
1	chr11:108656604:C:T	108656604	T,T	C,C	1,1	inf,inf	inf,inf	2.1965,0.505993	0.000282408	0.000483319
1	chr11:107722324:C:T	107722324	T,T	C,C	1,1	inf,-inf	inf,inf	1.11488,1.01707	0.00028068	0.000527275
1	chr11:108702091:T:TAATC	108702091	TAATC,TAATC	T,T	1,1	-inf,-inf	inf,inf	1.23108,1.66949	0.000280628	0.000634695
1	chr11:108053754:A:G	108053754	G,G	A,A	1,1	-inf,inf	inf,inf	3.87048,0.191055	0.000280616	0.00111193
1	chr11:108727017:T:A	108727017	A,A	T,T	1,1	-inf,-inf	inf,inf	1.1863,1.71205	0.000280525	0.00063259
1	chr11:108716222:G:A	108716222	A,A	G,G	1,1	-inf,-inf	inf,inf	1.21718,1.68396	0.00028034	0.000633372
1	chr11:108526760:T:C	108526760	NA,C	NA,T	NA,1	NA,inf	NA,inf	NA,1.42186	0.000276212	0.000585066
1	chr11:108031291:G:A	108031291	A,A	G,G	1,1	inf,-inf	inf,inf	0.31639,2.14879	0.00027375	0.000597811
1	chr11:107970565:A:C	107970565	C,C	A,A	1,1	inf,-inf	inf,inf	1.976,0.0128119	0.000273643	0.00051388
1	chr11:108023655:A:G	108023655	G,G	A,A	1,1	inf,-inf	inf,inf	0.300585,2.17321	0.000272132	0.000596312
1	chr11:107829776:T:A	107829776	A,NA	T,NA	1,NA	inf,NA	inf,NA	1.60517,NA	0.000270003	0.000555244
1	chr11:108042886:T:C	108042886	C,C	T,T	1,1	inf,-inf	inf,inf	3.31319,0.877745	0.000268266	0.00100895
1	chr11:108147394:A:AC	108147394	NA,AC	NA,A	NA,1	NA,inf	NA,inf	NA,1.20114	0.000267364	0.000572578
1	chr11:108079057:ATCT:A	108079057	NA,A	NA,ATCT	NA,1	NA,inf	NA,inf	NA,2.02069	0.000266237	0.000583885
1	chr11:108596247:G:A	108596247	NA,A	NA,G	NA,1	NA,-inf	NA,inf	NA,1.54674	0.00026431	0.000577548
1	chr11:108728641:A:G	108728641	G,G	A,A	1,1	-inf,-inf	inf,inf	1.16316,1.70111	0.000264268	0.000595307
1	chr11:108555320:T:A	108555320	A,A	T,T	1,1	-inf,inf	inf,inf	3.50879,0.0960822	0.00026423	0.00143929
1	chr11:108055609:TAATA:T	108055609	NA,T	NA,TAATA	NA,1	NA,inf	NA,inf	NA,2.05365	0.000263998	0.000580886
1	chr11:108540148:C:T	108540148	NA,T	NA,C	NA,1	NA,inf	NA,inf	NA,2.029	0.000263157	0.000576265
1	chr11:108114751:C:T	108114751	T,NA	C,NA	1,NA	-inf,NA	inf,NA	1.04004,NA	0.000263018	0.000562407
1	chr11:107786879:C:T	107786879	T,T	C,C	1,1	inf,inf	inf,inf	1.6804,1.16669	0.000262979	0.000408893
1	chr11:108890337:A:G	108890337	NA,G	NA,A	NA,1	NA,inf	NA,inf	NA,1.02241	0.000262251	0.00055306
1	chr11:108922048:A:G	108922048	G,G	A,A	1,1	-inf,-inf	inf,inf	0.717528,1.79187	0.000261422	0.000518524
1	chr11:108587816:G:A	108587816	A,A	G,G	1,1	-inf,-inf	inf,inf	1.2612,1.60167	0.000260381	0.000531989
1	chr11:107920399:G:A	107920399	A,A	G,G	1,1	-inf,inf	inf,inf	0.824605,1.72938	0.000260355	0.000548711
1	chr11:108720781:T:C	108720781	C,C	T,T	1,1	-inf,-inf	inf,inf	1.2096,1.64613	0.000260029	0.00058755
1	chr11:108389509:A:T	108389509	T,NA	A,NA	1,NA	-inf,NA	inf,NA	1.01227,NA	0.000259701	0.000555034
1	chr11:107980867:G:T	107980867	NA,T	NA,G	NA,1	NA,inf	NA,inf	NA,0.873797	0.000259609	0.000577919
1	chr11:107996554:G:C	107996554	C,NA	G,NA	1,NA	-inf,NA	inf,NA	0.977923,NA	0.000256051	0.000540551
1	chr11:108553845:G:C	108553845	C,C	G,G	1,1	inf,-inf	inf,inf	0.303247,1.846	0.000255075	0.00056511
1	chr11:108901575:G:A	108901575	NA,A	NA,G	NA,1	NA,inf	NA,inf	NA,0.995857	0.000254993	0.000538204
1	chr11:108103327:A:G	108103327	G,G	A,A	1,1	inf,-inf	inf,inf	3.60911,0.460966	0.000254081	0.000980739
1	chr11:108721661:A:G	108721661	G,G	A,A	1,1	-inf,-inf	inf,inf	1.19716,1.64322	0.000253399	0.000572236
1	chr11:108094663:A:G	108094663	G,NA	A,NA	1,NA	-inf,NA	inf,NA	2.70593,NA	0.000252758	0.000952761
1	chr11:108799383:C:T	108799383	T,T	C,C	1,1	inf,-inf	inf,inf	1.0635,1.91641	0.000252124	0.000494864
1	chr11:108558273:A:G	108558273	G,NA	A,NA	1,NA	-inf,NA	inf,NA	1.0335,NA	0.000250966	0.000538585
1	chr11:108508590:G:C	108508590	NA,C	NA,G	NA,1	NA,inf	NA,inf	NA,2.09448	0.000250887	0.000548838
1	chr11:108831123:G:A	108831123	A,A	G,G	1,1	-inf,inf	inf,inf	0.161927,1.87099	0.000249973	0.000575276
1	chr11:108681006:A:G	108681006	G,G	A,A	1,1	-inf,-inf	inf,inf	0.531141,1.99872	0.000248908	0.000500212
1	chr11:108145463:G:A	108145463	A,NA	G,NA	1,NA	-inf,NA	inf,NA	0.992199,NA	0.000247574	0.000528987
1	chr11:108697937:C:T	108697937	T,T	C,C	1,1	-inf,-inf	inf,inf	1.1568,1.66334	0.000246945	0.000556333
1	chr11:107992160:A:G	107992160	G,G	A,A	1,1	inf,-inf	inf,inf	0.470508,0.837779	0.000246921	0.000447631
1	chr11:108963371:A:G	108963371	G,NA	A,NA	1,NA	inf,NA	inf,NA	1.4842,NA	0.000246611	0.000566845
1	chr11:107767870:G:A	107767870	A,NA	G,NA	1,NA	inf,NA	inf,NA	1.16928,NA	0.000243991	0.000549025
1	chr11:108642369:A:G	108642369	NA,G	NA,A	NA,1	NA,inf	NA,inf	NA,1.29381	0.000243114	0.000521808
1	chr11:108509882:C:T	108509882	NA,T	NA,C	NA,1	NA,inf	NA,inf	NA,2.03451	0.000242746	0.000530511
1	chr11:107798793:G:A	107798793	A,NA	G,NA	1,NA	-inf,NA	inf,NA	1.37532,NA	0.00024216	0.000523298
1	chr11:108781465:T:A	108781465	A,A	T,T	1,1	inf,-inf	inf,inf	0.510206,2.02864	0.000241577	0.000479537
1	chr11:108869154:G:T	108869154	T,T	G,G	1,1	inf,-inf	inf,inf	1.25623,1.77111	0.000239788	0.00047387
1	chr11:108875793:G:T	108875793	NA,T	NA,G	NA,1	NA,-inf	NA,inf	NA,0.984921	0.000239727	0.000521789
1	chr11:108643245:G:A	108643245	A,A	G,G	1,1	-inf,-inf	inf,inf	2.19758,0.0628524	0.000238567	0.000409939
1	chr11:108589370:C:G	108589370	G,G	C,C	1,1	-inf,-inf	inf,inf	1.21329,1.57674	0.000237962	0.000487162
1	chr11:107985729:G:A	107985729	NA,A	NA,G	NA,1	NA,inf	NA,inf	NA,0.809953	0.000237744	0.000528241
1	chr11:108657133:T:C	108657133	NA,C	NA,T	NA,1	NA,-inf	NA,inf	NA,1.52637	0.000237207	0.000529825
1	chr11:108564040:G:A	108564040	A,NA	G,NA	1,NA	-inf,NA	inf,NA	1.88671,NA	0.000237161	0.000460972
1	chr11:108797137:A:G	108797137	G,G	A,A	1,1	inf,inf	inf,inf	0.442498,1.79749	0.000236186	0.000502086
1	chr11:107965308:A:G	107965308	G,G	A,A	1,1	inf,-inf	inf,inf	1.80332,0.335133	0.000235055	0.000444185
1	chr11:108514130:T:C	108514130	NA,C	NA,T	NA,1	NA,inf	NA,inf	NA,2.0436	0.00023441	0.000512738
1	chr11:108788791:C:A	108788791	A,A	C,C	1,1	inf,-inf	inf,inf	1.81496,1.16495	0.00023395	0.000443089
1	chr11:107903958:T:A	107903958	A,NA	T,NA	1,NA	inf,NA	inf,NA	1.10794,NA	0.000233841	0.000546809
1	chr11:108008311:TCTTA:T	108008311	NA,T	NA,TCTTA	NA,1	NA,inf	NA,inf	NA,1.85514	0.000233345	0.000517812
1	chr11:107794855:G:C	107794855	C,NA	G,NA	1,NA	-inf,NA	inf,NA	1.35309,NA	0.000232562	0.000502356
1	chr11:108171114:T:C	108171114	NA,C	NA,T	NA,1	NA,inf	NA,inf	NA,1.53116	0.000232553	0.000492621
1	chr11:108553013:T:G	108553013	NA,G	NA,T	NA,1	NA,inf	NA,inf	NA,1.48226	0.00023244	0.000493487
1	chr11:108573691:C:T	108573691	NA,T	NA,C	NA,1	NA,inf	NA,inf	NA,1.88761	0.000229685	0.000500405
1	chr11:108645895:A:C	108645895	NA,C	NA,A	NA,1	NA,inf	NA,inf	NA,1.26214	0.000228787	0.000491108
1	chr11:108685618:C:G	108685618	NA,G	NA,C	NA,1	NA,inf	NA,inf	NA,1.27607	0.000228573	0.000478735
1	chr11:107800131:G:A	107800131	A,NA	G,NA	1,NA	-inf,NA	inf,NA	1.34031,NA	0.000227287	0.000491262
1	chr11:108957494:G:A	108957494	A,A	G,G	1,1	inf,inf	inf,inf	0.215469,2.00582	0.000226634	0.000454994
1	chr11:107988480:T:G	107988480	G,G	T,T	1,1	-inf,inf	inf,inf	2.50102,0.245403	0.000226356	0.00101733
1	chr11:108882397:C:T	108882397	NA,T	NA,C	NA,1	NA,inf	NA,inf	NA,1.32668	0.000224991	0.000474434
1	chr11:108076570:G:T	108076570	T,T	G,G	1,1	-inf,inf	inf,inf	3.74693,0.0933158	0.000224751	0.00088367
1	chr11:108395553:G:A	108395553	A,A	G,G	1,1	-inf,inf	inf,inf	4.29008,0.335604	0.000224631	0.00259522
1	chr11:108485323:G:A	108485323	NA,A	NA,G	NA,1	NA,inf	NA,inf	NA,2.0548	0.000224096	0.000489771
1	chr11:108338051:T:C	108338051	C,NA	T,NA	1,NA	inf,NA	inf,NA	1.95736,NA	0.000222952	0.000455124
1	chr11:108155526:G:A	108155526	A,NA	G,NA	1,NA	inf,NA	inf,NA	1.08068,NA	0.00022281	0.000284474
1	chr11:108334838:T:C	108334838	C,NA	T,NA	1,NA	-inf,NA	inf,NA	1.99595,NA	0.000222643	0.000638392
1	chr11:107845019:T:C	107845019	C,C	T,T	1,1	inf,-inf	inf,inf	0.0591224,2.42081	0.000222438	0.000416739
1	chr11:108067474:TATGAA:T	108067474	T,T	TATGAA,TATGAA	1,1	inf,-inf	inf,inf	2.12263,0.428861	0.000221785	0.000622985
1	chr11:108882394:C:T	108882394	NA,T	NA,C	NA,1	NA,inf	NA,inf	NA,1.31716	0.000221249	0.00046659
1	chr11:107735368:C:T	107735368	NA,T	NA,C	NA,1	NA,inf	NA,inf	NA,1.64149	0.000220714	0.000464018
1	chr11:108113499:C:T	108113499	NA,T	NA,C	NA,1	NA,inf	NA,inf	NA,2.01644	0.000219893	0.000475026
1	chr11:108091805:G:A	108091805	A,A	G,G	1,1	-inf,-inf	inf,inf	3.75066,0.0104494	0.000219874	0.000843838
1	chr11:108141130:A:G	108141130	G,G	A,A	1,1	inf,-inf	inf,inf	1.32965,1.7459	0.000218651	0.000561075
1	chr11:108592582:T:G	108592582	G,G	T,T	1,1	-inf,-inf	inf,inf	1.26071,1.48005	0.000218194	0.000445888
1	chr11:107982928:C:T	107982928	NA,T	NA,C	NA,1	NA,inf	NA,inf	NA,0.879209	0.00021803	0.000481968
1	chr11:107779779:C:G	107779779	G,G	C,C	1,1	-inf,-inf	inf,inf	1.19705,0.514276	0.000218026	0.000370781
1	chr11:108903396:T:G	108903396	NA,G	NA,T	NA,1	NA,inf	NA,inf	NA,1.2366	0.000217167	0.000467236
1	chr11:108140839:T:C	108140839	C,C	T,T	1,1	inf,-inf	inf,inf	1.31205,1.75199	0.000216661	0.00055445
1	chr11:108719028:T:C	108719028	NA,C	NA,T	NA,1	NA,inf	NA,inf	NA,1.25127	0.000216033	0.0004647
1	chr11:108587934:G:A	108587934	NA,A	NA,G	NA,1	NA,inf	NA,inf	NA,0.864374	0.000213514	0.000477718
1	chr11:108735461:A:G	108735461	NA,G	NA,A	NA,1	NA,inf	NA,inf	NA,1.24804	0.000212776	0.0004459
1	chr11:108872948:G:A	108872948	NA,A	NA,G	NA,1	NA,-inf	NA,inf	NA,0.938089	0.000212695	0.000462927
1	chr11:108403255:G:A	108403255	NA,A	NA,G	NA,1	NA,-inf	NA,inf	NA,0.855658	0.000210787	0.000458519
1	chr11:107778279:T:C	107778279	NA,C	NA,T	NA,1	NA,inf	NA,inf	NA,1.53454	0.00021066	0.000445341
1	chr11:108639955:G:A	108639955	A,A	G,G	1,1	-inf,-inf	inf,inf	2.13289,0.00686623	0.000210456	0.000363388
1	chr11:108907187:A:AG	108907187	AG,AG	A,A	1,1	-inf,-inf	inf,inf	0.692037,1.74608	0.00021034	0.000420291
1	chr11:107719422:C:G	107719422	NA,G	NA,C	NA,1	NA,inf	NA,inf	NA,1.14238	0.000210069	0.000445916
1	chr11:108498737:T:C	108498737	NA,C	NA,T	NA,1	NA,inf	NA,inf	NA,0.802521	0.000209769	0.000450667
1	chr11:108620865:G:A	108620865	NA,A	NA,G	NA,1	NA,inf	NA,inf	NA,1.10549	0.000209577	0.000443007
1	chr11:108103285:G:A	108103285	A,A	G,G	1,1	inf,-inf	inf,inf	2.57389,0.941871	0.000208912	0.000629582
1	chr11:108566908:G:A	108566908	NA,A	NA,G	NA,1	NA,inf	NA,inf	NA,1.39418	0.000207778	0.000449055
1	chr11:108422860:C:T	108422860	NA,T	NA,C	NA,1	NA,-inf	NA,inf	NA,0.849046	0.000207768	0.000452014
1	chr11:108785982:G:T	108785982	NA,T	NA,G	NA,1	NA,inf	NA,inf	NA,1.22812	0.000206988	0.000445295
1	chr11:108013547:A:G	108013547	G,NA	A,NA	1,NA	inf,NA	inf,NA	1.04939,NA	0.000206479	0.000480718
1	chr11:108522066:C:T	108522066	NA,T	NA,C	NA,1	NA,inf	NA,inf	NA,1.95307	0.000206277	0.000450919
1	chr11:107969139:A:G	107969139	G,G	A,A	1,1	inf,-inf	inf,inf	1.83088,0.0440395	0.000205306	0.00038734
1	chr11:108420290:A:C	108420290	C,C	A,A	1,1	inf,-inf	inf,inf	0.194034,2.34419	0.000205158	0.000382276
1	chr11:108553743:T:A	108553743	A,A	T,T	1,1	-inf,inf	inf,inf	3.33416,0.120401	0.000205089	0.00108587
1	chr11:108598005:T:TA	108598005	NA,TA	NA,T	NA,1	NA,inf	NA,inf	NA,1.09871	0.000205057	0.000433806
1	chr11:108143361:T:C	108143361	C,C	T,T	1,1	inf,-inf	inf,inf	1.36646,1.67115	0.000204195	0.000524679
1	chr11:107836106:C:T	107836106	T,T	C,C	1,1	-inf,inf	inf,inf	0.345082,1.81484	0.000203632	0.000365937
1	chr11:108135739:A:G	108135739	G,G	A,A	1,1	inf,-inf	inf,inf	1.26168,1.71959	0.000203501	0.000520612
1	chr11:108048397:G:A	108048397	A,A	G,G	1,1	inf,-inf	inf,inf	2.10582,0.333919	0.00020316	0.000568941
1	chr11:107905205:G:A	107905205	NA,A	NA,G	NA,1	NA,-inf	NA,inf	NA,1.58774	0.0002027	0.000440656
1	chr11:108923257:T:G	108923257	G,G	T,T	1,1	-inf,-inf	inf,inf	0.515929,1.87364	0.000202638	0.000408503
1	chr11:107834187:G:A	107834187	A,A	G,G	1,1	-inf,inf	inf,inf	0.34051,1.81857	0.000202357	0.000363893
1	chr11:108561728:A:G	108561728	NA,G	NA,A	NA,1	NA,inf	NA,inf	NA,1.37675	0.000200915	0.000434163
1	chr11:108556820:CA:C	108556820	C,C	CA,CA	1,1	-inf,inf	inf,inf	3.31263,0.00837011	0.000199766	0.00101844
1	chr11:107953332:C:T	107953332	NA,T	NA,C	NA,1	NA,inf	NA,inf	NA,1.35703	0.000199562	0.000420421
1	chr11:108550785:T:A	108550785	NA,A	NA,T	NA,1	NA,inf	NA,inf	NA,1.82649	0.000198695	0.000434756
1	chr11:107798841:A:G	107798841	G,NA	A,NA	1,NA	-inf,NA	inf,NA	1.2638,NA	0.000197889	0.000427474
1	chr11:108954428:C:T	108954428	T,T	C,C	1,1	-inf,-inf	inf,inf	0.0402775,2.1121	0.000197403	0.000407613
1	chr11:108455600:G:A	108455600	A,NA	G,NA	1,NA	-inf,NA	inf,NA	1.9048,NA	0.000196837	0.000556135
1	chr11:108589560:C:T	108589560	NA,T	NA,C	NA,1	NA,-inf	NA,inf	NA,1.37363	0.000196821	0.000429485
1	chr11:108142366:A:G	108142366	G,G	A,A	1,1	inf,-inf	inf,inf	0.253821,2.20703	0.000196368	0.000361267
1	chr11:108061495:A:G	108061495	G,G	A,A	1,1	-inf,inf	inf,inf	3.61463,0.156382	0.000195653	0.000760816
1	chr11:108879655:G:A	108879655	NA,A	NA,G	NA,1	NA,-inf	NA,inf	NA,0.920208	0.000195609	0.000426534
1	chr11:108943840:G:A	108943840	NA,A	NA,G	NA,1	NA,-inf	NA,inf	NA,1.24785	0.00019552	0.000430785
1	chr11:107928226:G:A	107928226	A,A	G,G	1,1	inf,-inf	inf,inf	0.143273,2.35425	0.000194258	0.000374071
1	chr11:108568071:C:T	108568071	NA,T	NA,C	NA,1	NA,inf	NA,inf	NA,1.35198	0.000193262	0.000417669
1	chr11:108137396:A:G	108137396	NA,G	NA,A	NA,1	NA,inf	NA,inf	NA,1.45728	0.000192556	0.000411761
1	chr11:108394066:G:T	108394066	NA,T	NA,G	NA,1	NA,inf	NA,inf	NA,1.6819	0.000192391	0.000405833
1	chr11:107822545:T:C	107822545	NA,C	NA,T	NA,1	NA,-inf	NA,inf	NA,1.09029	0.000191983	0.00042255
1	chr11:108968931:C:T	108968931	T,T	C,C	1,1	inf,inf	inf,inf	1.16438,1.18845	0.000191859	0.000321998
1	chr11:108569881:G:A	108569881	A,A	G,G	1,1	-inf,-inf	inf,inf	1.09888,1.71688	0.000191744	0.000394624
1	chr11:108549763:T:C	108549763	C,NA	T,NA	1,NA	-inf,NA	inf,NA	1.75132,NA	0.000191493	0.00037428
1	chr11:107947250:C:T	107947250	T,NA	C,NA	1,NA	inf,NA	inf,NA	1.01246,NA	0.000190649	0.000443289
1	chr11:108633775:A:C	108633775	NA,C	NA,A	NA,1	NA,-inf	NA,inf	NA,0.945916	0.000190288	0.000411332
1	chr11:108589953:G:T	108589953	T,T	G,G	1,1	inf,inf	inf,inf	0.307324,1.47479	0.000190201	0.000414636
1	chr11:108116090:C:T	108116090	NA,T	NA,C	NA,1	NA,inf	NA,inf	NA,1.58138	0.000189247	0.00040178
1	chr11:108608292:T:C	108608292	NA,C	NA,T	NA,1	NA,inf	NA,inf	NA,0.78527	0.000188997	0.000423436
1	chr11:108483541:T:C	108483541	NA,C	NA,T	NA,1	NA,-inf	NA,inf	NA,0.805475	0.000188933	0.000410805
1	chr11:108652191:AC:A	108652191	NA,A	NA,AC	NA,1	NA,inf	NA,inf	NA,1.15221	0.000188814	0.000405272
1	chr11:108559808:C:T	108559808	NA,T	NA,C	NA,1	NA,inf	NA,inf	NA,1.33854	0.00018848	0.000407292
1	chr11:107836164:A:G	107836164	G,G	A,A	1,1	-inf,inf	inf,inf	0.340098,1.77709	0.000188423	0.000339145
1	chr11:108443565:T:C	108443565	NA,C	NA,T	NA,1	NA,inf	NA,inf	NA,1.66745	0.000188226	0.000397117
1	chr11:108945647:T:C	108945647	C,C	T,T	1,1	inf,-inf	inf,inf	1.15127,1.75216	0.000188086	0.000373067
1	chr11:108831013:TAAAC:T	108831013	T,T	TAAAC,TAAAC	1,1	inf,-inf	inf,inf	1.74167,1.10063	0.000188055	0.000357804
1	chr11:108633769:TGGGTG:T	108633769	NA,T	NA,TGGGTG	NA,1	NA,-inf	NA,inf	NA,0.938698	0.000187675	0.000405704
1	chr11:108652197:C:A	108652197	NA,A	NA,C	NA,1	NA,inf	NA,inf	NA,1.14855	0.000187617	0.0004027
1	chr11:107834882:G:T	107834882	T,T	G,G	1,1	-inf,inf	inf,inf	0.339802,1.77512	0.000187519	0.00033755
1	chr11:108215081:T:C	108215081	C,C	T,T	1,1	-inf,inf	inf,inf	4.18959,0.292121	0.000187467	0.00200915
1	chr11:108187191:C:A	108187191	A,A	C,C	1,1	-inf,-inf	inf,inf	0.620139,3.92447	0.000187417	0.000408452
1	chr11:107814636:G:A	107814636	NA,A	NA,G	NA,1	NA,inf	NA,inf	NA,1.04185	0.000187038	0.000398105
1	chr11:108496991:C:T	108496991	NA,T	NA,C	NA,1	NA,inf	NA,inf	NA,0.76725	0.000186711	0.000395563
1	chr11:108058539:C:T	108058539	NA,T	NA,C	NA,1	NA,inf	NA,inf	NA,1.87929	0.000186508	0.000409047
1	chr11:108071324:G:A	108071324	A,A	G,G	1,1	inf,-inf	inf,inf	2.03701,0.418742	0.000186324	0.000519349
1	chr11:108462045:A:G	108462045	NA,G	NA,A	NA,1	NA,inf	NA,inf	NA,1.65952	0.000185938	0.000392314
1	chr11:107834283:C:T	107834283	T,T	C,C	1,1	-inf,inf	inf,inf	0.330607,1.77942	0.000185171	0.000333712
1	chr11:108785265:A:G	108785265	NA,G	NA,A	NA,1	NA,-inf	NA,inf	NA,1.20745	0.000184795	0.00040739
1	chr11:108517873:C:T	108517873	NA,T	NA,C	NA,1	NA,inf	NA,inf	NA,1.38671	0.000184551	0.000395378
1	chr11:108435777:T:A	108435777	NA,A	NA,T	NA,1	NA,inf	NA,inf	NA,1.65394	0.000184469	0.000389233
1	chr11:108435742:T:A	108435742	NA,A	NA,T	NA,1	NA,inf	NA,inf	NA,1.65334	0.000184424	0.000389101
1	chr11:108741076:G:A	108741076	A,A	G,G	1,1	-inf,-inf	inf,inf	0.576846,1.77738	0.000184299	0.000369635
1	chr11:108463842:T:A	108463842	NA,A	NA,T	NA,1	NA,inf	NA,inf	NA,1.65378	0.000184174	0.000388638
1	chr11:107836344:G:T	107836344	T,T	G,G	1,1	-inf,inf	inf,inf	0.33252,1.77238	0.000183755	0.000331134
1	chr11:108593482:T:C	108593482	C,C	T,T	1,1	inf,inf	inf,inf	0.354947,1.4557	0.000183624	0.000395445
1	chr11:108453388:A:C	108453388	NA,C	NA,A	NA,1	NA,inf	NA,inf	NA,1.6475	0.000182873	0.000385895
1	chr11:108181262:G:A	108181262	A,A	G,G	1,1	-inf,-inf	inf,inf	0.627054,3.90344	0.000182045	0.00039682
1	chr11:108734171:T:G	108734171	NA,G	NA,T	NA,1	NA,inf	NA,inf	NA,1.16198	0.00018151	0.000380887
1	chr11:108079347:C:T	108079347	NA,T	NA,C	NA,1	NA,inf	NA,inf	NA,1.9165	0.000181333	0.000398333
1	chr11:108521101:T:A	108521101	NA,A	NA,T	NA,1	NA,inf	NA,inf	NA,0.592117	0.000180956	0.00040933
1	chr11:108058499:C:T	108058499	NA,T	NA,C	NA,1	NA,inf	NA,inf	NA,1.90916	0.000180624	0.000396576
1	chr11:108787348:C:T	108787348	T,NA	C,NA	1,NA	-inf,NA	inf,NA	1.48891,NA	0.000180462	0.000392307
1	chr11:107869163:C:G	107869163	G,G	C,C	1,1	inf,-inf	inf,inf	1.57703,0.308633	0.000179742	0.000425707
1	chr11:108267276:T:C	108267276	C,NA	T,NA	1,NA	-inf,NA	inf,NA	1.8442,NA	0.000179421	0.000503672
1	chr11:107893784:G:A	107893784	NA,A	NA,G	NA,1	NA,-inf	NA,inf	NA,1.50512	0.000179394	0.000389831
1	chr11:108586902:C:T	108586902	T,T	C,C	1,1	-inf,-inf	inf,inf	1.20674,1.40501	0.000178816	0.000366102
1	chr11:108526088:A:C	108526088	NA,C	NA,A	NA,1	NA,inf	NA,inf	NA,0.586015	0.000178342	0.000403325
1	chr11:107861660:T:C	107861660	NA,C	NA,T	NA,1	NA,inf	NA,inf	NA,1.45993	0.000178114	0.000376547
1	chr11:108860608:C:T	108860608	NA,T	NA,C	NA,1	NA,-inf	NA,inf	NA,1.25592	0.000178049	0.000394927
1	chr11:108952283:G:A	108952283	NA,A	NA,G	NA,1	NA,-inf	NA,inf	NA,1.25679	0.000177988	0.000394503
1	chr11:107825178:T:C	107825178	C,NA	T,NA	1,NA	-inf,NA	inf,NA	1.28334,NA	0.000177983	0.000361265
1	chr11:108012683:G:A	108012683	NA,A	NA,G	NA,1	NA,inf	NA,inf	NA,1.85915	0.000177453	0.000389232
1	chr11:108008150:T:A	108008150	NA,A	NA,T	NA,1	NA,inf	NA,inf	NA,0.600924	0.000176592	0.000397536
1	chr11:108375973:C:A	108375973	NA,A	NA,C	NA,1	NA,inf	NA,inf	NA,1.62295	0.000176546	0.000372665
1	chr11:108058931:G:A	108058931	NA,A	NA,G	NA,1	NA,inf	NA,inf	NA,1.83819	0.000176534	0.00038706
1	chr11:108592407:G:C	108592407	C,NA	G,NA	1,NA	-inf,NA	inf,NA	1.47856,NA	0.000176111	0.000355608
1	chr11:107771018:C:T	107771018	NA,T	NA,C	NA,1	NA,-inf	NA,inf	NA,1.09524	0.000176012	0.000382478
1	chr11:108007984:G:A	108007984	NA,A	NA,G	NA,1	NA,inf	NA,inf	NA,0.599227	0.000175899	0.000395955
1	chr11:108790653:G:A	108790653	A,NA	G,NA	1,NA	inf,NA	inf,NA	1.23584,NA	0.000175702	0.000320029
1	chr11:108571831:C:T	108571831	NA,T	NA,C	NA,1	NA,inf	NA,inf	NA,1.3524	0.000175086	0.000373608
1	chr11:108033092:A:G	108033092	G,NA	A,NA	1,NA	-inf,NA	inf,NA	1.77845,NA	0.000174816	0.000480181
1	chr11:108568968:C:T	108568968	NA,T	NA,C	NA,1	NA,-inf	NA,inf	NA,1.32309	0.000174722	0.000379419
1	chr11:108348120:A:G	108348120	G,G	A,A	1,1	inf,-inf	inf,inf	0.167673,2.28937	0.000174659	0.000326928
1	chr11:107789195:A:G	107789195	G,NA	A,NA	1,NA	inf,NA	inf,NA	1.13815,NA	0.000173825	0.000398921
1	chr11:108792081:T:C	108792081	C,NA	T,NA	1,NA	-inf,NA	inf,NA	0.987737,NA	0.000173661	0.000372465
1	chr11:108806391:G:A	108806391	NA,A	NA,G	NA,1	NA,-inf	NA,inf	NA,1.17184	0.000173656	0.000382559
1	chr11:108144847:C:T	108144847	NA,T	NA,C	NA,1	NA,inf	NA,inf	NA,0.578894	0.000173322	0.000390876
1	chr11:108060229:G:A	108060229	NA,A	NA,G	NA,1	NA,inf	NA,inf	NA,0.589687	0.000173279	0.000390114
1	chr11:108077852:G:A	108077852	NA,A	NA,G	NA,1	NA,inf	NA,inf	NA,1.82781	0.000172789	0.000378861
1	chr11:108596141:G:A	108596141	NA,A	NA,G	NA,1	NA,inf	NA,inf	NA,1.48849	0.000172427	0.000374018
1	chr11:108359147:T:C	108359147	C,C	T,T	1,1	inf,-inf	inf,inf	0.107939,2.41775	0.000172416	0.000326846
1	chr11:108136414:G:A	108136414	NA,A	NA,G	NA,1	NA,inf	NA,inf	NA,1.42548	0.000171244	0.000365931
1	chr11:107835366:G:A	107835366	A,A	G,G	1,1	-inf,inf	inf,inf	0.346674,1.71259	0.00017119	0.000308229
1	chr11:108944842:A:G	108944842	G,G	A,A	1,1	inf,-inf	inf,inf	1.3362,1.48908	0.000170755	0.000343014
1	chr11:108655192:C:A	108655192	A,NA	C,NA	1,NA	inf,NA	inf,NA	1.06589,NA	0.000170435	0.000378599
1	chr11:108799466:G:T	108799466	T,NA	G,NA	1,NA	-inf,NA	inf,NA	0.976291,NA	0.000169418	0.000363468
1	chr11:108178566:A:G	108178566	NA,G	NA,A	NA,1	NA,-inf	NA,inf	NA,1.46342	0.000168675	0.000369928
1	chr11:108938804:A:G	108938804	G,G	A,A	1,1	inf,-inf	inf,inf	1.26311,1.55947	0.000168267	0.000335785
1	chr11:108938372:C:CAT	108938372	NA,CAT	NA,C	NA,1	NA,inf	NA,inf	NA,1.07472	0.00016705	0.000352888
1	chr11:108919709:T:C	108919709	NA,C	NA,T	NA,1	NA,inf	NA,inf	NA,0.833757	0.000167045	0.000354152
1	chr11:107862434:GA:G	107862434	NA,G	NA,GA	NA,1	NA,inf	NA,inf	NA,1.41292	0.000166922	0.000353034
1	chr11:108260977:G:A	108260977	NA,A	NA,G	NA,1	NA,-inf	NA,inf	NA,1.4519	0.000166453	0.000365015
1	chr11:108508089:G:A	108508089	NA,A	NA,G	NA,1	NA,-inf	NA,inf	NA,1.09772	0.000165887	0.000361123
1	chr11:108116927:T:C	108116927	NA,C	NA,T	NA,1	NA,inf	NA,inf	NA,1.36114	0.000165866	0.000354788
1	chr11:108083420:A:G	108083420	NA,G	NA,A	NA,1	NA,inf	NA,inf	NA,0.530221	0.000165792	0.000373256
1	chr11:108215107:G:A	108215107	NA,A	NA,G	NA,1	NA,-inf	NA,inf	NA,1.45088	0.000165615	0.000363165
1	chr11:108062360:C:T	108062360	T,T	C,C	1,1	inf,-inf	inf,inf	1.92982,0.5443	0.00016514	0.000455189
1	chr11:108334709:G:C	108334709	NA,C	NA,G	NA,1	NA,inf	NA,inf	NA,0.502434	0.000165077	0.000372489
1	chr11:108882568:A:G	108882568	NA,G	NA,A	NA,1	NA,inf	NA,inf	NA,1.05497	0.00016482	0.000348594
1	chr11:108873407:C:T	108873407	NA,T	NA,C	NA,1	NA,inf	NA,inf	NA,0.819102	0.000163661	0.000346974
1	chr11:108653164:T:C	108653164	NA,C	NA,T	NA,1	NA,inf	NA,inf	NA,1.0784	0.000163533	0.000350766
1	chr11:108535785:T:G	108535785	NA,G	NA,T	NA,1	NA,-inf	NA,inf	NA,1.08866	0.000163509	0.000355813
1	chr11:108478604:A:G	108478604	NA,G	NA,A	NA,1	NA,inf	NA,inf	NA,1.63253	0.000163402	0.000344122
1	chr11:107850005:AC:A	107850005	NA,A	NA,AC	NA,1	NA,inf	NA,inf	NA,1.30275	0.000163194	0.00034815
1	chr11:108304667:T:C	108304667	C,NA	T,NA	1,NA	inf,NA	inf,NA	0.876727,NA	0.000163003	0.000392138
1	chr11:108655207:C:T	108655207	NA,T	NA,C	NA,1	NA,inf	NA,inf	NA,1.0735	0.000163001	0.000349656
1	chr11:108016869:A:G	108016869	NA,G	NA,A	NA,1	NA,inf	NA,inf	NA,1.79493	0.000162615	0.000356576
1	chr11:107952581:C:G	107952581	G,G	C,C	1,1	-inf,-inf	inf,inf	1.44254,0.119383	0.000162605	0.000286279
1	chr11:108816743:A:G	108816743	NA,G	NA,A	NA,1	NA,-inf	NA,inf	NA,0.858064	0.000162519	0.000358365
1	chr11:108938502:A:G	108938502	NA,G	NA,A	NA,1	NA,inf	NA,inf	NA,0.940306	0.000162372	0.000347635
1	chr11:108604061:T:C	108604061	NA,C	NA,T	NA,1	NA,inf	NA,inf	NA,0.736353	0.000162174	0.00036163
1	chr11:108143117:C:T	108143117	NA,T	NA,C	NA,1	NA,inf	NA,inf	NA,0.510482	0.000161728	0.00036467
1	chr11:108167750:A:G	108167750	G,G	A,A	1,1	-inf,-inf	inf,inf	0.556939,3.772	0.000161356	0.000350466
1	chr11:108454423:C:T	108454423	NA,T	NA,C	NA,1	NA,inf	NA,inf	NA,1.56103	0.000161269	0.000340588
1	chr11:108843739:G:A	108843739	NA,A	NA,G	NA,1	NA,-inf	NA,inf	NA,1.12918	0.000161164	0.00035484
1	chr11:108072397:T:C	108072397	NA,C	NA,T	NA,1	NA,inf	NA,inf	NA,1.77671	0.00016097	0.000352755
1	chr11:107818818:T:C	107818818	NA,C	NA,T	NA,1	NA,inf	NA,inf	NA,1.38824	0.000160952	0.000340677
1	chr11:108633789:C:T	108633789	NA,T	NA,C	NA,1	NA,-inf	NA,inf	NA,0.861034	0.000160906	0.000347749
1	chr11:107823198:G:C	107823198	NA,C	NA,G	NA,1	NA,inf	NA,inf	NA,1.38723	0.000160732	0.000340213
1	chr11:108421406:A:G	108421406	NA,G	NA,A	NA,1	NA,inf	NA,inf	NA,1.56345	0.000160693	0.000339409
1	chr11:108543877:G:T	108543877	T,NA	G,NA	1,NA	-inf,NA	inf,NA	0.833255,NA	0.00016054	0.000345846
1	chr11:108562505:AG:A	108562505	NA,A	NA,AG	NA,1	NA,-inf	NA,inf	NA,1.02547	0.000160307	0.00034314
1	chr11:108046607:A:T	108046607	NA,T	NA,A	NA,1	NA,inf	NA,inf	NA,1.82889	0.000160224	0.000351661
1	chr11:108276630:G:C	108276630	NA,C	NA,G	NA,1	NA,-inf	NA,inf	NA,0.728379	0.00015997	0.000347446
1	chr11:108135320:A:C	108135320	C,C	A,A	1,1	inf,-inf	inf,inf	1.28812,1.54028	0.000159938	0.000408173
1	chr11:108068515:A:G	108068515	G,G	A,A	1,1	-inf,inf	inf,inf	3.49384,0.138834	0.000159922	0.000611394
1	chr11:108260345:T:C	108260345	NA,C	NA,T	NA,1	NA,inf	NA,inf	NA,1.62082	0.000159879	0.000336682
1	chr11:108517143:A:G	108517143	NA,G	NA,A	NA,1	NA,inf	NA,inf	NA,1.31671	0.000159845	0.000337017
1	chr11:107881729:A:G	107881729	NA,G	NA,A	NA,1	NA,inf	NA,inf	NA,1.26801	0.000159624	0.000339992
1	chr11:108823713:T:G	108823713	NA,G	NA,T	NA,1	NA,-inf	NA,inf	NA,1.13945	0.000159492	0.000350494
1	chr11:108038886:TTGAC:T	108038886	NA,T	NA,TTGAC	NA,1	NA,inf	NA,inf	NA,1.82047	0.000159333	0.000349649
1	chr11:108138274:C:T	108138274	NA,T	NA,C	NA,1	NA,inf	NA,inf	NA,1.39637	0.00015921	0.000339947
1	chr11:108125666:G:A	108125666	NA,A	NA,G	NA,1	NA,inf	NA,inf	NA,0.544052	0.000159143	0.000358402
1	chr11:108537310:T:C	108537310	NA,C	NA,T	NA,1	NA,inf	NA,inf	NA,1.02985	0.000159075	0.000336442
1	chr11:107834705:G:A	107834705	NA,A	NA,G	NA,1	NA,-inf	NA,inf	NA,0.899083	0.000158938	0.000347395
1	chr11:108767061:G:T	108767061	T,T	G,G	1,1	-inf,-inf	inf,inf	1.67206,0.739417	0.000158925	0.000365925
1	chr11:108704198:C:G	108704198	NA,G	NA,C	NA,1	NA,inf	NA,inf	NA,0.916521	0.000158464	0.000338247
1	chr11:108940849:A:G	108940849	NA,G	NA,A	NA,1	NA,inf	NA,inf	NA,1.03824	0.000158231	0.00033441
1	chr11:108596559:C:T	108596559	NA,T	NA,C	NA,1	NA,inf	NA,inf	NA,1.40781	0.000158119	0.00034369
1	chr11:108343872:A:G	108343872	NA,G	NA,A	NA,1	NA,inf	NA,inf	NA,1.54666	0.000158107	0.000333974
1	chr11:108806252:C:T	108806252	T,NA	C,NA	1,NA	-inf,NA	inf,NA	0.873986,NA	0.000158087	0.000324451
1	chr11:107797385:A:G	107797385	NA,G	NA,A	NA,1	NA,inf	NA,inf	NA,1.06119	0.000156634	0.000324883
1	chr11:108766577:CTTGTA:C	108766577	NA,C	NA,CTTGTA	NA,1	NA,-inf	NA,inf	NA,1.14525	0.000156474	0.000339285
1	chr11:108653492:G:T	108653492	NA,T	NA,G	NA,1	NA,inf	NA,inf	NA,1.26586	0.000156079	0.000332639
1	chr11:107797995:T:G	107797995	NA,G	NA,T	NA,1	NA,inf	NA,inf	NA,1.05628	0.00015596	0.000323479
1	chr11:107948239:G:A	107948239	A,NA	G,NA	1,NA	-inf,NA	inf,NA	1.13068,NA	0.000155753	0.000304289
1	chr11:107786561:C:T	107786561	T,NA	C,NA	1,NA	inf,NA	inf,NA	1.14002,NA	0.000155741	0.000334466
1	chr11:108059036:A:G	108059036	G,G	A,A	1,1	inf,-inf	inf,inf	1.97643,0.320162	0.000155657	0.00043442
1	chr11:108717069:C:A	108717069	A,A	C,C	1,1	-inf,-inf	inf,inf	0.479913,1.76934	0.000155445	0.00031428
1	chr11:108200694:A:G	108200694	NA,G	NA,A	NA,1	NA,inf	NA,inf	NA,1.54988	0.000155215	0.000328663
1	chr11:107797891:G:A	107797891	NA,A	NA,G	NA,1	NA,inf	NA,inf	NA,1.05335	0.000155198	0.000321932
1	chr11:107796861:C:G	107796861	NA,G	NA,C	NA,1	NA,inf	NA,inf	NA,1.0536	0.000155006	0.00032158
1	chr11:108542486:T:C	108542486	NA,C	NA,T	NA,1	NA,-inf	NA,inf	NA,1.04661	0.000154708	0.000338246
1	chr11:107768995:C:T	107768995	NA,T	NA,C	NA,1	NA,inf	NA,inf	NA,1.20365	0.000154547	0.000326678
1	chr11:108068090:T:C	108068090	NA,C	NA,T	NA,1	NA,inf	NA,inf	NA,1.73957	0.000154375	0.000338299
1	chr11:108684563:G:T	108684563	T,T	G,G	1,1	-inf,-inf	inf,inf	1.09299,1.45499	0.000154096	0.000346499
1	chr11:108892385:C:T	108892385	NA,T	NA,C	NA,1	NA,inf	NA,inf	NA,1.17862	0.000153843	0.000330139
1	chr11:108309189:A:T	108309189	NA,T	NA,A	NA,1	NA,-inf	NA,inf	NA,1.39985	0.00015323	0.000335831
1	chr11:108499125:C:T	108499125	NA,T	NA,C	NA,1	NA,-inf	NA,inf	NA,1.05231	0.000153186	0.000333335
1	chr11:108396641:C:T	108396641	NA,T	NA,C	NA,1	NA,inf	NA,inf	NA,0.474319	0.000152407	0.000343674
1	chr11:108578642:T:C	108578642	C,C	T,T	1,1	inf,inf	inf,inf	0.445745,1.22073	0.000152287	0.000321979
1	chr11:108324178:C:T	108324178	NA,T	NA,C	NA,1	NA,inf	NA,inf	NA,0.47432	0.000151961	0.000342622
1	chr11:108512811:A:G	108512811	NA,G	NA,A	NA,1	NA,inf	NA,inf	NA,1.28705	0.00015196	0.000320438
1	chr11:108145287:G:T	108145287	T,T	G,G	1,1	inf,-inf	inf,inf	3.06907,0.721045	0.000151503	0.000415127
1	chr11:108128218:T:C	108128218	NA,C	NA,T	NA,1	NA,inf	NA,inf	NA,1.34354	0.000150534	0.000321701
1	chr11:108967871:G:A	108967871	NA,A	NA,G	NA,1	NA,inf	NA,inf	NA,1.12417	0.000150288	0.000319262
1	chr11:108062221:C:CT	108062221	CT,CT	C,C	1,1	-inf,inf	inf,inf	3.43761,0.153519	0.000150208	0.000565241
1	chr11:108735134:A:G	108735134	NA,G	NA,A	NA,1	NA,inf	NA,inf	NA,0.780442	0.000150194	0.000318614
1	chr11:107778353:C:T	107778353	NA,T	NA,C	NA,1	NA,-inf	NA,inf	NA,1.02194	0.000150155	0.00032596
1	chr11:108779365:G:T	108779365	NA,T	NA,G	NA,1	NA,inf	NA,inf	NA,1.14074	0.000149959	0.000317466
1	chr11:108827849:A:G	108827849	NA,G	NA,A	NA,1	NA,inf	NA,inf	NA,1.03352	0.000149914	0.000314985
1	chr11:108327570:T:TC	108327570	NA,TC	NA,T	NA,1	NA,-inf	NA,inf	NA,1.38555	0.000149792	0.000328253
1	chr11:108966603:C:T	108966603	T,NA	C,NA	1,NA	inf,NA	inf,NA	1.05965,NA	0.000149572	0.000293156
1	chr11:108350638:G:A	108350638	NA,A	NA,G	NA,1	NA,inf	NA,inf	NA,0.466208	0.000149238	0.000336366
1	chr11:108784140:G:A	108784140	NA,A	NA,G	NA,1	NA,-inf	NA,inf	NA,1.19363	0.000149173	0.00032346
1	chr11:108298777:T:C	108298777	NA,C	NA,T	NA,1	NA,inf	NA,inf	NA,0.466519	0.000149104	0.000336121
1	chr11:108171312:G:A	108171312	NA,A	NA,G	NA,1	NA,inf	NA,inf	NA,0.467285	0.00014904	0.00033591
1	chr11:108891877:A:ATACCC	108891877	NA,ATACCC	NA,A	NA,1	NA,inf	NA,inf	NA,1.00869	0.000149039	0.000315233
1	chr11:108570308:G:A	108570308	A,NA	G,NA	1,NA	-inf,NA	inf,NA	1.34501,NA	0.000148679	0.000363828
1	chr11:108017084:A:G	108017084	G,NA	A,NA	1,NA	-inf,NA	inf,NA	1.40224,NA	0.000148447	0.000295631
1	chr11:108799647:A:G	108799647	NA,G	NA,A	NA,1	NA,inf	NA,inf	NA,0.848168	0.000148159	0.000315807
1	chr11:107902463:T:A	107902463	NA,A	NA,T	NA,1	NA,inf	NA,inf	NA,1.31318	0.000147921	0.000317399
1	chr11:108797076:C:A	108797076	A,NA	C,NA	1,NA	inf,NA	inf,NA	1.18379,NA	0.000147845	0.000326716
1	chr11:108911236:A:C	108911236	C,C	A,A	1,1	-inf,-inf	inf,inf	0.623841,1.62586	0.00014776	0.000296501
1	chr11:108569954:G:A	108569954	NA,A	NA,G	NA,1	NA,inf	NA,inf	NA,0.61436	0.000147244	0.000330813
1	chr11:108062748:T:C	108062748	NA,C	NA,T	NA,1	NA,inf	NA,inf	NA,1.76032	0.000147144	0.000322723
1	chr11:108015428:T:A	108015428	A,A	T,T	1,1	-inf,inf	inf,inf	3.03415,0.960308	0.000147086	0.000532269
1	chr11:107832414:C:G	107832414	NA,G	NA,C	NA,1	NA,-inf	NA,inf	NA,0.944582	0.000146688	0.0003221
1	chr11:108172808:TAGA:T	108172808	T,NA	TAGA,NA	1,NA	-inf,NA	inf,NA	1.70508,NA	0.00014654	0.000404561
1	chr11:108952158:T:C	108952158	NA,C	NA,T	NA,1	NA,inf	NA,inf	NA,0.774663	0.000146261	0.000310326
1	chr11:108846681:G:T	108846681	T,T	G,G	1,1	-inf,-inf	inf,inf	0.457887,1.72729	0.000145795	0.000294909
1	chr11:108864343:A:G	108864343	NA,G	NA,A	NA,1	NA,inf	NA,inf	NA,0.984913	0.000145667	0.000308368
1	chr11:108062275:G:T	108062275	NA,T	NA,G	NA,1	NA,inf	NA,inf	NA,1.75307	0.000145599	0.000319304
1	chr11:108046360:A:G	108046360	G,G	A,A	1,1	inf,-inf	inf,inf	1.93205,0.251964	0.000145481	0.000403786
1	chr11:108910285:G:A	108910285	NA,A	NA,G	NA,1	NA,inf	NA,inf	NA,1.0107	0.000145205	0.000312458
1	chr11:107855219:A:G	107855219	G,NA	A,NA	1,NA	-inf,NA	inf,NA	1.27355,NA	0.000145083	0.000320991
1	chr11:108279678:A:G	108279678	NA,G	NA,A	NA,1	NA,-inf	NA,inf	NA,1.36329	0.000145001	0.000317672
1	chr11:108818390:G:C	108818390	NA,C	NA,G	NA,1	NA,-inf	NA,inf	NA,0.759023	0.000144047	0.000316427
1	chr11:108856780:G:A	108856780	NA,A	NA,G	NA,1	NA,inf	NA,inf	NA,1.00434	0.000143793	0.00030952
1	chr11:108612319:A:G	108612319	NA,G	NA,A	NA,1	NA,-inf	NA,inf	NA,0.84927	0.000143269	0.000318342
1	chr11:108937591:C:T	108937591	NA,T	NA,C	NA,1	NA,inf	NA,inf	NA,1.00009	0.000142837	0.000307402
1	chr11:108780336:A:G	108780336	NA,G	NA,A	NA,1	NA,-inf	NA,inf	NA,1.16407	0.000142572	0.000309044
1	chr11:108713405:T:G	108713405	NA,G	NA,T	NA,1	NA,-inf	NA,inf	NA,0.769533	0.000142488	0.000310067
1	chr11:108781258:A:G	108781258	NA,G	NA,A	NA,1	NA,inf	NA,inf	NA,0.858285	0.00014243	0.000304134
1	chr11:108010397:C:T	108010397	NA,T	NA,C	NA,1	NA,inf	NA,inf	NA,0.50574	0.000142354	0.000319425
1	chr11:108054830:T:C	108054830	C,C	T,T	1,1	-inf,inf	inf,inf	3.33071,0.256144	0.000142261	0.000538267
1	chr11:108915459:T:C	108915459	C,C	T,T	1,1	inf,-inf	inf,inf	1.31943,1.39011	0.000141774	0.000284634
1	chr11:107719311:C:T	107719311	T,T	C,C	1,1	inf,-inf	inf,inf	0.45742,1.57099	0.000141704	0.000318015
1	chr11:108127469:C:T	108127469	NA,T	NA,C	NA,1	NA,inf	NA,inf	NA,1.30197	0.000141659	0.000302807
1	chr11:108629313:C:T	108629313	T,T	C,C	1,1	-inf,-inf	inf,inf	1.88233,0.119521	0.000141208	0.000276126
1	chr11:108600140:T:C	108600140	C,NA	T,NA	1,NA	-inf,NA	inf,NA	1.2393,NA	0.000141194	0.000286872
1	chr11:108290656:A:G	108290656	NA,G	NA,A	NA,1	NA,inf	NA,inf	NA,0.445383	0.000141001	0.000317421
1	chr11:108121221:T:C	108121221	C,NA	T,NA	1,NA	inf,NA	inf,NA	0.856692,NA	0.000140462	0.000190207
1	chr11:108831424:A:G	108831424	NA,G	NA,A	NA,1	NA,inf	NA,inf	NA,0.856327	0.000140461	0.000299912
1	chr11:107796322:C:G	107796322	NA,G	NA,C	NA,1	NA,inf	NA,inf	NA,0.916466	0.000140334	0.000294512
1	chr11:107782507:G:A	107782507	NA,A	NA,G	NA,1	NA,inf	NA,inf	NA,1.28593	0.000140275	0.000297224
1	chr11:108733861:T:C	108733861	NA,C	NA,T	NA,1	NA,inf	NA,inf	NA,0.849382	0.000139989	0.000298923
1	chr11:108775674:T:C	108775674	C,NA	T,NA	1,NA	inf,NA	inf,NA	1.10591,NA	0.000139128	0.000256562
1	chr11:108015671:A:C	108015671	C,C	A,A	1,1	-inf,inf	inf,inf	2.94138,1.01827	0.000139086	0.000497914
1	chr11:108946880:A:G	108946880	NA,G	NA,A	NA,1	NA,-inf	NA,inf	NA,0.721266	0.00013907	0.000302696
1	chr11:108124605:G:A	108124605	NA,A	NA,G	NA,1	NA,-inf	NA,inf	NA,1.32688	0.000138636	0.000303727
1	chr11:108857221:A:G	108857221	NA,G	NA,A	NA,1	NA,-inf	NA,inf	NA,1.15057	0.000138327	0.00029976
1	chr11:108851202:A:G	108851202	NA,G	NA,A	NA,1	NA,-inf	NA,inf	NA,1.14978	0.00013815	0.000299375
1	chr11:108719925:G:A	108719925	NA,A	NA,G	NA,1	NA,-inf	NA,inf	NA,0.753123	0.000137836	0.000299888
1	chr11:108044190:G:C	108044190	NA,C	NA,G	NA,1	NA,inf	NA,inf	NA,1.71679	0.000137747	0.000301964
1	chr11:108717766:G:T	108717766	NA,T	NA,G	NA,1	NA,-inf	NA,inf	NA,0.752313	0.000137631	0.000299439
1	chr11:108076891:A:G	108076891	NA,G	NA,A	NA,1	NA,inf	NA,inf	NA,1.71392	0.00013743	0.00030128
1	chr11:108651773:G:C	108651773	NA,C	NA,G	NA,1	NA,inf	NA,inf	NA,1.06886	0.000137399	0.000291999
1	chr11:108233210:A:G	108233210	NA,G	NA,A	NA,1	NA,inf	NA,inf	NA,1.45274	0.000137234	0.000290846
1	chr11:108499487:A:C	108499487	NA,C	NA,A	NA,1	NA,-inf	NA,inf	NA,1.44551	0.000137197	0.000299385
1	chr11:108106762:G:A	108106762	A,A	G,G	1,1	inf,-inf	inf,inf	3.27544,0.314177	0.000137168	0.000489529
1	chr11:108254863:G:A	108254863	NA,A	NA,G	NA,1	NA,-inf	NA,inf	NA,1.32587	0.000137113	0.000300269
1	chr11:108946385:T:G	108946385	NA,G	NA,T	NA,1	NA,inf	NA,inf	NA,0.739622	0.000136894	0.000290545
1	chr11:108083284:T:C	108083284	C,C	T,T	1,1	inf,-inf	inf,inf	1.92186,0.263508	0.000136512	0.000376045
1	chr11:108822918:A:G	108822918	NA,G	NA,A	NA,1	NA,inf	NA,inf	NA,0.836523	0.000136349	0.000291125
1	chr11:108166353:C:T	108166353	NA,T	NA,C	NA,1	NA,-inf	NA,inf	NA,0.647331	0.000136251	0.000295959
1	chr11:108061999:T:C	108061999	C,C	T,T	1,1	inf,-inf	inf,inf	1.92088,0.148629	0.000135964	0.000374531
1	chr11:108571256:A:C	108571256	C,C	A,A	1,1	-inf,-inf	inf,inf	1.53172,1.02622	0.000135705	0.000280072
1	chr11:107802697:C:T	107802697	NA,T	NA,C	NA,1	NA,inf	NA,inf	NA,0.944105	0.000135657	0.000285873
1	chr11:108043936:T:C	108043936	NA,C	NA,T	NA,1	NA,inf	NA,inf	NA,1.70447	0.000135503	0.00029701
1	chr11:108207663:C:T	108207663	NA,T	NA,C	NA,1	NA,inf	NA,inf	NA,0.428126	0.000135477	0.000304823
1	chr11:108932925:T:G	108932925	NA,G	NA,T	NA,1	NA,inf	NA,inf	NA,0.839144	0.000135358	0.000288792
1	chr11:108143489:G:A	108143489	NA,A	NA,G	NA,1	NA,-inf	NA,inf	NA,1.31527	0.000135308	0.000296373
1	chr11:108301006:C:T	108301006	NA,T	NA,C	NA,1	NA,inf	NA,inf	NA,1.44084	0.000135141	0.000286523
1	chr11:108577872:G:A	108577872	A,A	G,G	1,1	-inf,-inf	inf,inf	1.26789,1.17	0.000135123	0.000275909
1	chr11:108546070:G:C	108546070	NA,C	NA,G	NA,1	NA,-inf	NA,inf	NA,0.996032	0.000134799	0.000294938
1	chr11:107729459:A:G	107729459	G,NA	A,NA	1,NA	inf,NA	inf,NA	0.953532,NA	0.000134637	0.000295236
1	chr11:108913499:C:A	108913499	A,A	C,C	1,1	inf,inf	inf,inf	0.44632,1.30178	0.000134499	0.000283177
1	chr11:108575684:T:C	108575684	NA,C	NA,T	NA,1	NA,inf	NA,inf	NA,1.18196	0.000134476	0.000284756
1	chr11:107762116:C:T	107762116	NA,T	NA,C	NA,1	NA,-inf	NA,inf	NA,0.930469	0.000134426	0.000291892
1	chr11:108701848:GC:G	108701848	NA,G	NA,GC	NA,1	NA,-inf	NA,inf	NA,1.12474	0.000133896	0.000290209
1	chr11:107835613:A:G	107835613	NA,G	NA,A	NA,1	NA,-inf	NA,inf	NA,0.891905	0.000133846	0.00029367
1	chr11:108560887:T:C	108560887	NA,C	NA,T	NA,1	NA,-inf	NA,inf	NA,0.688206	0.000133809	0.0002924
1	chr11:108937145:T:G	108937145	NA,G	NA,T	NA,1	NA,inf	NA,inf	NA,0.937007	0.000133591	0.000282666
1	chr11:107988956:G:A	107988956	NA,A	NA,G	NA,1	NA,-inf	NA,inf	NA,1.2082	0.000133425	0.000288458
1	chr11:108735362:A:T	108735362	NA,T	NA,A	NA,1	NA,-inf	NA,inf	NA,1.12253	0.000133399	0.00028913
1	chr11:108581199:G:A	108581199	A,A	G,G	1,1	inf,inf	inf,inf	0.444674,1.15711	0.000133254	0.000281118
1	chr11:108774895:C:T	108774895	T,T	C,C	1,1	-inf,-inf	inf,inf	1.26946,0.906731	0.000133084	0.000310819
1	chr11:108674191:G:A	108674191	NA,A	NA,G	NA,1	NA,-inf	NA,inf	NA,1.12073	0.000133033	0.000288335
1	chr11:108215875:T:C	108215875	NA,C	NA,T	NA,1	NA,-inf	NA,inf	NA,0.635864	0.000132991	0.000288849
1	chr11:108558473:A:C	108558473	C,C	A,A	1,1	inf,-inf	inf,inf	0.866445,1.99708	0.000132938	0.000309748
1	chr11:108226742:C:A	108226742	NA,A	NA,C	NA,1	NA,inf	NA,inf	NA,1.43177	0.000132853	0.000281629
1	chr11:108127182:T:C	108127182	NA,C	NA,T	NA,1	NA,inf	NA,inf	NA,2.18529	0.000132716	0.000287607
1	chr11:108897100:C:T	108897100	NA,T	NA,C	NA,1	NA,-inf	NA,inf	NA,0.703534	0.000132372	0.000287537
1	chr11:107717937:A:G	107717937	G,G	A,A	1,1	inf,-inf	inf,inf	1.20584,0.583034	0.000132255	0.000246977
1	chr11:107901855:G:A	107901855	A,A	G,G	1,1	inf,-inf	inf,inf	1.98396,0.155731	0.00013208	0.000304953
1	chr11:108777430:A:G	108777430	NA,G	NA,A	NA,1	NA,inf	NA,inf	NA,0.825287	0.000132077	0.000282084
1	chr11:108125656:G:A	108125656	NA,A	NA,G	NA,1	NA,-inf	NA,inf	NA,1.29415	0.000132036	0.000289161
1	chr11:108193880:T:C	108193880	NA,C	NA,T	NA,1	NA,inf	NA,inf	NA,0.416158	0.00013149	0.000295661
1	chr11:108545911:AAC:A	108545911	NA,A	NA,AAC	NA,1	NA,inf	NA,inf	NA,0.851989	0.000131246	0.000287524
1	chr11:108074569:C:T	108074569	T,T	C,C	1,1	inf,-inf	inf,inf	1.89317,0.23019	0.000131209	0.000361068
1	chr11:108105896:C:T	108105896	NA,T	NA,C	NA,1	NA,-inf	NA,inf	NA,0.802812	0.000130973	0.000284831
1	chr11:108069315:A:G	108069315	G,G	A,A	1,1	inf,-inf	inf,inf	1.89975,0.153132	0.000130961	0.00036012
1	chr11:108136141:G:A	108136141	NA,A	NA,G	NA,1	NA,-inf	NA,inf	NA,1.29056	0.000130564	0.000285849
1	chr11:107761441:A:G	107761441	NA,G	NA,A	NA,1	NA,-inf	NA,inf	NA,0.9141	0.000130316	0.000282926
1	chr11:108969891:T:C	108969891	NA,C	NA,T	NA,1	NA,inf	NA,inf	NA,1.03704	0.000130275	0.000277078
1	chr11:107893032:C:T	107893032	T,T	C,C	1,1	inf,-inf	inf,inf	1.98391,0.114206	0.000130257	0.000300895
1	chr11:107743116:C:A	107743116	NA,A	NA,C	NA,1	NA,-inf	NA,inf	NA,0.905911	0.000130208	0.000282751
1	chr11:108859707:C:G	108859707	NA,G	NA,C	NA,1	NA,-inf	NA,inf	NA,1.11252	0.000130183	0.000282061
1	chr11:107995994:G:A	107995994	NA,A	NA,G	NA,1	NA,-inf	NA,inf	NA,1.65241	0.000129286	0.00028275
1	chr11:108035015:T:C	108035015	C,C	T,T	1,1	inf,-inf	inf,inf	1.88481,0.173177	0.000129251	0.000356264
1	chr11:107957541:T:C	107957541	C,NA	T,NA	1,NA	-inf,NA	inf,NA	1.02411,NA	0.000129074	0.000263364
1	chr11:108043664:A:G	108043664	G,G	A,A	1,1	inf,-inf	inf,inf	2.58212,0.717075	0.000128769	0.000375683
1	chr11:108844902:A:G	108844902	G,G	A,A	1,1	-inf,-inf	inf,inf	0.608906,1.51666	0.000127706	0.000256402
1	chr11:108049689:C:T	108049689	NA,T	NA,C	NA,1	NA,inf	NA,inf	NA,1.65069	0.000127557	0.000279367
1	chr11:108803147:CT:C	108803147	NA,C	NA,CT	NA,1	NA,inf	NA,inf	NA,0.811605	0.000127272	0.000271434
1	chr11:108566727:T:A	108566727	A,A	T,T	1,1	-inf,inf	inf,inf	2.8687,0.0915748	0.000127155	0.000483186
1	chr11:108143430:T:A	108143430	NA,A	NA,T	NA,1	NA,-inf	NA,inf	NA,1.27239	0.000127073	0.000278254
1	chr11:107800049:C:T	107800049	NA,T	NA,C	NA,1	NA,inf	NA,inf	NA,0.927249	0.000127046	0.000267268
1	chr11:108045379:G:A	108045379	A,NA	G,NA	1,NA	inf,NA	inf,NA	1.52772,NA	0.000126959	0.000278938
1	chr11:108035112:G:T	108035112	NA,T	NA,G	NA,1	NA,inf	NA,inf	NA,1.59381	0.000126751	0.00027762
1	chr11:108054576:A:G	108054576	G,G	A,A	1,1	inf,-inf	inf,inf	1.87101,0.246048	0.000126595	0.000348441
1	chr11:108968773:TG:T	108968773	T,T	TG,TG	1,1	-inf,-inf	inf,inf	1.12685,1.05183	0.000126536	0.000224481
2	chr11:108344670:T:G	108344670	G,G	T,T	1,1	-inf,inf	inf,inf	5.04766,1.30615	0.0507552	0.0528462
2	chr11:108183355:A:G	108183355	G,G	A,A	1,1	-inf,inf	inf,inf	4.6484,1.25253	0.0236918	0.0248574
2	chr11:108565591:A:G	108565591	G,G	A,A	1,1	-inf,inf	inf,inf	4.08896,1.09535	0.0233726	0.0271349
2	chr11:108194525:A:G	108194525	G,G	A,A	1,1	-inf,inf	inf,inf	4.5182,1.2227	0.0183393	0.0193005
2	chr11:108181701:G:A	108181701	A,A	G,G	1,1	-inf,inf	inf,inf	4.25273,0.844151	0.0173712	0.0187276
2	chr11:107980073:AG:A	107980073	A,A	AG,AG	1,1	-inf,inf	inf,inf	2.63374,1.90089	0.0165588	0.0196314
2	chr11:108501197:G:T	108501197	T,T	G,G	1,1	-inf,inf	inf,inf	5.02156,0.210105	0.015751	0.0176342
2	chr11:108189557:T:C	108189557	C,C	T,T	1,1	-inf,inf	inf,inf	4.47575,1.19077	0.015706	0.016553
2	chr11:107980854:T:A	107980854	A,A	T,T	1,1	-inf,inf	inf,inf	2.70895,1.79547	0.0157056	0.0186303
2	chr11:107980907:G:A	107980907	A,A	G,G	1,1	-inf,inf	inf,inf	2.4495,1.98029	0.0139581	0.0167785
2	chr11:108153323:T:C	108153323	C,C	T,T	1,1	-inf,inf	inf,inf	4.2418,1.27875	0.0133437	0.0141046
2	chr11:108701161:G:A	108701161	NA,A	NA,G	NA,1	NA,inf	NA,inf	NA,3.27741	0.0120672	0.0227796
2	chr11:108493543:C:T	108493543	T,T	C,C	1,1	inf,-inf	inf,inf	3.30903,2.0886	0.0115253	0.0162493
2	chr11:108481730:AAAG:A	108481730	A,A	AAAG,AAAG	1,1	-inf,inf	inf,inf	4.44093,1.04461	0.0112711	0.0119379
2	chr11:108160649:G:A	108160649	A,A	G,G	1,1	-inf,inf	inf,inf	4.09243,0.762626	0.0106852	0.0115986
2	chr11:108473309:G:A	108473309	A,A	G,G	1,1	-inf,inf	inf,inf	4.29896,1.10398	0.0100817	0.0106894
2	chr11:107982134:A:G	107982134	G,G	A,A	1,1	-inf,inf	inf,inf	2.44444,1.89906	0.00986925	0.0116513
2	chr11:108568360:G:A	108568360	A,A	G,G	1,1	-inf,inf	inf,inf	3.48456,0.810276	0.0096438	0.0115786
2	chr11:108243779:A:G	108243779	G,G	A,A	1,1	-inf,inf	inf,inf	4.42206,1.01057	0.0095788	0.0101516
2	chr11:108121009:T:A	108121009	NA,A	NA,T	NA,1	NA,inf	NA,inf	NA,4.11485	0.00885513	0.0160967
2	chr11:108532657:C:T	108532657	T,T	C,C	1,1	-inf,inf	inf,inf	4.83229,0.024112	0.00883651	0.0100829
2	chr11:108173364:T:A	108173364	A,A	T,T	1,1	inf,-inf	inf,inf	3.66652,1.73965	0.0078062	0.0109048
2	chr11:107978193:G:A	107978193	A,A	G,G	1,1	-inf,inf	inf,inf	2.55254,1.37593	0.00763494	0.0091948
2	chr11:107985525:G:A	107985525	A,A	G,G	1,1	-inf,inf	inf,inf	2.40912,1.74361	0.00669617	0.00796752
2	chr11:108444879:C:T	108444879	T,NA	C,NA	1,NA	-inf,NA	inf,NA	3.79114,NA	0.00666078	0.00878271
2	chr11:107985824:G:A	107985824	A,A	G,G	1,1	-inf,inf	inf,inf	2.39842,1.68081	0.00579872	0.00691843
2	chr11:108433255:C:A	108433255	A,NA	C,NA	1,NA	-inf,NA	inf,NA	4.60939,NA	0.00539034	0.00607336
2	chr11:108528822:C:A	108528822	A,A	C,C	1,1	inf,-inf	inf,inf	0.930635,2.99445	0.00489827	0.00898602
2	chr11:108443289:T:C	108443289	C,C	T,T	1,1	inf,-inf	inf,inf	3.25981,1.7298	0.00452201	0.00644874
2	chr11:107985293:A:T	107985293	T,T	A,A	1,1	-inf,inf	inf,inf	2.30604,1.38354	0.00406657	0.00488822
2	chr11:108278480:T:G	108278480	G,NA	T,NA	1,NA	-inf,NA	inf,NA	3.5205,NA	0.00399969	0.00534235
2	chr11:107977257:A:G	107977257	G,G	A,A	1,1	-inf,inf	inf,inf	2.83338,0.953981	0.0039472	0.00478872
2	chr11:108201545:C:T	108201545	NA,T	NA,C	NA,1	NA,inf	NA,inf	NA,3.6933	0.0039266	0.00716017
2	chr11:108526609:C:T	108526609	T,T	C,C	1,1	inf,-inf	inf,inf	0.991566,2.88155	0.00375866	0.00691631
2	chr11:108620114:C:CT	108620114	NA,CT	NA,C	NA,1	NA,inf	NA,inf	NA,3.45764	0.0037035	0.00675394
2	chr11:108187685:G:GA	108187685	NA,GA	NA,G	NA,1	NA,inf	NA,inf	NA,3.86511	0.00366878	0.00676464
2	chr11:108269924:A:G	108269924	NA,G	NA,A	NA,1	NA,inf	NA,inf	NA,3.64532	0.00360585	0.00657876
2	chr11:108570438:A:G	108570438	G,G	A,A	1,1	inf,inf	inf,inf	0.348871,4.01712	0.0035741	0.00690669
2	chr11:108112362:T:C	108112362	C,C	T,T	1,1	-inf,inf	inf,inf	4.75669,0.273345	0.00330153	0.00364369
2	chr11:108623001:T:A	108623001	NA,A	NA,T	NA,1	NA,inf	NA,inf	NA,3.38717	0.00327504	0.00597634
2	chr11:108340150:CTTTAT:C	108340150	C,C	CTTTAT,CTTTAT	1,1	inf,-inf	inf,inf	3.13498,1.61848	0.00296077	0.00426001
2	chr11:107983492:G:A	107983492	A,A	G,G	1,1	-inf,-inf	inf,inf	2.43165,0.139087	0.00275702	0.00386521
2	chr11:108314476:T:C	108314476	NA,C	NA,T	NA,1	NA,inf	NA,inf	NA,3.43818	0.00254949	0.00465768
2	chr11:108955238:A:G	108955238	NA,G	NA,A	NA,1	NA,inf	NA,inf	NA,2.43342	0.002524	0.00471774
2	chr11:108795966:T:A	108795966	NA,A	NA,T	NA,1	NA,inf	NA,inf	NA,2.3845	0.0024311	0.0045725
2	chr11:108395553:G:A	108395553	A,A	G,G	1,1	-inf,inf	inf,inf	4.29008,0.335604	0.00237112	0.00259522
2	chr11:108801693:A:G	108801693	NA,G	NA,A	NA,1	NA,inf	NA,inf	NA,2.36782	0.00235338	0.00442611
2	chr11:107982027:A:G	107982027	G,G	A,A	1,1	-inf,inf	inf,inf	2.47419,1.08436	0.00233954	0.00286763
2	chr11:108510520:C:T	108510520	T,T	C,C	1,1	inf,-inf	inf,inf	0.998466,2.64531	0.002317	0.0042731
2	chr11:108486410:G:A	108486410	A,NA	G,NA	1,NA	-inf,NA	inf,NA	3.17321,NA	0.00230005	0.00314011
2	chr11:108140022:A:G	108140022	NA,G	NA,A	NA,1	NA,-inf	NA,inf	NA,1.99852	0.00219013	0.00388247
2	chr11:108610307:C:T	108610307	NA,T	NA,C	NA,1	NA,inf	NA,inf	NA,3.18402	0.00211031	0.00390444
2	chr11:108155787:T:C	108155787	NA,C	NA,T	NA,1	NA,inf	NA,inf	NA,3.72616	0.00191725	0.00355045
2	chr11:108558326:G:T	108558326	T,T	G,G	1,1	-inf,inf	inf,inf	3.45919,0.791749	0.00191159	0.00233403
2	chr11:108215081:T:C	108215081	C,C	T,T	1,1	-inf,inf	inf,inf	4.18959,0.292121	0.00182203	0.00200915
2	chr11:108569357:G:GGAGACAGAGCCTCTCTCTGTCACGCAAGCTGGAGTGC	108569357	NA,GGAGACAGAGCCTCTCTCTGTCACGCAAGCTGGAGTGC	NA,G	NA,1	NA,inf	NA,inf	NA,3.07203	0.00177396	0.00323602
2	chr11:108960823:A:G	108960823	NA,G	NA,A	NA,1	NA,inf	NA,inf	NA,2.27571	0.00177065	0.0034072
2	chr11:108547689:A:G	108547689	G,G	A,A	1,1	-inf,inf	inf,inf	3.70225,0.107521	0.00167908	0.00203517
2	chr11:108570097:C:A	108570097	NA,A	NA,C	NA,1	NA,inf	NA,inf	NA,2.94345	0.0016751	0.00314359
2	chr11:108608919:G:A	108608919	NA,A	NA,G	NA,1	NA,inf	NA,inf	NA,2.97258	0.00166547	0.0030595
2	chr11:108665065:C:T	108665065	T,T	C,C	1,1	inf,-inf	inf,inf	2.02261,2.09392	0.00164572	0.00357135
2	chr11:108112811:C:T	108112811	T,T	C,C	1,1	inf,-inf	inf,inf	3.84959,0.943675	0.00160082	0.0022795
2	chr11:108957782:T:G	108957782	NA,G	NA,T	NA,1	NA,inf	NA,inf	NA,2.22636	0.00159886	0.00307308
2	chr11:107979426:C:T	107979426	T,NA	C,NA	1,NA	inf,NA	inf,NA	4.67388,NA	0.00152076	0.406443
2	chr11:108099892:TAAAC:T	108099892	T,NA	TAAAC,NA	1,NA	inf,NA	inf,NA	1.62647,NA	0.00146802	0.00245909
2	chr11:108556614:A:C	108556614	C,C	A,A	1,1	-inf,inf	inf,inf	3.31607,0.775545	0.00143984	0.00177048
2	chr11:108333236:G:A	108333236	NA,A	NA,G	NA,1	NA,inf	NA,inf	NA,3.18715	0.00143971	0.0026404
2	chr11:108349393:G:A	108349393	NA,A	NA,G	NA,1	NA,inf	NA,inf	NA,2.29084	0.00131916	0.00248582
2	chr11:108230134:G:T	108230134	NA,T	NA,G	NA,1	NA,inf	NA,inf	NA,3.00047	0.00129926	0.00237486
2	chr11:108543218:T:G	108543218	G,G	T,T	1,1	-inf,inf	inf,inf	3.56674,0.0783063	0.00128064	0.00156622
2	chr11:107974929:G:T	107974929	T,T	G,G	1,1	-inf,inf	inf,inf	2.40725,0.594474	0.0012629	0.00160379
2	chr11:107979557:G:T	107979557	T,T	G,G	1,1	-inf,-inf	inf,inf	2.33972,0.115493	0.00125709	0.00194692
2	chr11:107800800:GAA:G	107800800	NA,G	NA,GAA	NA,1	NA,-inf	NA,inf	NA,1.99215	0.00122873	0.00227048
2	chr11:108212134:A:G	108212134	NA,G	NA,A	NA,1	NA,inf	NA,inf	NA,2.9632	0.00122758	0.00224449
2	chr11:107940309:G:A	107940309	A,NA	G,NA	1,NA	-inf,NA	inf,NA	2.06648,NA	0.00122094	0.00244197
2	chr11:108168211:C:T	108168211	NA,T	NA,C	NA,1	NA,inf	NA,inf	NA,2.95661	0.00121268	0.00221752
2	chr11:108180056:G:A	108180056	NA,A	NA,G	NA,1	NA,inf	NA,inf	NA,2.94525	0.00119399	0.00218358
2	chr11:108322997:C:T	108322997	T,NA	C,NA	1,NA	inf,NA	inf,NA	1.6328,NA	0.00118594	0.00201968
2	chr11:107989079:G:A	107989079	A,A	G,G	1,1	inf,inf	inf,inf	2.34823,0.0713494	0.00118591	0.00177404
2	chr11:108576401:G:A	108576401	A,A	G,G	1,1	-inf,-inf	inf,inf	2.34985,1.2108	0.00118344	0.00212007
2	chr11:107987843:C:G	107987843	G,G	C,C	1,1	inf,-inf	inf,inf	2.32528,0.0295732	0.00117565	0.00174983
2	chr11:108555320:T:A	108555320	A,A	T,T	1,1	-inf,inf	inf,inf	3.50879,0.0960822	0.00117537	0.00143929
2	chr11:108598154:T:C	108598154	NA,C	NA,T	NA,1	NA,inf	NA,inf	NA,2.801	0.00116239	0.00212078
2	chr11:108155197:A:T	108155197	NA,T	NA,A	NA,1	NA,inf	NA,inf	NA,3.05109	0.00115761	0.00212313
2	chr11:108253652:G:A	108253652	NA,A	NA,G	NA,1	NA,inf	NA,inf	NA,2.91732	0.00113699	0.00207947
2	chr11:108228504:T:C	108228504	NA,C	NA,T	NA,1	NA,inf	NA,inf	NA,3.0366	0.00112923	0.00207117
2	chr11:108669775:G:A	108669775	A,A	G,G	1,1	inf,-inf	inf,inf	1.96541,1.91234	0.00112202	0.00243792
2	chr11:108811567:A:G	108811567	G,G	A,A	1,1	inf,-inf	inf,inf	1.64792,2.13093	0.00111324	0.00240695
2	chr11:108665560:A:C	108665560	C,C	A,A	1,1	inf,-inf	inf,inf	1.87446,2.01231	0.00109788	0.00236904
2	chr11:108148993:C:CGAGG	108148993	NA,CGAGG	NA,C	NA,1	NA,inf	NA,inf	NA,2.98974	0.00109431	0.00200866
2	chr11:108663713:G:A	108663713	A,A	G,G	1,1	-inf,-inf	inf,inf	1.39858,2.1553	0.0010869	0.00194614
2	chr11:108497253:T:C	108497253	NA,C	NA,T	NA,1	NA,inf	NA,inf	NA,2.26279	0.00106395	0.00201363
2	chr11:108423780:G:A	108423780	NA,A	NA,G	NA,1	NA,inf	NA,inf	NA,2.99729	0.00106262	0.00194973
2	chr11:108147557:TTAAAAA:T	108147557	T,NA	TTAAAAA,NA	1,NA	inf,NA	inf,NA	1.5671,NA	0.00106	0.00179935
2	chr11:108304031:G:A	108304031	A,NA	G,NA	1,NA	inf,NA	inf,NA	1.56378,NA	0.00103943	0.0017694
2	chr11:108184017:C:A	108184017	NA,A	NA,C	NA,1	NA,inf	NA,inf	NA,2.98029	0.0010358	0.00190041
2	chr11:108271467:G:A	108271467	NA,A	NA,G	NA,1	NA,inf	NA,inf	NA,2.85975	0.00103427	0.00189244
2	chr11:107866421:C:G	107866421	G,NA	C,NA	1,NA	-inf,NA	inf,NA	1.78223,NA	0.00102166	0.00197376
2	chr11:108166023:T:G	108166023	NA,G	NA,T	NA,1	NA,inf	NA,inf	NA,2.9735	0.00101759	0.00186705
2	chr11:108167816:T:C	108167816	NA,C	NA,T	NA,1	NA,inf	NA,inf	NA,3.30127	0.00100937	0.00187144
2	chr11:108148989:GCCTC:G	108148989	NA,G	NA,GCCTC	NA,1	NA,inf	NA,inf	NA,2.93705	0.00100753	0.00184987
2	chr11:108299439:G:A	108299439	NA,A	NA,G	NA,1	NA,inf	NA,inf	NA,2.49362	0.00100031	0.00184206
2	chr11:108574175:C:T	108574175	NA,T	NA,C	NA,1	NA,inf	NA,inf	NA,2.72884	0.000999987	0.00183009
2	chr11:108460090:G:A	108460090	NA,A	NA,G	NA,1	NA,inf	NA,inf	NA,2.9562	0.000993763	0.00182367
2	chr11:108576101:T:C	108576101	NA,C	NA,T	NA,1	NA,inf	NA,inf	NA,2.72198	0.000988841	0.00180981
2	chr11:108417994:T:C	108417994	NA,C	NA,T	NA,1	NA,inf	NA,inf	NA,2.95095	0.000988838	0.0018149
2	chr11:108679269:A:G	108679269	G,G	A,A	1,1	-inf,inf	inf,inf	0.548845,2.25844	0.000982167	0.00173191
2	chr11:108664243:C:T	108664243	T,T	C,C	1,1	-inf,-inf	inf,inf	1.45986,2.02198	0.000968167	0.00172542
2	chr11:108374650:G:A	108374650	NA,A	NA,G	NA,1	NA,inf	NA,inf	NA,2.93437	0.000962221	0.0017656
2	chr11:108675411:T:C	108675411	C,C	T,T	1,1	-inf,-inf	inf,inf	1.4355,2.04698	0.000958853	0.00171492
2	chr11:107974639:A:G	107974639	G,G	A,A	1,1	-inf,inf	inf,inf	2.11351,0.040838	0.000955255	0.00151236
2	chr11:108306372:T:G	108306372	NA,G	NA,T	NA,1	NA,inf	NA,inf	NA,2.92281	0.000937089	0.0017198
2	chr11:108199846:C:T	108199846	NA,T	NA,C	NA,1	NA,inf	NA,inf	NA,2.91624	0.000935198	0.00171629
2	chr11:107918485:G:A	107918485	A,NA	G,NA	1,NA	inf,NA	inf,NA	1.93053,NA	0.000932398	0.00185639
2	chr11:107744182:A:G	107744182	G,G	A,A	1,1	inf,-inf	inf,inf	1.33441,2.19236	0.000931735	0.00252158
2	chr11:108718587:G:A	108718587	A,A	G,G	1,1	inf,-inf	inf,inf	1.97965,1.79156	0.000929175	0.00201248
2	chr11:108870467:T:C	108870467	NA,C	NA,T	NA,1	NA,inf	NA,inf	NA,1.57735	0.000921897	0.00175777
2	chr11:108575488:C:A	108575488	NA,A	NA,C	NA,1	NA,inf	NA,inf	NA,2.65438	0.000921831	0.00168844
2	chr11:108308382:CTTTAT:C	108308382	NA,C	NA,CTTTAT	NA,1	NA,inf	NA,inf	NA,2.90408	0.000915637	0.00168064
2	chr11:108536216:G:A	108536216	A,NA	G,NA	1,NA	-inf,NA	inf,NA	2.57878,NA	0.000908342	0.00130337
2	chr11:108455368:G:T	108455368	NA,T	NA,G	NA,1	NA,inf	NA,inf	NA,2.89747	0.000906918	0.00166483
2	chr11:108055182:C:T	108055182	T,NA	C,NA	1,NA	-inf,NA	inf,NA	2.40804,NA	0.000896317	0.00134896
2	chr11:108969379:C:T	108969379	T,T	C,C	1,1	inf,inf	inf,inf	1.04936,2.34677	0.000894649	0.00214147
2	chr11:108287864:G:A	108287864	NA,A	NA,G	NA,1	NA,inf	NA,inf	NA,2.88879	0.000893917	0.00164084
2	chr11:107981491:A:G	107981491	G,G	A,A	1,1	-inf,inf	inf,inf	2.15044,0.00218184	0.000891264	0.00137742
2	chr11:108553743:T:A	108553743	A,A	T,T	1,1	-inf,inf	inf,inf	3.33416,0.120401	0.000880958	0.00108587
2	chr11:108717498:A:T	108717498	T,T	A,A	1,1	inf,-inf	inf,inf	1.92264,1.80761	0.000868108	0.00187807
2	chr11:108462645:T:C	108462645	NA,C	NA,T	NA,1	NA,inf	NA,inf	NA,2.86522	0.000862928	0.00158441
2	chr11:108219608:T:C	108219608	C,NA	T,NA	1,NA	-inf,NA	inf,NA	1.48958,NA	0.000854118	0.00160694
2	chr11:108334081:CAT:C	108334081	NA,C	NA,CAT	NA,1	NA,inf	NA,inf	NA,2.39696	0.000852973	0.00157169
2	chr11:108316878:A:C	108316878	NA,C	NA,A	NA,1	NA,inf	NA,inf	NA,2.85806	0.000851972	0.0015643
2	chr11:108463547:T:C	108463547	NA,C	NA,T	NA,1	NA,inf	NA,inf	NA,2.85246	0.000848504	0.00155793
2	chr11:108675741:A:G	108675741	G,G	A,A	1,1	-inf,-inf	inf,inf	1.36437,2.04698	0.000845371	0.00151441
2	chr11:108675438:CA:C	108675438	C,C	CA,CA	1,1	-inf,-inf	inf,inf	1.35804,2.04871	0.000843128	0.00151134
2	chr11:108685420:C:T	108685420	T,T	C,C	1,1	-inf,-inf	inf,inf	1.34987,2.05389	0.000836192	0.00149919
2	chr11:108053754:A:G	108053754	G,G	A,A	1,1	-inf,inf	inf,inf	3.87048,0.191055	0.000831549	0.00111193
2	chr11:108631620:A:T	108631620	T,T	A,A	1,1	inf,-inf	inf,inf	3.25106,0.0441747	0.000828647	0.00218194
2	chr11:108670700:T:C	108670700	C,C	T,T	1,1	-inf,-inf	inf,inf	1.36197,2.03705	0.000825056	0.00147827
2	chr11:108272572:A:G	108272572	NA,G	NA,A	NA,1	NA,inf	NA,inf	NA,2.83579	0.000823648	0.00151237
2	chr11:107986419:T:C	107986419	C,C	T,T	1,1	-inf,inf	inf,inf	2.03899,0.193109	0.000823434	0.0012617
2	chr11:108556820:CA:C	108556820	C,C	CA,CA	1,1	-inf,inf	inf,inf	3.31263,0.00837011	0.000818839	0.00101844
2	chr11:108158206:T:C	108158206	NA,C	NA,T	NA,1	NA,inf	NA,inf	NA,3.04577	0.000817193	0.00152179
2	chr11:108031799:G:T	108031799	NA,T	NA,G	NA,1	NA,inf	NA,inf	NA,1.71152	0.000816753	0.00153818
2	chr11:108310501:T:C	108310501	NA,C	NA,T	NA,1	NA,inf	NA,inf	NA,2.84042	0.00081654	0.00150167
2	chr11:108194999:T:G	108194999	NA,G	NA,T	NA,1	NA,inf	NA,inf	NA,2.82545	0.000810808	0.00148877
2	chr11:108808619:C:G	108808619	G,G	C,C	1,1	inf,-inf	inf,inf	1.70199,1.82221	0.000804419	0.00168408
2	chr11:107743365:T:C	107743365	C,NA	T,NA	1,NA	-inf,NA	inf,NA	1.86208,NA	0.000803978	0.00159086
2	chr11:107988480:T:G	107988480	G,G	T,T	1,1	-inf,inf	inf,inf	2.50102,0.245403	0.000791151	0.00101733
2	chr11:108649905:C:A	108649905	A,A	C,C	1,1	inf,-inf	inf,inf	2.91617,0.740054	0.00078863	0.00222384
2	chr11:108572592:CTT:C	108572592	NA,C	NA,CTT	NA,1	NA,inf	NA,inf	NA,2.5574	0.000786975	0.00144223
2	chr11:108135429:G:C	108135429	C,C	G,G	1,1	-inf,inf	inf,inf	3.58555,0.311685	0.000779761	0.000882381
2	chr11:108547711:AAT:A	108547711	NA,A	NA,AAT	NA,1	NA,inf	NA,inf	NA,1.31769	0.000779353	0.00141384
2	chr11:108540191:C:T	108540191	NA,T	NA,C	NA,1	NA,inf	NA,inf	NA,2.57635	0.000774535	0.00142254
2	chr11:108686849:A:G	108686849	G,G	A,A	1,1	-inf,-inf	inf,inf	1.28281,2.07656	0.000772374	0.00138637
2	chr11:108673118:G:T	108673118	T,T	G,G	1,1	-inf,-inf	inf,inf	1.32402,2.03401	0.000770551	0.00138325
2	chr11:108733329:G:A	108733329	A,A	G,G	1,1	-inf,-inf	inf,inf	1.33237,2.01815	0.000767692	0.00137681
2	chr11:108543935:C:T	108543935	NA,T	NA,C	NA,1	NA,inf	NA,inf	NA,1.31194	0.000767438	0.00139295
2	chr11:108809742:A:G	108809742	G,G	A,A	1,1	inf,-inf	inf,inf	1.73936,1.75859	0.000759117	0.00158798
2	chr11:107752334:A:G	107752334	NA,G	NA,A	NA,1	NA,inf	NA,inf	NA,1.89297	0.000751827	0.00141078
2	chr11:108687513:G:A	108687513	A,A	G,G	1,1	-inf,-inf	inf,inf	1.27518,2.06885	0.00075156	0.00134917
2	chr11:108042886:T:C	108042886	C,C	T,T	1,1	inf,-inf	inf,inf	3.31319,0.877745	0.00074088	0.00100895
2	chr11:108707208:C:T	108707208	T,T	C,C	1,1	-inf,inf	inf,inf	0.218455,2.29691	0.000730031	0.00128814
2	chr11:108103327:A:G	108103327	G,G	A,A	1,1	inf,-inf	inf,inf	3.60911,0.460966	0.000726843	0.000980739
2	chr11:108663833:T:C	108663833	C,C	T,T	1,1	-inf,-inf	inf,inf	1.34949,1.96855	0.000726434	0.00130083
2	chr11:108679779:G:A	108679779	A,A	G,G	1,1	-inf,-inf	inf,inf	1.28189,2.04272	0.000725933	0.00130632
2	chr11:107978834:C:T	107978834	T,T	C,C	1,1	-inf,-inf	inf,inf	2.08431,0.0838241	0.000720207	0.00112372
2	chr11:108664910:C:T	108664910	T,T	C,C	1,1	-inf,-inf	inf,inf	1.35813,1.95573	0.000719733	0.00128869
2	chr11:108048172:A:G	108048172	G,G	A,A	1,1	inf,-inf	inf,inf	2.57878,1.18208	0.000713644	0.00106324
2	chr11:108754636:C:T	108754636	T,T	C,C	1,1	inf,-inf	inf,inf	0.598242,2.53764	0.000707719	0.0015083
2	chr11:108808740:A:G	108808740	G,G	A,A	1,1	inf,-inf	inf,inf	1.68633,1.76512	0.000706832	0.00147774
2	chr11:108539534:C:T	108539534	T,T	C,C	1,1	inf,-inf	inf,inf	0.993426,2.51213	0.000701364	0.00134106
2	chr11:107984841:C:T	107984841	T,T	C,C	1,1	-inf,-inf	inf,inf	2.12027,0.104947	0.00070025	0.00106168
2	chr11:108094663:A:G	108094663	G,NA	A,NA	1,NA	-inf,NA	inf,NA	2.70593,NA	0.00070018	0.000952761
2	chr11:108755740:G:C	108755740	C,C	G,G	1,1	inf,-inf	inf,inf	1.98111,1.6054	0.000694866	0.00149503
2	chr11:108959947:G:A	108959947	NA,A	NA,G	NA,1	NA,inf	NA,inf	NA,1.93868	0.000692869	0.00131853
2	chr11:108139327:T:C	108139327	C,NA	T,NA	1,NA	-inf,NA	inf,NA	1.3915,NA	0.000682615	0.00128491
2	chr11:108681885:C:T	108681885	T,T	C,C	1,1	-inf,-inf	inf,inf	1.23614,2.04539	0.000674626	0.00121372
2	chr11:108895180:C:T	108895180	NA,T	NA,C	NA,1	NA,inf	NA,inf	NA,1.92394	0.000673062	0.00128194
2	chr11:108625404:A:G	108625404	NA,G	NA,A	NA,1	NA,inf	NA,inf	NA,1.26323	0.0006722	0.00120294
2	chr11:108544467:C:T	108544467	NA,T	NA,C	NA,1	NA,inf	NA,inf	NA,2.48716	0.00066836	0.00122801
2	chr11:108543412:A:G	108543412	NA,G	NA,A	NA,1	NA,inf	NA,inf	NA,1.24561	0.00066056	0.00119996
2	chr11:108422118:C:T	108422118	T,NA	C,NA	1,NA	-inf,NA	inf,NA	1.37135,NA	0.000659898	0.00124089
2	chr11:108076570:G:T	108076570	T,T	G,G	1,1	-inf,inf	inf,inf	3.74693,0.0933158	0.000659067	0.00088367
2	chr11:107982174:C:T	107982174	T,T	C,C	1,1	-inf,-inf	inf,inf	2.0771,0.0725607	0.000644282	0.000972249
2	chr11:107908678:G:A	107908678	A,A	G,G	1,1	-inf,inf	inf,inf	0.942669,2.04892	0.000641249	0.00121734
2	chr11:108688326:A:G	108688326	G,G	A,A	1,1	inf,-inf	inf,inf	1.88308,1.65917	0.000638592	0.00137205
2	chr11:108802239:A:G	108802239	G,G	A,A	1,1	-inf,-inf	inf,inf	2.00209,1.41307	0.000633978	0.00121009
2	chr11:108644224:C:T	108644224	T,T	C,C	1,1	inf,-inf	inf,inf	3.08171,0.00517319	0.000630909	0.00169804
2	chr11:107998538:A:G	107998538	NA,G	NA,A	NA,1	NA,inf	NA,inf	NA,2.75993	0.000628337	0.00112624
2	chr11:108565919:C:T	108565919	T,T	C,C	1,1	-inf,inf	inf,inf	2.18428,1.19055	0.000624656	0.000909757
2	chr11:108091805:G:A	108091805	A,A	G,G	1,1	-inf,-inf	inf,inf	3.75066,0.0104494	0.000624102	0.000843838
2	chr11:108815567:T:C	108815567	NA,C	NA,T	NA,1	NA,inf	NA,inf	NA,1.38625	0.000623426	0.00118816
2	chr11:108952272:G:C	108952272	C,C	G,G	1,1	inf,-inf	inf,inf	1.21761,2.34737	0.000620989	0.00127099
2	chr11:108802481:C:T	108802481	T,T	C,C	1,1	-inf,-inf	inf,inf	1.25407,1.9504	0.000596494	0.00107378
2	chr11:108681453:A:G	108681453	G,G	A,A	1,1	-inf,-inf	inf,inf	1.22892,1.98285	0.000594989	0.00107037
2	chr11:108545298:T:C	108545298	NA,C	NA,T	NA,1	NA,inf	NA,inf	NA,1.19255	0.000588107	0.00106891
2	chr11:108550001:T:C	108550001	NA,C	NA,T	NA,1	NA,inf	NA,inf	NA,1.18499	0.000587469	0.00106779
2	chr11:108687458:T:C	108687458	C,C	T,T	1,1	-inf,-inf	inf,inf	1.26792,1.92867	0.000584997	0.00104931
2	chr11:108421954:C:T	108421954	NA,T	NA,C	NA,1	NA,inf	NA,inf	NA,1.59377	0.000583367	0.00110492
2	chr11:108925990:G:A	108925990	NA,A	NA,G	NA,1	NA,inf	NA,inf	NA,1.84154	0.000582834	0.00110881
2	chr11:107984371:A:G	107984371	G,G	A,A	1,1	-inf,-inf	inf,inf	2.04455,0.0869232	0.00058228	0.000886219
2	chr11:108474520:T:C	108474520	C,NA	T,NA	1,NA	-inf,NA	inf,NA	1.32473,NA	0.000581147	0.00109541
2	chr11:108721600:C:T	108721600	T,T	C,C	1,1	inf,-inf	inf,inf	1.73812,1.75244	0.000576648	0.00123707
2	chr11:108546983:A:C	108546983	NA,C	NA,A	NA,1	NA,inf	NA,inf	NA,1.18111	0.000573134	0.00104155
2	chr11:108687234:A:G	108687234	G,G	A,A	1,1	inf,-inf	inf,inf	1.8136,1.67282	0.000572414	0.00122843
2	chr11:108061495:A:G	108061495	G,G	A,A	1,1	-inf,inf	inf,inf	3.61463,0.156382	0.000565274	0.000760816
2	chr11:108668877:G:A	108668877	A,A	G,G	1,1	-inf,-inf	inf,inf	1.24134,1.94379	0.000563536	0.00101326
2	chr11:108693228:T:C	108693228	C,C	T,T	1,1	inf,-inf	inf,inf	1.81622,1.65595	0.000563057	0.00120485
2	chr11:108721781:T:C	108721781	C,C	T,T	1,1	inf,-inf	inf,inf	1.70653,1.76794	0.00056216	0.00120583
2	chr11:108904428:T:C	108904428	NA,C	NA,T	NA,1	NA,inf	NA,inf	NA,1.82335	0.000560296	0.00106626
2	chr11:108640336:G:A	108640336	A,A	G,G	1,1	inf,inf	inf,inf	3.00707,0.0381031	0.000557835	0.00148645
2	chr11:108144433:G:C	108144433	NA,C	NA,G	NA,1	NA,inf	NA,inf	NA,2.21935	0.000551174	0.00105523
2	chr11:107779968:A:G	107779968	G,NA	A,NA	1,NA	-inf,NA	inf,NA	1.72737,NA	0.000546949	0.00101513
2	chr11:108676641:T:C	108676641	NA,C	NA,T	NA,1	NA,inf	NA,inf	NA,1.35016	0.000546137	0.00104047
2	chr11:108470920:T:C	108470920	NA,C	NA,T	NA,1	NA,inf	NA,inf	NA,1.53562	0.000543912	0.00102984
2	chr11:108711281:C:T	108711281	T,T	C,C	1,1	-inf,-inf	inf,inf	1.34675,1.80571	0.000543799	0.000971364
2	chr11:108709461:T:C	108709461	C,C	T,T	1,1	-inf,-inf	inf,inf	1.36127,1.79092	0.000543596	0.00097036
2	chr11:108511480:T:C	108511480	NA,C	NA,T	NA,1	NA,inf	NA,inf	NA,1.80593	0.000542221	0.00103115
2	chr11:108833228:C:T	108833228	T,T	C,C	1,1	-inf,-inf	inf,inf	1.25853,1.88998	0.000541593	0.000973488
2	chr11:108699287:A:G	108699287	G,G	A,A	1,1	-inf,-inf	inf,inf	1.27175,1.87509	0.000539448	0.000966712
2	chr11:108530731:G:A	108530731	NA,A	NA,G	NA,1	NA,inf	NA,inf	NA,2.34768	0.00053901	0.000989873
2	chr11:108822517:A:G	108822517	G,G	A,A	1,1	inf,-inf	inf,inf	1.60509,1.85857	0.000538527	0.00114916
2	chr11:108707605:G:A	108707605	A,A	G,G	1,1	-inf,-inf	inf,inf	1.3052,1.83796	0.000531665	0.000951784
2	chr11:107967019:G:A	107967019	A,NA	G,NA	1,NA	-inf,NA	inf,NA	1.43407,NA	0.000527955	0.00101463
2	chr11:108816240:C:T	108816240	NA,T	NA,C	NA,1	NA,inf	NA,inf	NA,1.28734	0.000522482	0.000996428
2	chr11:108749090:A:C	108749090	C,NA	A,NA	1,NA	-inf,NA	inf,NA	1.63632,NA	0.000521761	0.000968349
2	chr11:108754271:G:A	108754271	A,A	G,G	1,1	-inf,-inf	inf,inf	1.34516,1.78789	0.000521505	0.000933843
2	chr11:107855129:T:A	107855129	A,NA	T,NA	1,NA	-inf,NA	inf,NA	1.69984,NA	0.000519294	0.000956219
2	chr11:108340068:A:G	108340068	G,NA	A,NA	1,NA	-inf,NA	inf,NA	1.25906,NA	0.000518516	0.000974987
2	chr11:108706223:C:T	108706223	T,T	C,C	1,1	-inf,-inf	inf,inf	1.28996,1.82967	0.000516787	0.000925451
2	chr11:108645444:AC:A	108645444	A,A	AC,AC	1,1	inf,-inf	inf,inf	2.90673,0.23314	0.00051621	0.00139002
2	chr11:108424310:T:C	108424310	C,NA	T,NA	1,NA	-inf,NA	inf,NA	1.25716,NA	0.00051557	0.000969107
2	chr11:108690013:T:C	108690013	C,C	T,T	1,1	inf,-inf	inf,inf	0.631524,2.26457	0.000513286	0.00106253
2	chr11:108754228:A:G	108754228	NA,G	NA,A	NA,1	NA,inf	NA,inf	NA,1.31283	0.000512375	0.000976188
2	chr11:108671617:C:T	108671617	T,T	C,C	1,1	-inf,-inf	inf,inf	1.36026,1.7549	0.000509903	0.000912097
2	chr11:108639027:A:G	108639027	G,G	A,A	1,1	inf,inf	inf,inf	2.94751,0.0760191	0.000508305	0.00134207
2	chr11:108694024:T:C	108694024	C,C	T,T	1,1	-inf,-inf	inf,inf	1.32387,1.78951	0.000506765	0.000907327
2	chr11:108562579:A:G	108562579	NA,G	NA,A	NA,1	NA,inf	NA,inf	NA,1.83841	0.000505705	0.000950829
2	chr11:108080099:G:A	108080099	NA,A	NA,G	NA,1	NA,inf	NA,inf	NA,2.34287	0.000504767	0.000920465
2	chr11:108104750:G:A	108104750	NA,A	NA,G	NA,1	NA,inf	NA,inf	NA,2.35208	0.000504617	0.000921723
2	chr11:108626290:C:T	108626290	NA,T	NA,C	NA,1	NA,inf	NA,inf	NA,1.87383	0.000503111	0.000947318
2	chr11:108521726:A:T	108521726	NA,T	NA,A	NA,1	NA,inf	NA,inf	NA,1.76498	0.000503067	0.00095633
2	chr11:108516788:A:G	108516788	NA,G	NA,A	NA,1	NA,inf	NA,inf	NA,2.40465	0.000502209	0.000924667
2	chr11:108832567:A:G	108832567	G,G	A,A	1,1	-inf,-inf	inf,inf	1.21672,1.8858	0.000502012	0.000902846
2	chr11:108400328:T:A	108400328	NA,A	NA,T	NA,1	NA,-inf	NA,inf	NA,1.30855	0.000502001	0.000901914
2	chr11:108753139:AATGT:A	108753139	A,A	AATGT,AATGT	1,1	-inf,-inf	inf,inf	1.31463,1.79111	0.000498093	0.000892876
2	chr11:108678452:T:G	108678452	G,G	T,T	1,1	-inf,-inf	inf,inf	1.26883,1.82759	0.00049439	0.000886341
2	chr11:108907571:C:T	108907571	NA,T	NA,C	NA,1	NA,inf	NA,inf	NA,1.26048	0.000493694	0.000940291
2	chr11:108692802:C:T	108692802	T,T	C,C	1,1	-inf,-inf	inf,inf	1.31005,1.78614	0.0004927	0.000882503
2	chr11:108706919:C:T	108706919	T,T	C,C	1,1	-inf,-inf	inf,inf	1.29892,1.79039	0.000492391	0.000880592
2	chr11:108692463:C:CA	108692463	CA,CA	C,C	1,1	-inf,-inf	inf,inf	1.31098,1.78349	0.00049119	0.000879749
2	chr11:108692512:C:T	108692512	T,T	C,C	1,1	-inf,-inf	inf,inf	1.30818,1.78614	0.000491134	0.000879765
2	chr11:108751696:C:T	108751696	T,T	C,C	1,1	-inf,-inf	inf,inf	1.28879,1.8062	0.000488825	0.000877117
2	chr11:107970372:T:C	107970372	NA,C	NA,T	NA,1	NA,inf	NA,inf	NA,2.05174	0.000487955	0.00093149
2	chr11:108841010:A:G	108841010	G,G	A,A	1,1	inf,-inf	inf,inf	1.90493,1.44809	0.000485724	0.00101557
2	chr11:108692468:C:G	108692468	G,G	C,C	1,1	-inf,-inf	inf,inf	1.30023,1.78714	0.000485219	0.000869418
2	chr11:108747729:A:C	108747729	C,C	A,A	1,1	-inf,-inf	inf,inf	1.21389,1.87062	0.000483193	0.000868621
2	chr11:108695791:A:G	108695791	G,G	A,A	1,1	inf,-inf	inf,inf	1.674,1.71119	0.000481888	0.00103235
2	chr11:108776313:G:T	108776313	NA,T	NA,G	NA,1	NA,inf	NA,inf	NA,1.81828	0.000480436	0.000912674
2	chr11:108375981:T:A	108375981	A,NA	T,NA	1,NA	-inf,NA	inf,NA	1.22325,NA	0.000479745	0.000901904
2	chr11:108709411:C:T	108709411	T,T	C,C	1,1	-inf,-inf	inf,inf	1.28382,1.79413	0.000479211	0.000857545
2	chr11:108649989:G:C	108649989	C,C	G,G	1,1	inf,inf	inf,inf	2.92837,0.0197422	0.000477686	0.00126293
2	chr11:108732235:T:C	108732235	C,C	T,T	1,1	-inf,-inf	inf,inf	1.30088,1.77585	0.000477079	0.00085505
2	chr11:108649407:A:T	108649407	T,T	A,A	1,1	inf,-inf	inf,inf	2.88663,0.174444	0.000476891	0.00127515
2	chr11:108375984:A:G	108375984	G,NA	A,NA	1,NA	-inf,NA	inf,NA	1.2192,NA	0.00047553	0.00089396
2	chr11:108742049:A:G	108742049	G,G	A,A	1,1	-inf,-inf	inf,inf	1.26093,1.81213	0.000472661	0.000847681
2	chr11:108670401:A:G	108670401	G,G	A,A	1,1	-inf,-inf	inf,inf	1.27354,1.80223	0.000472085	0.000846588
2	chr11:108742176:C:T	108742176	T,T	C,C	1,1	-inf,-inf	inf,inf	1.26517,1.80392	0.000469054	0.000840973
2	chr11:108014960:A:G	108014960	NA,G	NA,A	NA,1	NA,inf	NA,inf	NA,1.68421	0.000464614	0.000883031
2	chr11:108118191:G:A	108118191	A,NA	G,NA	1,NA	-inf,NA	inf,NA	1.21516,NA	0.00046461	0.000873826
2	chr11:108042902:AC:A	108042902	A,A	AC,AC	1,1	inf,-inf	inf,inf	0.309511,2.38493	0.000462547	0.000852038
2	chr11:108496244:C:A	108496244	A,NA	C,NA	1,NA	-inf,NA	inf,NA	1.21045,NA	0.000462387	0.000867554
2	chr11:108835004:A:G	108835004	NA,G	NA,A	NA,1	NA,inf	NA,inf	NA,1.27433	0.000461118	0.000877497
2	chr11:108198312:T:C	108198312	C,NA	T,NA	1,NA	-inf,NA	inf,NA	1.20622,NA	0.000460222	0.00086524
2	chr11:108189652:C:T	108189652	NA,T	NA,C	NA,1	NA,inf	NA,inf	NA,1.90197	0.000458474	0.000870729
2	chr11:108642993:A:G	108642993	G,G	A,A	1,1	inf,-inf	inf,inf	2.76256,0.287267	0.000458304	0.00121344
2	chr11:108694390:G:A	108694390	A,A	G,G	1,1	-inf,-inf	inf,inf	1.27809,1.77408	0.00045676	0.000818808
2	chr11:108524219:C:A	108524219	NA,A	NA,C	NA,1	NA,inf	NA,inf	NA,1.709	0.00045656	0.000867514
2	chr11:108731990:G:T	108731990	T,T	G,G	1,1	-inf,-inf	inf,inf	1.26525,1.78458	0.000456115	0.00081861
2	chr11:108684471:A:G	108684471	G,G	A,A	1,1	inf,-inf	inf,inf	1.81889,1.53255	0.000454617	0.000971457
2	chr11:108675255:A:C	108675255	NA,C	NA,A	NA,1	NA,inf	NA,inf	NA,1.24709	0.000452309	0.000861632
2	chr11:108068515:A:G	108068515	G,G	A,A	1,1	-inf,inf	inf,inf	3.49384,0.138834	0.000451545	0.000611394
2	chr11:108902018:G:T	108902018	T,T	G,G	1,1	inf,-inf	inf,inf	1.25657,2.09504	0.000451442	0.000929108
2	chr11:108032258:G:A	108032258	NA,A	NA,G	NA,1	NA,inf	NA,inf	NA,1.668	0.000450941	0.000856986
2	chr11:108699170:GACT:G	108699170	G,G	GACT,GACT	1,1	-inf,-inf	inf,inf	1.2369,1.80069	0.000450062	0.000807093
2	chr11:108707320:T:C	108707320	C,C	T,T	1,1	-inf,-inf	inf,inf	1.27226,1.76889	0.00044931	0.00080454
2	chr11:108593259:C:A	108593259	A,A	C,C	1,1	-inf,-inf	inf,inf	0.219499,2.59328	0.000442687	0.00084624
2	chr11:108649751:A:G	108649751	G,G	A,A	1,1	inf,-inf	inf,inf	2.85124,0.157729	0.000441885	0.00117562
2	chr11:108743923:A:G	108743923	G,G	A,A	1,1	-inf,-inf	inf,inf	1.2555,1.77526	0.000439405	0.000788063
2	chr11:108492562:T:C	108492562	NA,C	NA,T	NA,1	NA,inf	NA,inf	NA,1.96575	0.000437562	0.00083541
2	chr11:108704665:A:C	108704665	C,C	A,A	1,1	-inf,-inf	inf,inf	1.23762,1.78765	0.00043739	0.000784447
2	chr11:108521693:A:G	108521693	NA,G	NA,A	NA,1	NA,inf	NA,inf	NA,1.77562	0.000435931	0.000824635
2	chr11:108699767:G:A	108699767	A,A	G,G	1,1	-inf,-inf	inf,inf	1.22372,1.79416	0.000435154	0.000780488
2	chr11:108796780:A:G	108796780	NA,G	NA,A	NA,1	NA,inf	NA,inf	NA,1.78663	0.000434825	0.000825979
2	chr11:108696165:G:T	108696165	T,T	G,G	1,1	-inf,-inf	inf,inf	1.24815,1.77608	0.000433964	0.000778152
2	chr11:108729771:C:T	108729771	T,T	C,C	1,1	-inf,-inf	inf,inf	1.2095,1.81148	0.000433446	0.000778761
2	chr11:108788577:G:C	108788577	NA,C	NA,G	NA,1	NA,inf	NA,inf	NA,1.71848	0.000433225	0.000824349
2	chr11:108676803:G:T	108676803	NA,T	NA,G	NA,1	NA,inf	NA,inf	NA,1.22843	0.000430932	0.000820088
2	chr11:108774454:G:A	108774454	A,A	G,G	1,1	inf,-inf	inf,inf	1.81543,1.48534	0.000430251	0.000919863
2	chr11:108706213:T:C	108706213	C,C	T,T	1,1	-inf,-inf	inf,inf	1.27836,1.72859	0.000422493	0.000756233
2	chr11:108103285:G:A	108103285	A,A	G,G	1,1	inf,-inf	inf,inf	2.57389,0.941871	0.000420758	0.000629582
2	chr11:108711622:T:C	108711622	C,C	T,T	1,1	-inf,-inf	inf,inf	1.30806,1.69748	0.000420682	0.000752389
2	chr11:108929728:A:G	108929728	NA,G	NA,A	NA,1	NA,inf	NA,inf	NA,1.66121	0.000420629	0.000799661
2	chr11:108740778:C:CT	108740778	CT,CT	C,C	1,1	-inf,-inf	inf,inf	1.25637,1.74434	0.000419466	0.000751663
2	chr11:108493759:G:A	108493759	NA,A	NA,G	NA,1	NA,inf	NA,inf	NA,1.92529	0.000418228	0.000797454
2	chr11:108714370:T:TG	108714370	TG,TG	T,T	1,1	-inf,-inf	inf,inf	1.3066,1.69413	0.000418038	0.000747413
2	chr11:108334838:T:C	108334838	C,NA	T,NA	1,NA	-inf,NA	inf,NA	1.99595,NA	0.000415842	0.000638392
2	chr11:107993489:A:G	107993489	NA,G	NA,A	NA,1	NA,inf	NA,inf	NA,2.18552	0.000415535	0.000761198
2	chr11:108062221:C:CT	108062221	CT,CT	C,C	1,1	-inf,inf	inf,inf	3.43761,0.153519	0.000415096	0.000565241
2	chr11:108100623:A:G	108100623	G,G	A,A	1,1	-inf,inf	inf,inf	2.84631,0.298748	0.000414401	0.000503296
2	chr11:108796450:G:A	108796450	NA,A	NA,G	NA,1	NA,inf	NA,inf	NA,1.73636	0.000414035	0.000786219
2	chr11:108725306:C:T	108725306	T,T	C,C	1,1	-inf,-inf	inf,inf	1.22143,1.76847	0.000412119	0.000739655
2	chr11:108741236:G:GATC	108741236	GATC,GATC	G,G	1,1	-inf,-inf	inf,inf	1.27843,1.71147	0.000411196	0.000736035
2	chr11:108567994:A:G	108567994	NA,G	NA,A	NA,1	NA,inf	NA,inf	NA,2.19176	0.000409149	0.000751641
2	chr11:108738781:C:G	108738781	G,G	C,C	1,1	-inf,-inf	inf,inf	1.26902,1.71147	0.00040444	0.000724382
2	chr11:107786194:T:C	107786194	C,NA	T,NA	1,NA	-inf,NA	inf,NA	1.56798,NA	0.000404178	0.000751499
2	chr11:107741228:T:C	107741228	NA,C	NA,T	NA,1	NA,-inf	NA,inf	NA,1.27129	0.000403767	0.000741483
2	chr11:108086076:A:T	108086076	NA,T	NA,A	NA,1	NA,inf	NA,inf	NA,2.20534	0.0004032	0.000737327
2	chr11:108766277:C:T	108766277	T,T	C,C	1,1	inf,-inf	inf,inf	0.587489,2.23704	0.000402965	0.000852822
2	chr11:107786940:G:C	107786940	C,NA	G,NA	1,NA	-inf,NA	inf,NA	1.56667,NA	0.000402514	0.00074837
2	chr11:108778438:T:G	108778438	NA,G	NA,T	NA,1	NA,inf	NA,inf	NA,1.2296	0.000402464	0.000765485
2	chr11:108067474:TATGAA:T	108067474	T,T	TATGAA,TATGAA	1,1	inf,-inf	inf,inf	2.12263,0.428861	0.000401289	0.000622985
2	chr11:108551615:T:C	108551615	NA,C	NA,T	NA,1	NA,inf	NA,inf	NA,2.18124	0.000401179	0.00073748
2	chr11:108649913:T:G	108649913	G,G	T,T	1,1	inf,-inf	inf,inf	2.7994,0.150082	0.000400565	0.00106013
2	chr11:108539057:T:A	108539057	A,A	T,T	1,1	inf,-inf	inf,inf	0.898425,2.25019	0.000398061	0.000755076
2	chr11:107955275:G:A	107955275	NA,A	NA,G	NA,1	NA,inf	NA,inf	NA,1.61881	0.00039775	0.000757817
2	chr11:108054830:T:C	108054830	C,C	T,T	1,1	-inf,inf	inf,inf	3.33071,0.256144	0.000396062	0.000538267
2	chr11:108078398:TATTAA:T	108078398	T,T	TATTAA,TATTAA	1,1	-inf,inf	inf,inf	2.86908,0.254356	0.00039578	0.000482133
2	chr11:108221576:C:G	108221576	G,NA	C,NA	1,NA	-inf,NA	inf,NA	1.14666,NA	0.000394474	0.000741257
2	chr11:107921687:T:A	107921687	A,A	T,T	1,1	-inf,inf	inf,inf	0.94059,1.79457	0.000393776	0.000749352
2	chr11:108730231:A:T	108730231	T,T	A,A	1,1	-inf,-inf	inf,inf	1.19721,1.76385	0.000393083	0.000706271
2	chr11:108711949:A:G	108711949	G,G	A,A	1,1	-inf,-inf	inf,inf	1.29722,1.66491	0.000391283	0.000699462
2	chr11:108696846:A:G	108696846	G,G	A,A	1,1	-inf,-inf	inf,inf	1.29735,1.65889	0.000388414	0.000694391
2	chr11:108874363:C:T	108874363	NA,T	NA,C	NA,1	NA,inf	NA,inf	NA,1.38694	0.000386999	0.000729481
2	chr11:107739266:G:A	107739266	A,NA	G,NA	1,NA	inf,NA	inf,NA	2.38457,NA	0.000386827	0.00213735
2	chr11:108015428:T:A	108015428	A,A	T,T	1,1	-inf,inf	inf,inf	3.03415,0.960308	0.00038524	0.000532269
2	chr11:107853883:A:C	107853883	C,NA	A,NA	1,NA	-inf,NA	inf,NA	1.53971,NA	0.000383673	0.000707306
2	chr11:107800875:A:G	107800875	G,G	A,A	1,1	inf,inf	inf,inf	1.58747,1.80711	0.000382645	0.00107767
2	chr11:108289623:C:T	108289623	T,NA	C,NA	1,NA	-inf,NA	inf,NA	1.14986,NA	0.000382025	0.000716994
2	chr11:108015265:G:A	108015265	A,A	G,G	1,1	-inf,inf	inf,inf	3.0256,0.0748649	0.000381816	0.000471021
2	chr11:108738329:A:G	108738329	G,G	A,A	1,1	-inf,-inf	inf,inf	1.27587,1.67263	0.000381526	0.000683113
2	chr11:107841881:A:G	107841881	G,NA	A,NA	1,NA	-inf,NA	inf,NA	1.52768,NA	0.0003783	0.000696368
2	chr11:108954654:G:A	108954654	NA,A	NA,G	NA,1	NA,inf	NA,inf	NA,1.63482	0.000378281	0.000721909
2	chr11:108726820:A:G	108726820	G,G	A,A	1,1	-inf,-inf	inf,inf	1.22135,1.7186	0.000377845	0.000677955
2	chr11:107920525:G:A	107920525	NA,A	NA,G	NA,1	NA,inf	NA,inf	NA,1.62208	0.00037731	0.000719308
2	chr11:107803294:A:C	107803294	C,C	A,A	1,1	inf,inf	inf,inf	1.55755,1.7926	0.000374602	0.00104758
2	chr11:108572421:C:T	108572421	NA,T	NA,C	NA,1	NA,-inf	NA,inf	NA,1.73184	0.000374379	0.000689971
2	chr11:107884360:A:G	107884360	G,NA	A,NA	1,NA	inf,NA	inf,NA	1.46043,NA	0.000373153	0.000735229
2	chr11:108697116:G:A	108697116	A,A	G,G	1,1	-inf,-inf	inf,inf	1.23507,1.69087	0.000372835	0.000667964
2	chr11:108723510:G:A	108723510	A,A	G,G	1,1	-inf,-inf	inf,inf	1.19237,1.75031	0.000372404	0.000669339
2	chr11:108741676:T:A	108741676	A,A	T,T	1,1	-inf,-inf	inf,inf	1.25129,1.67892	0.000371109	0.000664763
2	chr11:107811046:C:T	107811046	T,NA	C,NA	1,NA	-inf,NA	inf,NA	1.54563,NA	0.0003702	0.000689092
2	chr11:108539769:A:G	108539769	G,G	A,A	1,1	inf,-inf	inf,inf	0.893228,2.20838	0.00036992	0.000701358
2	chr11:108726976:G:A	108726976	A,A	G,G	1,1	-inf,-inf	inf,inf	1.21108,1.71311	0.000368677	0.000661045
2	chr11:108176769:A:G	108176769	NA,G	NA,A	NA,1	NA,-inf	NA,inf	NA,2.25006	0.000367608	0.000673507
2	chr11:107803307:A:G	107803307	G,G	A,A	1,1	inf,inf	inf,inf	1.57217,1.77518	0.000366581	0.00102764
2	chr11:108048397:G:A	108048397	A,A	G,G	1,1	inf,-inf	inf,inf	2.10582,0.333919	0.000365856	0.000568941
2	chr11:108718104:A:G	108718104	G,G	A,A	1,1	-inf,-inf	inf,inf	1.21095,1.70843	0.000365024	0.000654931
2	chr11:108701925:A:G	108701925	G,G	A,A	1,1	-inf,-inf	inf,inf	1.25044,1.66527	0.000363266	0.000650433
2	chr11:108649710:C:T	108649710	T,T	C,C	1,1	inf,inf	inf,inf	2.5617,0.443339	0.000362892	0.000899452
2	chr11:108702123:T:C	108702123	C,C	T,T	1,1	-inf,-inf	inf,inf	1.23346,1.67897	0.00036152	0.000647901
2	chr11:108713303:T:C	108713303	NA,C	NA,T	NA,1	NA,inf	NA,inf	NA,1.45987	0.000361511	0.000675961
2	chr11:108245755:A:C	108245755	C,NA	A,NA	1,NA	-inf,NA	inf,NA	1.10485,NA	0.000360915	0.000678062
2	chr11:107799210:T:C	107799210	C,C	T,T	1,1	inf,inf	inf,inf	1.61378,1.74547	0.000360042	0.00101889
2	chr11:108455600:G:A	108455600	A,NA	G,NA	1,NA	-inf,NA	inf,NA	1.9048,NA	0.000359368	0.000556135
2	chr11:108542229:G:A	108542229	NA,A	NA,G	NA,1	NA,inf	NA,inf	NA,1.59735	0.000358962	0.000677051
2	chr11:108015671:A:C	108015671	C,C	A,A	1,1	-inf,inf	inf,inf	2.94138,1.01827	0.000358878	0.000497914
2	chr11:108716320:T:C	108716320	C,C	T,T	1,1	-inf,-inf	inf,inf	1.18872,1.71778	0.000357846	0.000642652
2	chr11:108726663:A:G	108726663	G,G	A,A	1,1	-inf,-inf	inf,inf	1.19829,1.70861	0.000357354	0.000641673
2	chr11:108718652:G:A	108718652	A,A	G,G	1,1	-inf,-inf	inf,inf	1.19493,1.71137	0.000357215	0.000641423
2	chr11:108566727:T:A	108566727	A,A	T,T	1,1	-inf,inf	inf,inf	2.8687,0.0915748	0.000356077	0.000483186
2	chr11:108752756:A:C	108752756	NA,C	NA,A	NA,1	NA,-inf	NA,inf	NA,1.13405	0.000355453	0.000655435
2	chr11:108702091:T:TAATC	108702091	TAATC,TAATC	T,T	1,1	-inf,-inf	inf,inf	1.23108,1.66949	0.000354166	0.000634695
2	chr11:107797396:C:A	107797396	A,A	C,C	1,1	inf,inf	inf,inf	1.6035,1.73867	0.000353595	0.000998454
2	chr11:108091874:C:T	108091874	T,T	C,C	1,1	inf,-inf	inf,inf	0.310933,2.67336	0.000353307	0.000654981
2	chr11:108716222:G:A	108716222	A,A	G,G	1,1	-inf,-inf	inf,inf	1.21718,1.68396	0.000353132	0.000633372
2	chr11:108106762:G:A	108106762	A,A	G,G	1,1	inf,-inf	inf,inf	3.27544,0.314177	0.000352409	0.000489529
2	chr11:108727017:T:A	108727017	A,A	T,T	1,1	-inf,-inf	inf,inf	1.1863,1.71205	0.000352164	0.00063259
2	chr11:107800311:C:CA	107800311	CA,CA	C,C	1,1	inf,inf	inf,inf	1.65775,1.69683	0.000351148	0.00100135
2	chr11:108184951:T:C	108184951	NA,C	NA,T	NA,1	NA,inf	NA,inf	NA,1.913	0.000350889	0.000671177
2	chr11:107799733:A:G	107799733	G,G	A,A	1,1	inf,inf	inf,inf	1.58916,1.74778	0.000349506	0.000984209
2	chr11:108078131:T:A	108078131	A,A	T,T	1,1	inf,-inf	inf,inf	0.354803,2.54484	0.00034656	0.000643155
2	chr11:107808287:T:C	107808287	C,C	T,T	1,1	inf,inf	inf,inf	1.68691,1.65572	0.000346252	0.000990464
2	chr11:108100686:G:A	108100686	A,NA	G,NA	1,NA	-inf,NA	inf,NA	1.0909,NA	0.000345075	0.000655521
2	chr11:108397861:G:C	108397861	NA,C	NA,G	NA,1	NA,inf	NA,inf	NA,1.98322	0.000343688	0.000654517
2	chr11:108141130:A:G	108141130	G,G	A,A	1,1	inf,-inf	inf,inf	1.32965,1.7459	0.000342499	0.000561075
2	chr11:107808070:A:G	107808070	G,G	A,A	1,1	inf,inf	inf,inf	1.70252,1.63698	0.000342462	0.00098242
2	chr11:107797972:T:A	107797972	A,A	T,T	1,1	inf,inf	inf,inf	1.63175,1.69812	0.000339431	0.000962612
2	chr11:108835793:T:C	108835793	NA,C	NA,T	NA,1	NA,-inf	NA,inf	NA,1.10917	0.000338986	0.000625489
2	chr11:108813155:A:G	108813155	NA,G	NA,A	NA,1	NA,inf	NA,inf	NA,1.60723	0.000338904	0.000643146
2	chr11:108455950:T:C	108455950	NA,C	NA,T	NA,1	NA,inf	NA,inf	NA,1.97487	0.000338848	0.00064534
2	chr11:107807167:G:A	107807167	NA,A	NA,G	NA,1	NA,-inf	NA,inf	NA,1.16797	0.000338838	0.000622463
2	chr11:108140839:T:C	108140839	C,C	T,T	1,1	inf,-inf	inf,inf	1.31205,1.75199	0.000337863	0.00055445
2	chr11:108501926:T:G	108501926	NA,G	NA,T	NA,1	NA,inf	NA,inf	NA,1.61209	0.000334793	0.000631988
2	chr11:108071324:G:A	108071324	A,A	G,G	1,1	inf,-inf	inf,inf	2.03701,0.418742	0.000333087	0.000519349
2	chr11:107805061:T:C	107805061	C,NA	T,NA	1,NA	-inf,NA	inf,NA	1.49087,NA	0.000333085	0.000619917
2	chr11:108245685:C:G	108245685	G,NA	C,NA	1,NA	-inf,NA	inf,NA	1.0674,NA	0.000332474	0.000624617
2	chr11:107959382:TA:T	107959382	NA,T	NA,TA	NA,1	NA,inf	NA,inf	NA,1.52537	0.0003312	0.000630588
2	chr11:108728641:A:G	108728641	G,G	A,A	1,1	-inf,-inf	inf,inf	1.16316,1.70111	0.000331126	0.000595307
2	chr11:107799953:A:G	107799953	G,G	A,A	1,1	inf,inf	inf,inf	1.5521,1.74122	0.000330559	0.000923761
2	chr11:107801127:G:A	107801127	A,A	G,G	1,1	inf,inf	inf,inf	1.57977,1.72244	0.00033003	0.000926803
2	chr11:108324238:G:A	108324238	NA,A	NA,G	NA,1	NA,inf	NA,inf	NA,1.65253	0.000329124	0.000623383
2	chr11:107799091:C:T	107799091	T,T	C,C	1,1	inf,inf	inf,inf	1.5362,1.75375	0.000328516	0.000915314
2	chr11:108948318:G:T	108948318	T,T	G,G	1,1	inf,-inf	inf,inf	0.972488,2.17343	0.000328342	0.000673048
2	chr11:108720781:T:C	108720781	C,C	T,T	1,1	-inf,-inf	inf,inf	1.2096,1.64613	0.000327606	0.00058755
2	chr11:108442908:A:T	108442908	NA,T	NA,A	NA,1	NA,inf	NA,inf	NA,1.95167	0.000326724	0.000622109
2	chr11:107805850:C:T	107805850	T,T	C,C	1,1	inf,inf	inf,inf	1.6741,1.63154	0.000326029	0.000929641
2	chr11:108535532:T:C	108535532	NA,C	NA,T	NA,1	NA,inf	NA,inf	NA,1.3788	0.000325724	0.000620067
2	chr11:108831123:G:A	108831123	A,A	G,G	1,1	-inf,inf	inf,inf	0.161927,1.87099	0.000325384	0.000575276
2	chr11:108038224:ATGT:A	108038224	A,A	ATGT,ATGT	1,1	-inf,inf	inf,inf	2.93568,0.00107246	0.000324578	0.000410523
2	chr11:108267276:T:C	108267276	C,NA	T,NA	1,NA	-inf,NA	inf,NA	1.8442,NA	0.000324309	0.000503672
2	chr11:108023655:A:G	108023655	G,G	A,A	1,1	inf,-inf	inf,inf	0.300585,2.17321	0.000324269	0.000596312
2	chr11:108540243:A:G	108540243	G,G	A,A	1,1	inf,-inf	inf,inf	1.01658,2.12984	0.000324203	0.000624084
2	chr11:108031291:G:A	108031291	A,A	G,G	1,1	inf,-inf	inf,inf	0.31639,2.14879	0.000324149	0.000597811
2	chr11:107799720:A:G	107799720	G,G	A,A	1,1	inf,inf	inf,inf	1.54113,1.74098	0.000323022	0.00090062
2	chr11:107799613:C:T	107799613	T,T	C,C	1,1	inf,inf	inf,inf	1.57027,1.71794	0.000322969	0.000905265
2	chr11:108873354:A:G	108873354	G,G	A,A	1,1	inf,-inf	inf,inf	1.35136,1.80981	0.000320775	0.000652431
2	chr11:108143361:T:C	108143361	C,C	T,T	1,1	inf,-inf	inf,inf	1.36646,1.67115	0.00032055	0.000524679
2	chr11:107801037:T:C	107801037	C,C	T,T	1,1	inf,inf	inf,inf	1.63139,1.66571	0.00032052	0.000908049
2	chr11:108963371:A:G	108963371	G,NA	A,NA	1,NA	inf,NA	inf,NA	1.4842,NA	0.000320313	0.000566845
2	chr11:108746567:A:AGT	108746567	AGT,AGT	A,A	1,1	-inf,-inf	inf,inf	1.87177,1.1485	0.000319446	0.000605175
2	chr11:108721661:A:G	108721661	G,G	A,A	1,1	-inf,-inf	inf,inf	1.19716,1.64322	0.000318918	0.000572236
2	chr11:107980867:G:T	107980867	NA,T	NA,G	NA,1	NA,inf	NA,inf	NA,0.873797	0.000318392	0.000577919
2	chr11:108540512:T:A	108540512	A,A	T,T	1,1	inf,-inf	inf,inf	1.0613,2.10993	0.000317843	0.00061448
2	chr11:108079057:ATCT:A	108079057	NA,A	NA,ATCT	NA,1	NA,inf	NA,inf	NA,2.02069	0.000317732	0.000583885
2	chr11:108135739:A:G	108135739	G,G	A,A	1,1	inf,-inf	inf,inf	1.26168,1.71959	0.000317176	0.000520612
2	chr11:108055609:TAATA:T	108055609	NA,T	NA,TAATA	NA,1	NA,inf	NA,inf	NA,2.05365	0.000316971	0.000580886
2	chr11:108596247:G:A	108596247	NA,A	NA,G	NA,1	NA,-inf	NA,inf	NA,1.54674	0.000313321	0.000577548
2	chr11:108540148:C:T	108540148	NA,T	NA,C	NA,1	NA,inf	NA,inf	NA,2.029	0.000313191	0.000576265
2	chr11:107903958:T:A	107903958	A,NA	T,NA	1,NA	inf,NA	inf,NA	1.10794,NA	0.000313042	0.000546809
2	chr11:108590890:C:T	108590890	T,T	C,C	1,1	-inf,-inf	inf,inf	1.27477,1.65097	0.00031292	0.000612994
2	chr11:108006481:G:A	108006481	A,A	G,G	1,1	-inf,inf	inf,inf	2.98657,0.0261132	0.000311194	0.000394444
2	chr11:108553845:G:C	108553845	C,C	G,G	1,1	inf,-inf	inf,inf	0.303247,1.846	0.000310114	0.00056511
2	chr11:107797841:T:C	107797841	C,C	T,T	1,1	inf,inf	inf,inf	1.56121,1.7008	0.000309677	0.000865875
2	chr11:108697937:C:T	108697937	T,T	C,C	1,1	-inf,-inf	inf,inf	1.1568,1.66334	0.000309465	0.000556333
2	chr11:107807319:G:A	107807319	A,A	G,G	1,1	inf,inf	inf,inf	1.58011,1.6717	0.000309026	0.000865341
2	chr11:107800464:G:T	107800464	T,T	G,G	1,1	inf,inf	inf,inf	1.58329,1.68263	0.000308962	0.00086747
2	chr11:108526760:T:C	108526760	NA,C	NA,T	NA,1	NA,inf	NA,inf	NA,1.42186	0.000308939	0.000585066
2	chr11:107796893:A:G	107796893	G,G	A,A	1,1	inf,inf	inf,inf	1.5578,1.69762	0.000306095	0.000855463
2	chr11:108033092:A:G	108033092	G,NA	A,NA	1,NA	-inf,NA	inf,NA	1.77845,NA	0.000305418	0.000480181
2	chr11:108147394:A:AC	108147394	NA,AC	NA,A	NA,1	NA,inf	NA,inf	NA,1.20114	0.000305295	0.000572578
2	chr11:107767870:G:A	107767870	A,NA	G,NA	1,NA	inf,NA	inf,NA	1.16928,NA	0.000305109	0.000549025
2	chr11:107802217:A:G	107802217	G,G	A,A	1,1	inf,inf	inf,inf	1.55661,1.69465	0.000304366	0.000849907
2	chr11:107802224:T:C	107802224	C,C	T,T	1,1	inf,inf	inf,inf	1.53754,1.70529	0.000302872	0.000842693
2	chr11:107801331:AAGC:CAGC	107801331	CAGC,CAGC	AAGC,AAGC	1,1	inf,inf	inf,inf	1.56652,1.68165	0.00030165	0.000843826
2	chr11:107803494:A:G	107803494	G,G	A,A	1,1	inf,inf	inf,inf	1.57425,1.67289	0.000300019	0.00084098
2	chr11:107801319:G:A	107801319	A,A	G,G	1,1	inf,inf	inf,inf	1.57396,1.67216	0.00029969	0.000839478
2	chr11:108114751:C:T	108114751	T,NA	C,NA	1,NA	-inf,NA	inf,NA	1.04004,NA	0.000299467	0.000562407
2	chr11:107804984:A:C	107804984	C,C	A,A	1,1	inf,inf	inf,inf	1.62075,1.62522	0.00029935	0.000844552
2	chr11:108508590:G:C	108508590	NA,C	NA,G	NA,1	NA,inf	NA,inf	NA,2.09448	0.000298026	0.000548838
2	chr11:107800953:A:G	107800953	G,G	A,A	1,1	inf,inf	inf,inf	1.53488,1.6976	0.000297066	0.000825631
2	chr11:108389509:A:T	108389509	T,NA	A,NA	1,NA	-inf,NA	inf,NA	1.01227,NA	0.00029541	0.000555034
2	chr11:108557436:T:C	108557436	C,NA	T,NA	1,NA	inf,NA	inf,NA	2.03875,NA	0.000294822	0.000578228
2	chr11:107797191:C:T	107797191	T,T	C,C	1,1	inf,inf	inf,inf	1.54377,1.6856	0.000294058	0.000818897
2	chr11:107802623:C:G	107802623	G,G	C,C	1,1	inf,inf	inf,inf	1.53512,1.69028	0.000293185	0.000815235
2	chr11:108657133:T:C	108657133	NA,C	NA,T	NA,1	NA,-inf	NA,inf	NA,1.52637	0.000292687	0.000529825
2	chr11:108060336:G:A	108060336	A,A	G,G	1,1	-inf,inf	inf,inf	2.85893,0.0364069	0.000291682	0.000369084
2	chr11:108890337:A:G	108890337	NA,G	NA,A	NA,1	NA,inf	NA,inf	NA,1.02241	0.000290885	0.00055306
2	chr11:107985729:G:A	107985729	NA,A	NA,G	NA,1	NA,inf	NA,inf	NA,0.809953	0.000290566	0.000528241
2	chr11:107802834:C:T	107802834	T,T	C,C	1,1	inf,inf	inf,inf	1.53808,1.68189	0.000290311	0.000807307
2	chr11:108062360:C:T	108062360	T,T	C,C	1,1	inf,-inf	inf,inf	1.92982,0.5443	0.000290096	0.000455189
2	chr11:107800966:A:G	107800966	G,G	A,A	1,1	inf,inf	inf,inf	1.54149,1.67714	0.000289009	0.000804995
2	chr11:107920399:G:A	107920399	A,A	G,G	1,1	-inf,inf	inf,inf	0.824605,1.72938	0.000288431	0.000548711
2	chr11:108509882:C:T	108509882	NA,T	NA,C	NA,1	NA,inf	NA,inf	NA,2.03451	0.000287835	0.000530511
2	chr11:108558273:A:G	108558273	G,NA	A,NA	1,NA	-inf,NA	inf,NA	1.0335,NA	0.000287691	0.000538585
2	chr11:108077030:T:C	108077030	C,C	T,T	1,1	-inf,inf	inf,inf	2.85532,0.0160611	0.000287555	0.000364763
2	chr11:108029872:G:C	108029872	C,C	G,G	1,1	-inf,-inf	inf,inf	2.86339,0.0015864	0.000287229	0.000365171
2	chr11:107800968:A:G	107800968	G,G	A,A	1,1	inf,inf	inf,inf	1.57034,1.64839	0.000285538	0.000798855
2	chr11:107829776:T:A	107829776	A,NA	T,NA	1,NA	inf,NA	inf,NA	1.60517,NA	0.000285318	0.000555244
2	chr11:107996554:G:C	107996554	C,NA	G,NA	1,NA	-inf,NA	inf,NA	0.977923,NA	0.000284573	0.000540551
2	chr11:108008311:TCTTA:T	108008311	NA,T	NA,TCTTA	NA,1	NA,inf	NA,inf	NA,1.85514	0.000284533	0.000517812
2	chr11:107802859:G:A	107802859	A,A	G,G	1,1	inf,inf	inf,inf	1.52186,1.68063	0.000283548	0.000785801
2	chr11:108901575:G:A	108901575	NA,A	NA,G	NA,1	NA,inf	NA,inf	NA,0.995857	0.000283283	0.000538204
2	chr11:107997065:TG:T	107997065	T,T	TG,TG	1,1	-inf,-inf	inf,inf	2.92709,0.0925975	0.00028279	0.000361942
2	chr11:108743852:G:A	108743852	A,NA	G,NA	1,NA	inf,NA	inf,NA	1.92188,NA	0.000282744	0.00107583
2	chr11:107802948:C:T	107802948	T,T	C,C	1,1	inf,inf	inf,inf	1.50349,1.69275	0.000282643	0.000780664
2	chr11:108630373:C:T	108630373	T,T	C,C	1,1	-inf,inf	inf,inf	2.29258,0.366198	0.00028246	0.000671594
2	chr11:108875793:G:T	108875793	NA,T	NA,G	NA,1	NA,-inf	NA,inf	NA,0.984921	0.00028213	0.000521789
2	chr11:108954025:A:G	108954025	G,G	A,A	1,1	-inf,inf	inf,inf	1.71315,0.877151	0.000281633	0.000707125
2	chr11:108145463:G:A	108145463	A,NA	G,NA	1,NA	-inf,NA	inf,NA	0.992199,NA	0.000281482	0.000528987
2	chr11:107798793:G:A	107798793	A,NA	G,NA	1,NA	-inf,NA	inf,NA	1.37532,NA	0.000281206	0.000523298
2	chr11:107807445:T:C	107807445	C,C	T,T	1,1	inf,inf	inf,inf	1.6133,1.59304	0.000279618	0.000787022
2	chr11:107804359:T:C	107804359	C,C	T,T	1,1	inf,inf	inf,inf	1.59167,1.60912	0.000279618	0.000783719
2	chr11:107802817:T:C	107802817	C,C	T,T	1,1	inf,inf	inf,inf	1.51687,1.67459	0.00027883	0.000771828
2	chr11:108059036:A:G	108059036	G,G	A,A	1,1	inf,-inf	inf,inf	1.97643,0.320162	0.000278807	0.00043442
2	chr11:108642369:A:G	108642369	NA,G	NA,A	NA,1	NA,inf	NA,inf	NA,1.29381	0.000278763	0.000521808
2	chr11:107797490:C:A	107797490	A,A	C,C	1,1	inf,inf	inf,inf	1.53838,1.65854	0.000278503	0.000774415
2	chr11:108514130:T:C	108514130	NA,C	NA,T	NA,1	NA,inf	NA,inf	NA,2.0436	0.000278393	0.000512738
2	chr11:108740652:T:C	108740652	C,NA	T,NA	1,NA	inf,NA	inf,NA	1.89951,NA	0.000277338	0.00106695
2	chr11:108698679:T:C	108698679	C,C	T,T	1,1	inf,-inf	inf,inf	1.87765,1.06973	0.00027724	0.00056427
2	chr11:107804072:A:G	107804072	G,G	A,A	1,1	inf,inf	inf,inf	1.56042,1.62694	0.000276129	0.000769688
2	chr11:107809580:C:T	107809580	T,T	C,C	1,1	inf,inf	inf,inf	1.60373,1.59122	0.000275598	0.000774088
2	chr11:108013547:A:G	108013547	G,NA	A,NA	1,NA	inf,NA	inf,NA	1.04939,NA	0.000274296	0.000480718
2	chr11:108587816:G:A	108587816	A,A	G,G	1,1	-inf,-inf	inf,inf	1.2612,1.60167	0.000271678	0.000531989
2	chr11:108573691:C:T	108573691	NA,T	NA,C	NA,1	NA,inf	NA,inf	NA,1.88761	0.000270783	0.000500405
2	chr11:107794855:G:C	107794855	C,NA	G,NA	1,NA	-inf,NA	inf,NA	1.35309,NA	0.000269857	0.000502356
2	chr11:107803570:T:C	107803570	C,C	T,T	1,1	inf,inf	inf,inf	1.58109,1.60533	0.000267857	0.000750935
2	chr11:108797137:A:G	108797137	G,G	A,A	1,1	inf,inf	inf,inf	0.442498,1.79749	0.000265963	0.000502086
2	chr11:108485323:G:A	108485323	NA,A	NA,G	NA,1	NA,inf	NA,inf	NA,2.0548	0.000265735	0.000489771
2	chr11:108587934:G:A	108587934	NA,A	NA,G	NA,1	NA,inf	NA,inf	NA,0.864374	0.000264261	0.000477718
2	chr11:107800131:G:A	107800131	A,NA	G,NA	1,NA	-inf,NA	inf,NA	1.34031,NA	0.000264035	0.000491262
2	chr11:107982928:C:T	107982928	NA,T	NA,C	NA,1	NA,inf	NA,inf	NA,0.879209	0.000263996	0.000481968
2	chr11:108145287:G:T	108145287	T,T	G,G	1,1	inf,-inf	inf,inf	3.06907,0.721045	0.000263664	0.000415127
2	chr11:108645895:A:C	108645895	NA,C	NA,A	NA,1	NA,inf	NA,inf	NA,1.26214	0.000262382	0.000491108
2	chr11:107803632:G:A	107803632	A,A	G,G	1,1	inf,inf	inf,inf	1.55589,1.6109	0.000261725	0.000729911
2	chr11:108553013:T:G	108553013	NA,G	NA,T	NA,1	NA,inf	NA,inf	NA,1.48226	0.000261107	0.000493487
2	chr11:108171114:T:C	108171114	NA,C	NA,T	NA,1	NA,inf	NA,inf	NA,1.53116	0.000260128	0.000492621
2	chr11:108046360:A:G	108046360	G,G	A,A	1,1	inf,-inf	inf,inf	1.93205,0.251964	0.000258343	0.000403786
2	chr11:108172808:TAGA:T	108172808	T,NA	TAGA,NA	1,NA	-inf,NA	inf,NA	1.70508,NA	0.000258058	0.000404561
2	chr11:108922048:A:G	108922048	G,G	A,A	1,1	-inf,-inf	inf,inf	0.717528,1.79187	0.000257169	0.000518524
2	chr11:107811632:A:T	107811632	T,T	A,A	1,1	inf,inf	inf,inf	1.64841,1.52475	0.000256123	0.00072443
2	chr11:107803537:G:C	107803537	C,C	G,G	1,1	inf,inf	inf,inf	1.62771,1.53509	0.00025524	0.000720101
2	chr11:108113499:C:T	108113499	NA,T	NA,C	NA,1	NA,inf	NA,inf	NA,2.01644	0.000255189	0.000475026
2	chr11:107947250:C:T	107947250	T,NA	C,NA	1,NA	inf,NA	inf,NA	1.01246,NA	0.000252688	0.000443289
2	chr11:108681006:A:G	108681006	G,G	A,A	1,1	-inf,-inf	inf,inf	0.531141,1.99872	0.000251366	0.000500212
2	chr11:108872948:G:A	108872948	NA,A	NA,G	NA,1	NA,-inf	NA,inf	NA,0.938089	0.000250285	0.000462927
2	chr11:108685618:C:G	108685618	NA,G	NA,C	NA,1	NA,inf	NA,inf	NA,1.27607	0.00025022	0.000478735
2	chr11:108903396:T:G	108903396	NA,G	NA,T	NA,1	NA,inf	NA,inf	NA,1.2366	0.000250123	0.000467236
2	chr11:108882397:C:T	108882397	NA,T	NA,C	NA,1	NA,inf	NA,inf	NA,1.32668	0.0002495	0.000474434
2	chr11:108589370:C:G	108589370	G,G	C,C	1,1	-inf,-inf	inf,inf	1.21329,1.57674	0.000249259	0.000487162
2	chr11:108719028:T:C	108719028	NA,C	NA,T	NA,1	NA,inf	NA,inf	NA,1.25127	0.000248721	0.0004647
2	chr11:108135320:A:C	108135320	C,C	A,A	1,1	inf,-inf	inf,inf	1.28812,1.54028	0.000248274	0.000408173
2	chr11:108403255:G:A	108403255	NA,A	NA,G	NA,1	NA,-inf	NA,inf	NA,0.855658	0.000247784	0.000458519
2	chr11:108043664:A:G	108043664	G,G	A,A	1,1	inf,-inf	inf,inf	2.58212,0.717075	0.000246946	0.000375683
2	chr11:107722324:C:T	107722324	T,T	C,C	1,1	inf,-inf	inf,inf	1.11488,1.01707	0.000246664	0.000527275
2	chr11:108023586:A:G	108023586	G,G	A,A	1,1	-inf,-inf	inf,inf	2.78841,0.0894622	0.000246122	0.000315748
2	chr11:107869163:C:G	107869163	G,G	C,C	1,1	inf,-inf	inf,inf	1.57703,0.308633	0.000246009	0.000425707
2	chr11:108882394:C:T	108882394	NA,T	NA,C	NA,1	NA,inf	NA,inf	NA,1.31716	0.000245395	0.00046659
2	chr11:108522066:C:T	108522066	NA,T	NA,C	NA,1	NA,inf	NA,inf	NA,1.95307	0.000244693	0.000450919
2	chr11:108422860:C:T	108422860	NA,T	NA,C	NA,1	NA,-inf	NA,inf	NA,0.849046	0.000244297	0.000452014
2	chr11:107735368:C:T	107735368	NA,T	NA,C	NA,1	NA,inf	NA,inf	NA,1.64149	0.000243358	0.000464018
2	chr11:108799383:C:T	108799383	T,T	C,C	1,1	inf,-inf	inf,inf	1.0635,1.91641	0.000242801	0.000494864
2	chr11:108566908:G:A	108566908	NA,A	NA,G	NA,1	NA,inf	NA,inf	NA,1.39418	0.000241327	0.000449055
2	chr11:108498737:T:C	108498737	NA,C	NA,T	NA,1	NA,inf	NA,inf	NA,0.802521	0.000240949	0.000450667
2	chr11:107970565:A:C	107970565	C,C	A,A	1,1	inf,-inf	inf,inf	1.976,0.0128119	0.000240303	0.00051388
2	chr11:108083284:T:C	108083284	C,C	T,T	1,1	inf,-inf	inf,inf	1.92186,0.263508	0.000239565	0.000376045
2	chr11:108061999:T:C	108061999	C,C	T,T	1,1	inf,-inf	inf,inf	1.92088,0.148629	0.000238599	0.000374531
2	chr11:108785982:G:T	108785982	NA,T	NA,G	NA,1	NA,inf	NA,inf	NA,1.22812	0.000238356	0.000445295
2	chr11:108781465:T:A	108781465	A,A	T,T	1,1	inf,-inf	inf,inf	0.510206,2.02864	0.000238018	0.000479537
2	chr11:107905205:G:A	107905205	NA,A	NA,G	NA,1	NA,-inf	NA,inf	NA,1.58774	0.000238004	0.000440656
2	chr11:108550785:T:A	108550785	NA,A	NA,T	NA,1	NA,inf	NA,inf	NA,1.82649	0.000236108	0.000434756
2	chr11:107719422:C:G	107719422	NA,G	NA,C	NA,1	NA,inf	NA,inf	NA,1.14238	0.000235897	0.000445916
2	chr11:108943840:G:A	108943840	NA,A	NA,G	NA,1	NA,-inf	NA,inf	NA,1.24785	0.000235311	0.000430785
2	chr11:107801022:G:A	107801022	A,A	G,G	1,1	inf,inf	inf,inf	1.4148,1.61036	0.000235058	0.000620113
2	chr11:107778279:T:C	107778279	NA,C	NA,T	NA,1	NA,inf	NA,inf	NA,1.53454	0.00023473	0.000445341
2	chr11:108608292:T:C	108608292	NA,C	NA,T	NA,1	NA,inf	NA,inf	NA,0.78527	0.000234483	0.000423436
2	chr11:108869154:G:T	108869154	T,T	G,G	1,1	inf,-inf	inf,inf	1.25623,1.77111	0.000234138	0.00047387
2	chr11:108620865:G:A	108620865	NA,A	NA,G	NA,1	NA,inf	NA,inf	NA,1.10549	0.000233479	0.000443007
2	chr11:108561728:A:G	108561728	NA,G	NA,A	NA,1	NA,inf	NA,inf	NA,1.37675	0.000233294	0.000434163
2	chr11:108735461:A:G	108735461	NA,G	NA,A	NA,1	NA,inf	NA,inf	NA,1.24804	0.000233174	0.0004459
2	chr11:108589560:C:T	108589560	NA,T	NA,C	NA,1	NA,-inf	NA,inf	NA,1.37363	0.000232711	0.000429485
2	chr11:108338051:T:C	108338051	C,NA	T,NA	1,NA	inf,NA	inf,NA	1.95736,NA	0.000232224	0.000455124
2	chr11:108879655:G:A	108879655	NA,A	NA,G	NA,1	NA,-inf	NA,inf	NA,0.920208	0.00023097	0.000426534
2	chr11:107822545:T:C	107822545	NA,C	NA,T	NA,1	NA,-inf	NA,inf	NA,1.09029	0.000230611	0.00042255
2	chr11:108074569:C:T	108074569	T,T	C,C	1,1	inf,-inf	inf,inf	1.89317,0.23019	0.00022989	0.000361068
2	chr11:107798841:A:G	107798841	G,NA	A,NA	1,NA	-inf,NA	inf,NA	1.2638,NA	0.00022963	0.000427474
2	chr11:108069315:A:G	108069315	G,G	A,A	1,1	inf,-inf	inf,inf	1.89975,0.153132	0.000229189	0.00036012
2	chr11:108304667:T:C	108304667	C,NA	T,NA	1,NA	inf,NA	inf,NA	0.876727,NA	0.000229173	0.000392138
2	chr11:108598005:T:TA	108598005	NA,TA	NA,T	NA,1	NA,inf	NA,inf	NA,1.09871	0.000228795	0.000433806
2	chr11:108521101:T:A	108521101	NA,A	NA,T	NA,1	NA,inf	NA,inf	NA,0.592117	0.000228415	0.00040933
2	chr11:108957494:G:A	108957494	A,A	G,G	1,1	inf,inf	inf,inf	0.215469,2.00582	0.000228411	0.000454994
2	chr11:107800976:T:C	107800976	C,C	T,T	1,1	inf,inf	inf,inf	1.50891,1.56941	0.000227862	0.000628017
2	chr11:108592582:T:G	108592582	G,G	T,T	1,1	-inf,-inf	inf,inf	1.26071,1.48005	0.000227743	0.000445888
2	chr11:108016548:T:C	108016548	C,C	T,T	1,1	-inf,-inf	inf,inf	3.13456,0.00718814	0.000227302	0.000319242
2	chr11:108035015:T:C	108035015	C,C	T,T	1,1	inf,-inf	inf,inf	1.88481,0.173177	0.000227043	0.000356264
2	chr11:107789195:A:G	107789195	G,NA	A,NA	1,NA	inf,NA	inf,NA	1.13815,NA	0.000225135	0.000398921
2	chr11:108526088:A:C	108526088	NA,C	NA,A	NA,1	NA,inf	NA,inf	NA,0.586015	0.000225023	0.000403325
2	chr11:108589953:G:T	108589953	T,T	G,G	1,1	inf,inf	inf,inf	0.307324,1.47479	0.000224479	0.000414636
2	chr11:108568071:C:T	108568071	NA,T	NA,C	NA,1	NA,inf	NA,inf	NA,1.35198	0.00022445	0.000417669
2	chr11:108564040:G:A	108564040	A,NA	G,NA	1,NA	-inf,NA	inf,NA	1.88671,NA	0.000223864	0.000460972
2	chr11:108785265:A:G	108785265	NA,G	NA,A	NA,1	NA,-inf	NA,inf	NA,1.20745	0.000222636	0.00040739
2	chr11:108058539:C:T	108058539	NA,T	NA,C	NA,1	NA,inf	NA,inf	NA,1.87929	0.000222581	0.000409047
2	chr11:108483541:T:C	108483541	NA,C	NA,T	NA,1	NA,-inf	NA,inf	NA,0.805475	0.000221915	0.000410805
2	chr11:108054576:A:G	108054576	G,G	A,A	1,1	inf,-inf	inf,inf	1.87101,0.246048	0.000221874	0.000348441
2	chr11:108633775:A:C	108633775	NA,C	NA,A	NA,1	NA,-inf	NA,inf	NA,0.945916	0.000221086	0.000411332
2	chr11:108187191:C:A	108187191	A,A	C,C	1,1	-inf,-inf	inf,inf	0.620139,3.92447	0.000221077	0.000408452
2	chr11:108008150:T:A	108008150	NA,A	NA,T	NA,1	NA,inf	NA,inf	NA,0.600924	0.000220983	0.000397536
2	chr11:107953332:C:T	107953332	NA,T	NA,C	NA,1	NA,inf	NA,inf	NA,1.35703	0.000220903	0.000420421
2	chr11:108007984:G:A	108007984	NA,A	NA,G	NA,1	NA,inf	NA,inf	NA,0.599227	0.000220095	0.000395955
2	chr11:108137396:A:G	108137396	NA,G	NA,A	NA,1	NA,inf	NA,inf	NA,1.45728	0.000219247	0.000411761
2	chr11:108559808:C:T	108559808	NA,T	NA,C	NA,1	NA,inf	NA,inf	NA,1.33854	0.000218853	0.000407292
2	chr11:108633769:TGGGTG:T	108633769	NA,T	NA,TGGGTG	NA,1	NA,-inf	NA,inf	NA,0.938698	0.00021807	0.000405704
2	chr11:107791915:T:C	107791915	C,C	T,T	1,1	inf,inf	inf,inf	1.7201,1.37006	0.000217718	0.000621025
2	chr11:108144847:C:T	108144847	NA,T	NA,C	NA,1	NA,inf	NA,inf	NA,0.578894	0.000217591	0.000390876
2	chr11:108079347:C:T	108079347	NA,T	NA,C	NA,1	NA,inf	NA,inf	NA,1.9165	0.00021704	0.000398333
2	chr11:108860608:C:T	108860608	NA,T	NA,C	NA,1	NA,-inf	NA,inf	NA,1.25592	0.000216917	0.000394927
2	chr11:108060229:G:A	108060229	NA,A	NA,G	NA,1	NA,inf	NA,inf	NA,0.589687	0.000216873	0.000390114
2	chr11:108952283:G:A	108952283	NA,A	NA,G	NA,1	NA,-inf	NA,inf	NA,1.25679	0.000216554	0.000394503
2	chr11:108652191:AC:A	108652191	NA,A	NA,AC	NA,1	NA,inf	NA,inf	NA,1.15221	0.000216499	0.000405272
2	chr11:108058499:C:T	108058499	NA,T	NA,C	NA,1	NA,inf	NA,inf	NA,1.90916	0.000215991	0.000396576
2	chr11:108067453:A:G	108067453	G,G	A,A	1,1	inf,-inf	inf,inf	2.63352,0.628961	0.000215455	0.000325624
2	chr11:108570308:G:A	108570308	A,NA	G,NA	1,NA	-inf,NA	inf,NA	1.34501,NA	0.000215181	0.000363828
2	chr11:108652197:C:A	108652197	NA,A	NA,C	NA,1	NA,inf	NA,inf	NA,1.14855	0.000215123	0.0004027
2	chr11:108181262:G:A	108181262	A,A	G,G	1,1	-inf,-inf	inf,inf	0.627054,3.90344	0.000214814	0.00039682
2	chr11:108394066:G:T	108394066	NA,T	NA,G	NA,1	NA,inf	NA,inf	NA,1.6819	0.000213482	0.000405833
2	chr11:108116090:C:T	108116090	NA,T	NA,C	NA,1	NA,inf	NA,inf	NA,1.58138	0.000212573	0.00040178
2	chr11:108012097:T:G	108012097	G,G	T,T	1,1	inf,-inf	inf,inf	1.83567,0.0174714	0.000212346	0.000336893
2	chr11:108787348:C:T	108787348	T,NA	C,NA	1,NA	-inf,NA	inf,NA	1.48891,NA	0.000211883	0.000392307
2	chr11:108593482:T:C	108593482	C,C	T,T	1,1	inf,inf	inf,inf	0.354947,1.4557	0.000211861	0.000395445
2	chr11:108012683:G:A	108012683	NA,A	NA,G	NA,1	NA,inf	NA,inf	NA,1.85915	0.000211816	0.000389232
2	chr11:107814636:G:A	107814636	NA,A	NA,G	NA,1	NA,inf	NA,inf	NA,1.04185	0.000211106	0.000398105
2	chr11:108517873:C:T	108517873	NA,T	NA,C	NA,1	NA,inf	NA,inf	NA,1.38671	0.000210866	0.000395378
2	chr11:108058931:G:A	108058931	NA,A	NA,G	NA,1	NA,inf	NA,inf	NA,1.83819	0.000210563	0.00038706
2	chr11:107893784:G:A	107893784	NA,A	NA,G	NA,1	NA,-inf	NA,inf	NA,1.50512	0.000210475	0.000389831
2	chr11:108954428:C:T	108954428	T,T	C,C	1,1	-inf,-inf	inf,inf	0.0402775,2.1121	0.000210251	0.000407613
2	chr11:108907187:A:AG	108907187	AG,AG	A,A	1,1	-inf,-inf	inf,inf	0.692037,1.74608	0.000209995	0.000420291
2	chr11:108788791:C:A	108788791	A,A	C,C	1,1	inf,-inf	inf,inf	1.81496,1.16495	0.000209187	0.000443089
2	chr11:107965308:A:G	107965308	G,G	A,A	1,1	inf,-inf	inf,inf	1.80332,0.335133	0.000209179	0.000444185
2	chr11:108806391:G:A	108806391	NA,A	NA,G	NA,1	NA,-inf	NA,inf	NA,1.17184	0.00020894	0.000382559
2	chr11:108443565:T:C	108443565	NA,C	NA,T	NA,1	NA,inf	NA,inf	NA,1.66745	0.000208931	0.000397117
2	chr11:108496991:C:T	108496991	NA,T	NA,C	NA,1	NA,inf	NA,inf	NA,0.76725	0.000208892	0.000395563
2	chr11:107791937:A:G	107791937	G,G	A,A	1,1	inf,inf	inf,inf	1.66746,1.3847	0.000208644	0.000589124
2	chr11:108655192:C:A	108655192	A,NA	C,NA	1,NA	inf,NA	inf,NA	1.06589,NA	0.000208199	0.000378599
2	chr11:108083420:A:G	108083420	NA,G	NA,A	NA,1	NA,inf	NA,inf	NA,0.530221	0.000207498	0.000373256
2	chr11:108334709:G:C	108334709	NA,C	NA,G	NA,1	NA,inf	NA,inf	NA,0.502434	0.000207446	0.000372489
2	chr11:108767061:G:T	108767061	T,T	G,G	1,1	-inf,-inf	inf,inf	1.67206,0.739417	0.000207032	0.000365925
2	chr11:108033920:C:T	108033920	T,T	C,C	1,1	inf,-inf	inf,inf	1.82639,0.261579	0.00020654	0.000325463
2	chr11:107771018:C:T	107771018	NA,T	NA,C	NA,1	NA,-inf	NA,inf	NA,1.09524	0.000206502	0.000382478
2	chr11:108462045:A:G	108462045	NA,G	NA,A	NA,1	NA,inf	NA,inf	NA,1.65952	0.000206415	0.000392314
2	chr11:108077852:G:A	108077852	NA,A	NA,G	NA,1	NA,inf	NA,inf	NA,1.82781	0.000206108	0.000378861
2	chr11:108923257:T:G	108923257	G,G	T,T	1,1	-inf,-inf	inf,inf	0.515929,1.87364	0.000205907	0.000408503
2	chr11:108435777:T:A	108435777	NA,A	NA,T	NA,1	NA,inf	NA,inf	NA,1.65394	0.000204801	0.000389233
2	chr11:108568968:C:T	108568968	NA,T	NA,C	NA,1	NA,-inf	NA,inf	NA,1.32309	0.000204733	0.000379419
2	chr11:108435742:T:A	108435742	NA,A	NA,T	NA,1	NA,inf	NA,inf	NA,1.65334	0.000204715	0.000389101
2	chr11:108463842:T:A	108463842	NA,A	NA,T	NA,1	NA,inf	NA,inf	NA,1.65378	0.000204502	0.000388638
2	chr11:108453388:A:C	108453388	NA,C	NA,A	NA,1	NA,inf	NA,inf	NA,1.6475	0.00020306	0.000385895
2	chr11:108143117:C:T	108143117	NA,T	NA,C	NA,1	NA,inf	NA,inf	NA,0.510482	0.000202975	0.00036467
2	chr11:108569881:G:A	108569881	A,A	G,G	1,1	-inf,-inf	inf,inf	1.09888,1.71688	0.00020292	0.000394624
2	chr11:108596141:G:A	108596141	NA,A	NA,G	NA,1	NA,inf	NA,inf	NA,1.48849	0.000201626	0.000374018
2	chr11:108028255:C:T	108028255	T,T	C,C	1,1	inf,-inf	inf,inf	1.8175,0.251252	0.000201388	0.000317587
2	chr11:108178566:A:G	108178566	NA,G	NA,A	NA,1	NA,-inf	NA,inf	NA,1.46342	0.000201287	0.000369928
2	chr11:108656604:C:T	108656604	T,T	C,C	1,1	inf,inf	inf,inf	2.1965,0.505993	0.000200968	0.000483319
2	chr11:107992160:A:G	107992160	G,G	A,A	1,1	inf,-inf	inf,inf	0.470508,0.837779	0.00020076	0.000447631
2	chr11:108604061:T:C	108604061	NA,C	NA,T	NA,1	NA,inf	NA,inf	NA,0.736353	0.000199489	0.00036163
2	chr11:108734171:T:G	108734171	NA,G	NA,T	NA,1	NA,inf	NA,inf	NA,1.16198	0.000199414	0.000380887
2	chr11:108125666:G:A	108125666	NA,A	NA,G	NA,1	NA,inf	NA,inf	NA,0.544052	0.000199291	0.000358402
2	chr11:108792081:T:C	108792081	C,NA	T,NA	1,NA	-inf,NA	inf,NA	0.987737,NA	0.000198838	0.000372465
2	chr11:108260977:G:A	108260977	NA,A	NA,G	NA,1	NA,-inf	NA,inf	NA,1.4519	0.000198595	0.000365015
2	chr11:108571831:C:T	108571831	NA,T	NA,C	NA,1	NA,inf	NA,inf	NA,1.3524	0.000198557	0.000373608
2	chr11:107861660:T:C	107861660	NA,C	NA,T	NA,1	NA,inf	NA,inf	NA,1.45993	0.000198469	0.000376547
2	chr11:108564007:C:T	108564007	T,NA	C,NA	1,NA	-inf,NA	inf,NA	1.55668,NA	0.000198185	0.000310751
2	chr11:108215107:G:A	108215107	NA,A	NA,G	NA,1	NA,-inf	NA,inf	NA,1.45088	0.000197583	0.000363165
2	chr11:108012876:C:T	108012876	T,T	C,C	1,1	inf,-inf	inf,inf	1.78766,0.014347	0.000196689	0.000312904
2	chr11:108375973:C:A	108375973	NA,A	NA,C	NA,1	NA,inf	NA,inf	NA,1.62295	0.000196154	0.000372665
2	chr11:108816743:A:G	108816743	NA,G	NA,A	NA,1	NA,-inf	NA,inf	NA,0.858064	0.000195878	0.000358365
2	chr11:108508089:G:A	108508089	NA,A	NA,G	NA,1	NA,-inf	NA,inf	NA,1.09772	0.000195268	0.000361123
2	chr11:108136414:G:A	108136414	NA,A	NA,G	NA,1	NA,inf	NA,inf	NA,1.42548	0.00019472	0.000365931
2	chr11:107845019:T:C	107845019	C,C	T,T	1,1	inf,-inf	inf,inf	0.0591224,2.42081	0.000194344	0.000416739
2	chr11:108799466:G:T	108799466	T,NA	G,NA	1,NA	-inf,NA	inf,NA	0.976291,NA	0.000194083	0.000363468
2	chr11:108016869:A:G	108016869	NA,G	NA,A	NA,1	NA,inf	NA,inf	NA,1.79493	0.000193992	0.000356576
2	chr11:108843739:G:A	108843739	NA,A	NA,G	NA,1	NA,-inf	NA,inf	NA,1.12918	0.000193706	0.00035484
2	chr11:108684563:G:T	108684563	T,T	G,G	1,1	-inf,-inf	inf,inf	1.09299,1.45499	0.000192433	0.000346499
2	chr11:108535785:T:G	108535785	NA,G	NA,T	NA,1	NA,-inf	NA,inf	NA,1.08866	0.000192335	0.000355813
2	chr11:108038535:T:G	108038535	G,G	T,T	1,1	inf,-inf	inf,inf	1.79047,0.229191	0.000192304	0.000302835
2	chr11:108072397:T:C	108072397	NA,C	NA,T	NA,1	NA,inf	NA,inf	NA,1.77671	0.000191816	0.000352755
2	chr11:108046607:A:T	108046607	NA,T	NA,A	NA,1	NA,inf	NA,inf	NA,1.82889	0.000191467	0.000351661
2	chr11:108396641:C:T	108396641	NA,T	NA,C	NA,1	NA,inf	NA,inf	NA,0.474319	0.000191295	0.000343674
2	chr11:108823713:T:G	108823713	NA,G	NA,T	NA,1	NA,-inf	NA,inf	NA,1.13945	0.000191033	0.000350494
2	chr11:108324178:C:T	108324178	NA,T	NA,C	NA,1	NA,inf	NA,inf	NA,0.47432	0.00019069	0.000342622
2	chr11:108038886:TTGAC:T	108038886	NA,T	NA,TTGAC	NA,1	NA,inf	NA,inf	NA,1.82047	0.000190347	0.000349649
2	chr11:108085350:T:C	108085350	C,C	T,T	1,1	-inf,inf	inf,inf	2.60669,0.0233771	0.000190253	0.000245551
2	chr11:108167750:A:G	108167750	G,G	A,A	1,1	-inf,-inf	inf,inf	0.556939,3.772	0.000189141	0.000350466
2	chr11:108116927:T:C	108116927	NA,C	NA,T	NA,1	NA,inf	NA,inf	NA,1.36114	0.000188953	0.000354788
2	chr11:107834705:G:A	107834705	NA,A	NA,G	NA,1	NA,-inf	NA,inf	NA,0.899083	0.000188487	0.000347395
2	chr11:108276630:G:C	108276630	NA,C	NA,G	NA,1	NA,-inf	NA,inf	NA,0.728379	0.000187506	0.000347446
2	chr11:108586902:C:T	108586902	T,T	C,C	1,1	-inf,-inf	inf,inf	1.20674,1.40501	0.000187319	0.000366102
2	chr11:108653164:T:C	108653164	NA,C	NA,T	NA,1	NA,inf	NA,inf	NA,1.0784	0.000187264	0.000350766
2	chr11:108350638:G:A	108350638	NA,A	NA,G	NA,1	NA,inf	NA,inf	NA,0.466208	0.000187156	0.000336366
2	chr11:108919709:T:C	108919709	NA,C	NA,T	NA,1	NA,inf	NA,inf	NA,0.833757	0.000187138	0.000354152
2	chr11:108298777:T:C	108298777	NA,C	NA,T	NA,1	NA,inf	NA,inf	NA,0.466519	0.000187046	0.000336121
2	chr11:108171312:G:A	108171312	NA,A	NA,G	NA,1	NA,inf	NA,inf	NA,0.467285	0.000186898	0.00033591
2	chr11:108633789:C:T	108633789	NA,T	NA,C	NA,1	NA,-inf	NA,inf	NA,0.861034	0.000186873	0.000347749
2	chr11:108655207:C:T	108655207	NA,T	NA,C	NA,1	NA,inf	NA,inf	NA,1.0735	0.000186685	0.000349656
2	chr11:107862434:GA:G	107862434	NA,G	NA,GA	NA,1	NA,inf	NA,inf	NA,1.41292	0.000186143	0.000353034
2	chr11:108938372:C:CAT	108938372	NA,CAT	NA,C	NA,1	NA,inf	NA,inf	NA,1.07472	0.000185869	0.000352888
2	chr11:108596559:C:T	108596559	NA,T	NA,C	NA,1	NA,inf	NA,inf	NA,1.40781	0.000185601	0.00034369
2	chr11:108741076:G:A	108741076	A,A	G,G	1,1	-inf,-inf	inf,inf	0.576846,1.77738	0.00018537	0.000369635
2	chr11:108543877:G:T	108543877	T,NA	G,NA	1,NA	-inf,NA	inf,NA	0.833255,NA	0.000185335	0.000345846
2	chr11:108938502:A:G	108938502	NA,G	NA,A	NA,1	NA,inf	NA,inf	NA,0.940306	0.000185293	0.000347635
2	chr11:108945647:T:C	108945647	C,C	T,T	1,1	inf,-inf	inf,inf	1.15127,1.75216	0.000185016	0.000373067
2	chr11:107850005:AC:A	107850005	NA,A	NA,AC	NA,1	NA,inf	NA,inf	NA,1.30275	0.000184986	0.00034815
2	chr11:108068090:T:C	108068090	NA,C	NA,T	NA,1	NA,inf	NA,inf	NA,1.73957	0.000183953	0.000338299
2	chr11:108882568:A:G	108882568	NA,G	NA,A	NA,1	NA,inf	NA,inf	NA,1.05497	0.000183804	0.000348594
2	chr11:108569954:G:A	108569954	NA,A	NA,G	NA,1	NA,inf	NA,inf	NA,0.61436	0.000183596	0.000330813
2	chr11:108542486:T:C	108542486	NA,C	NA,T	NA,1	NA,-inf	NA,inf	NA,1.04661	0.000183566	0.000338246
2	chr11:108873407:C:T	108873407	NA,T	NA,C	NA,1	NA,inf	NA,inf	NA,0.819102	0.000183343	0.000346974
2	chr11:107825178:T:C	107825178	C,NA	T,NA	1,NA	-inf,NA	inf,NA	1.28334,NA	0.000183314	0.000361265
2	chr11:108562505:AG:A	108562505	NA,A	NA,AG	NA,1	NA,-inf	NA,inf	NA,1.02547	0.000182863	0.00034314
2	chr11:108766577:CTTGTA:C	108766577	NA,C	NA,CTTGTA	NA,1	NA,-inf	NA,inf	NA,1.14525	0.00018284	0.000339285
2	chr11:108549763:T:C	108549763	C,NA	T,NA	1,NA	-inf,NA	inf,NA	1.75132,NA	0.000182822	0.00037428
2	chr11:108309189:A:T	108309189	NA,T	NA,A	NA,1	NA,-inf	NA,inf	NA,1.39985	0.000182628	0.000335831
2	chr11:108143695:G:T	108143695	T,NA	G,NA	1,NA	-inf,NA	inf,NA	1.47669,NA	0.000182329	0.000292276
2	chr11:107969139:A:G	107969139	G,G	A,A	1,1	inf,-inf	inf,inf	1.83088,0.0440395	0.000182072	0.00038734
2	chr11:108026159:C:T	108026159	T,T	C,C	1,1	inf,-inf	inf,inf	1.78126,0.199276	0.000181523	0.000287182
2	chr11:108138274:C:T	108138274	NA,T	NA,C	NA,1	NA,inf	NA,inf	NA,1.39637	0.000180766	0.000339947
2	chr11:108478604:A:G	108478604	NA,G	NA,A	NA,1	NA,inf	NA,inf	NA,1.63253	0.00018075	0.000344122
2	chr11:107881729:A:G	107881729	NA,G	NA,A	NA,1	NA,inf	NA,inf	NA,1.26801	0.000180397	0.000339992
2	chr11:108499125:C:T	108499125	NA,T	NA,C	NA,1	NA,-inf	NA,inf	NA,1.05231	0.000180176	0.000333335
2	chr11:107928226:G:A	107928226	A,A	G,G	1,1	inf,-inf	inf,inf	0.143273,2.35425	0.000179848	0.000374071
2	chr11:108704198:C:G	108704198	NA,G	NA,C	NA,1	NA,inf	NA,inf	NA,0.916521	0.000179812	0.000338247
2	chr11:107818818:T:C	107818818	NA,C	NA,T	NA,1	NA,inf	NA,inf	NA,1.38824	0.000179754	0.000340677
2	chr11:108592407:G:C	108592407	C,NA	G,NA	1,NA	-inf,NA	inf,NA	1.47856,NA	0.000179529	0.000355608
2	chr11:107823198:G:C	107823198	NA,C	NA,G	NA,1	NA,inf	NA,inf	NA,1.38723	0.000179509	0.000340213
2	chr11:108454423:C:T	108454423	NA,T	NA,C	NA,1	NA,inf	NA,inf	NA,1.56103	0.000179348	0.000340588
2	chr11:108797076:C:A	108797076	A,NA	C,NA	1,NA	inf,NA	inf,NA	1.18379,NA	0.000178897	0.000326716
2	chr11:107786561:C:T	107786561	T,NA	C,NA	1,NA	inf,NA	inf,NA	1.14002,NA	0.000178753	0.000334466
2	chr11:108421406:A:G	108421406	NA,G	NA,A	NA,1	NA,inf	NA,inf	NA,1.56345	0.000178745	0.000339409
2	chr11:108327570:T:TC	108327570	NA,TC	NA,T	NA,1	NA,-inf	NA,inf	NA,1.38555	0.000178488	0.000328253
2	chr11:108774895:C:T	108774895	T,T	C,C	1,1	-inf,-inf	inf,inf	1.26946,0.906731	0.000177759	0.000310819
2	chr11:108537310:T:C	108537310	NA,C	NA,T	NA,1	NA,inf	NA,inf	NA,1.02985	0.000177396	0.000336442
2	chr11:108517143:A:G	108517143	NA,G	NA,A	NA,1	NA,inf	NA,inf	NA,1.31671	0.000177201	0.000337017
2	chr11:108420290:A:C	108420290	C,C	A,A	1,1	inf,-inf	inf,inf	0.194034,2.34419	0.000177154	0.000382276
2	chr11:108010397:C:T	108010397	NA,T	NA,C	NA,1	NA,inf	NA,inf	NA,0.50574	0.000177096	0.000319425
2	chr11:108558473:A:C	108558473	C,C	A,A	1,1	inf,-inf	inf,inf	0.866445,1.99708	0.000176834	0.000309748
2	chr11:108260345:T:C	108260345	NA,C	NA,T	NA,1	NA,inf	NA,inf	NA,1.62082	0.000176831	0.000336682
2	chr11:108653492:G:T	108653492	NA,T	NA,G	NA,1	NA,inf	NA,inf	NA,1.26586	0.000176587	0.000332639
2	chr11:108290656:A:G	108290656	NA,G	NA,A	NA,1	NA,inf	NA,inf	NA,0.445383	0.000176445	0.000317421
2	chr11:107719311:C:T	107719311	T,T	C,C	1,1	inf,-inf	inf,inf	0.45742,1.57099	0.000176336	0.000318015
2	chr11:108892385:C:T	108892385	NA,T	NA,C	NA,1	NA,inf	NA,inf	NA,1.17862	0.000176324	0.000330139
2	chr11:108940849:A:G	108940849	NA,G	NA,A	NA,1	NA,inf	NA,inf	NA,1.03824	0.000176206	0.00033441
2	chr11:107855219:A:G	107855219	G,NA	A,NA	1,NA	-inf,NA	inf,NA	1.27355,NA	0.000175934	0.000320991
2	chr11:108343872:A:G	108343872	NA,G	NA,A	NA,1	NA,inf	NA,inf	NA,1.54666	0.000175894	0.000333974
2	chr11:107778353:C:T	107778353	NA,T	NA,C	NA,1	NA,-inf	NA,inf	NA,1.02194	0.000175831	0.00032596
2	chr11:108062748:T:C	108062748	NA,C	NA,T	NA,1	NA,inf	NA,inf	NA,1.76032	0.000175605	0.000322723
2	chr11:107832414:C:G	107832414	NA,G	NA,C	NA,1	NA,-inf	NA,inf	NA,0.944582	0.000175438	0.0003221
2	chr11:108612319:A:G	108612319	NA,G	NA,A	NA,1	NA,-inf	NA,inf	NA,0.84927	0.000175098	0.000318342
2	chr11:108784140:G:A	108784140	NA,A	NA,G	NA,1	NA,-inf	NA,inf	NA,1.19363	0.000174313	0.00032346
2	chr11:108062275:G:T	108062275	NA,T	NA,G	NA,1	NA,inf	NA,inf	NA,1.75307	0.000173731	0.000319304
2	chr11:108200694:A:G	108200694	NA,G	NA,A	NA,1	NA,inf	NA,inf	NA,1.54988	0.000173475	0.000328663
2	chr11:108245973:T:C	108245973	C,C	T,T	1,1	-inf,inf	inf,inf	3.19858,0.679816	0.000173226	0.000286901
2	chr11:107901855:G:A	107901855	A,A	G,G	1,1	inf,-inf	inf,inf	1.98396,0.155731	0.000172896	0.000304953
2	chr11:108279678:A:G	108279678	NA,G	NA,A	NA,1	NA,-inf	NA,inf	NA,1.36329	0.000172696	0.000317672
2	chr11:108818390:G:C	108818390	NA,C	NA,G	NA,1	NA,-inf	NA,inf	NA,0.759023	0.000172405	0.000316427
2	chr11:108944842:A:G	108944842	G,G	A,A	1,1	inf,-inf	inf,inf	1.3362,1.48908	0.000172288	0.000343014
2	chr11:107768995:C:T	107768995	NA,T	NA,C	NA,1	NA,inf	NA,inf	NA,1.20365	0.000172157	0.000326678
2	chr11:108643245:G:A	108643245	A,A	G,G	1,1	-inf,-inf	inf,inf	2.19758,0.0628524	0.000171413	0.000409939
2	chr11:108128218:T:C	108128218	NA,C	NA,T	NA,1	NA,inf	NA,inf	NA,1.34354	0.000171192	0.000321701
2	chr11:108010362:T:C	108010362	C,C	T,T	1,1	-inf,-inf	inf,inf	2.90791,0.275959	0.000170947	0.000246631
2	chr11:107893032:C:T	107893032	T,T	C,C	1,1	inf,-inf	inf,inf	1.98391,0.114206	0.00017066	0.000300895
2	chr11:108831013:TAAAC:T	108831013	T,T	TAAAC,TAAAC	1,1	inf,-inf	inf,inf	1.74167,1.10063	0.000169781	0.000357804
2	chr11:108578642:T:C	108578642	C,C	T,T	1,1	inf,inf	inf,inf	0.445745,1.22073	0.000169718	0.000321979
2	chr11:107902463:T:A	107902463	NA,A	NA,T	NA,1	NA,inf	NA,inf	NA,1.31318	0.000169503	0.000317399
2	chr11:108207663:C:T	108207663	NA,T	NA,C	NA,1	NA,inf	NA,inf	NA,0.428126	0.000169368	0.000304823
2	chr11:108967871:G:A	108967871	NA,A	NA,G	NA,1	NA,inf	NA,inf	NA,1.12417	0.000169	0.000319262
2	chr11:108512811:A:G	108512811	NA,G	NA,A	NA,1	NA,inf	NA,inf	NA,1.28705	0.000168504	0.000320438
2	chr11:108735134:A:G	108735134	NA,G	NA,A	NA,1	NA,inf	NA,inf	NA,0.780442	0.000168444	0.000318614
2	chr11:107797385:A:G	107797385	NA,G	NA,A	NA,1	NA,inf	NA,inf	NA,1.06119	0.000168275	0.000324883
2	chr11:108799647:A:G	108799647	NA,G	NA,A	NA,1	NA,inf	NA,inf	NA,0.848168	0.000167672	0.000315807
2	chr11:108713405:T:G	108713405	NA,G	NA,T	NA,1	NA,-inf	NA,inf	NA,0.769533	0.000167602	0.000310067
2	chr11:108938804:A:G	108938804	G,G	A,A	1,1	inf,-inf	inf,inf	1.26311,1.55947	0.000167546	0.000335785
2	chr11:107797995:T:G	107797995	NA,G	NA,T	NA,1	NA,inf	NA,inf	NA,1.05628	0.000167545	0.000323479
2	chr11:108779365:G:T	108779365	NA,T	NA,G	NA,1	NA,inf	NA,inf	NA,1.14074	0.000167533	0.000317466
2	chr11:108910285:G:A	108910285	NA,A	NA,G	NA,1	NA,inf	NA,inf	NA,1.0107	0.000167277	0.000312458
2	chr11:108558477:T:G	108558477	G,G	T,T	1,1	inf,-inf	inf,inf	0.859837,1.96815	0.000167114	0.000292985
2	chr11:107797891:G:A	107797891	NA,A	NA,G	NA,1	NA,inf	NA,inf	NA,1.05335	0.00016676	0.000321932
2	chr11:107796861:C:G	107796861	NA,G	NA,C	NA,1	NA,inf	NA,inf	NA,1.0536	0.0001666	0.00032158
2	chr11:108780336:A:G	108780336	NA,G	NA,A	NA,1	NA,-inf	NA,inf	NA,1.16407	0.000166496	0.000309044
2	chr11:108806252:C:T	108806252	T,NA	C,NA	1,NA	-inf,NA	inf,NA	0.873986,NA	0.000166391	0.000324451
2	chr11:108891877:A:ATACCC	108891877	NA,ATACCC	NA,A	NA,1	NA,inf	NA,inf	NA,1.00869	0.000166219	0.000315233
2	chr11:108856780:G:A	108856780	NA,A	NA,G	NA,1	NA,inf	NA,inf	NA,1.00434	0.000165751	0.00030952
2	chr11:108124605:G:A	108124605	NA,A	NA,G	NA,1	NA,-inf	NA,inf	NA,1.32688	0.000165114	0.000303727
2	chr11:108827849:A:G	108827849	NA,G	NA,A	NA,1	NA,inf	NA,inf	NA,1.03352	0.000165096	0.000314985
2	chr11:108142366:A:G	108142366	G,G	A,A	1,1	inf,-inf	inf,inf	0.253821,2.20703	0.000164931	0.000361267
2	chr11:108937591:C:T	108937591	NA,T	NA,C	NA,1	NA,inf	NA,inf	NA,1.00009	0.000164589	0.000307402
2	chr11:108044190:G:C	108044190	NA,C	NA,G	NA,1	NA,inf	NA,inf	NA,1.71679	0.00016424	0.000301964
2	chr11:108193880:T:C	108193880	NA,C	NA,T	NA,1	NA,inf	NA,inf	NA,0.416158	0.000164192	0.000295661
2	chr11:108952158:T:C	108952158	NA,C	NA,T	NA,1	NA,inf	NA,inf	NA,0.774663	0.000164089	0.000310326
2	chr11:108076891:A:G	108076891	NA,G	NA,A	NA,1	NA,inf	NA,inf	NA,1.71392	0.000163872	0.00030128
2	chr11:108946880:A:G	108946880	NA,G	NA,A	NA,1	NA,-inf	NA,inf	NA,0.721266	0.000163649	0.000302696
2	chr11:108254863:G:A	108254863	NA,A	NA,G	NA,1	NA,-inf	NA,inf	NA,1.32587	0.000163178	0.000300269
2	chr11:108008152:T:C	108008152	C,NA	T,NA	1,NA	inf,NA	inf,NA	0.730692,NA	0.000162982	0.0002853
2	chr11:108864343:A:G	108864343	NA,G	NA,A	NA,1	NA,inf	NA,inf	NA,0.984913	0.000162725	0.000308368
2	chr11:107836106:C:T	107836106	T,T	C,C	1,1	-inf,inf	inf,inf	0.345082,1.81484	0.000162338	0.000365937
2	chr11:108499487:A:C	108499487	NA,C	NA,A	NA,1	NA,-inf	NA,inf	NA,1.44551	0.00016221	0.000299385
2	chr11:108719925:G:A	108719925	NA,A	NA,G	NA,1	NA,-inf	NA,inf	NA,0.753123	0.000162074	0.000299888
2	chr11:108717766:G:T	108717766	NA,T	NA,G	NA,1	NA,-inf	NA,inf	NA,0.752313	0.00016183	0.000299439
2	chr11:108781258:A:G	108781258	NA,G	NA,A	NA,1	NA,inf	NA,inf	NA,0.858285	0.000161726	0.000304134
2	chr11:107834187:G:A	107834187	A,A	G,G	1,1	-inf,inf	inf,inf	0.34051,1.81857	0.000161569	0.000363893
2	chr11:108043936:T:C	108043936	NA,C	NA,T	NA,1	NA,inf	NA,inf	NA,1.70447	0.000161529	0.00029701
2	chr11:108857221:A:G	108857221	NA,G	NA,A	NA,1	NA,-inf	NA,inf	NA,1.15057	0.000161456	0.00029976
2	chr11:108851202:A:G	108851202	NA,G	NA,A	NA,1	NA,-inf	NA,inf	NA,1.14978	0.000161248	0.000299375
2	chr11:108127469:C:T	108127469	NA,T	NA,C	NA,1	NA,inf	NA,inf	NA,1.30197	0.00016117	0.000302807
2	chr11:108143489:G:A	108143489	NA,A	NA,G	NA,1	NA,-inf	NA,inf	NA,1.31527	0.000161086	0.000296373
2	chr11:107729459:A:G	107729459	G,NA	A,NA	1,NA	inf,NA	inf,NA	0.953532,NA	0.000160621	0.000295236
2	chr11:108546070:G:C	108546070	NA,C	NA,G	NA,1	NA,-inf	NA,inf	NA,0.996032	0.00016016	0.000294938
2	chr11:107835613:A:G	107835613	NA,G	NA,A	NA,1	NA,-inf	NA,inf	NA,0.891905	0.000159845	0.00029367
2	chr11:108166353:C:T	108166353	NA,T	NA,C	NA,1	NA,-inf	NA,inf	NA,0.647331	0.000159729	0.000295959
2	chr11:108831424:A:G	108831424	NA,G	NA,A	NA,1	NA,inf	NA,inf	NA,0.856327	0.000159473	0.000299912
2	chr11:108733861:T:C	108733861	NA,C	NA,T	NA,1	NA,inf	NA,inf	NA,0.849382	0.000158956	0.000298923
2	chr11:108717069:C:A	108717069	A,A	C,C	1,1	-inf,-inf	inf,inf	0.479913,1.76934	0.00015886	0.00031428
2	chr11:108560887:T:C	108560887	NA,C	NA,T	NA,1	NA,-inf	NA,inf	NA,0.688206	0.000158613	0.0002924
2	chr11:107762116:C:T	107762116	NA,T	NA,C	NA,1	NA,-inf	NA,inf	NA,0.930469	0.000157486	0.000291892
2	chr11:108125656:G:A	108125656	NA,A	NA,G	NA,1	NA,-inf	NA,inf	NA,1.29415	0.000157146	0.000289161
2	chr11:107782507:G:A	107782507	NA,A	NA,G	NA,1	NA,inf	NA,inf	NA,1.28593	0.000156972	0.000297224
2	chr11:108701848:GC:G	108701848	NA,G	NA,GC	NA,1	NA,-inf	NA,inf	NA,1.12474	0.000156335	0.000290209
2	chr11:108545911:AAC:A	108545911	NA,A	NA,AAC	NA,1	NA,inf	NA,inf	NA,0.851989	0.000156298	0.000287524
2	chr11:108215875:T:C	108215875	NA,C	NA,T	NA,1	NA,-inf	NA,inf	NA,0.635864	0.000155878	0.000288849
2	chr11:108735362:A:T	108735362	NA,T	NA,A	NA,1	NA,-inf	NA,inf	NA,1.12253	0.000155752	0.00028913
2	chr11:108674191:G:A	108674191	NA,A	NA,G	NA,1	NA,-inf	NA,inf	NA,1.12073	0.000155322	0.000288335
2	chr11:108136141:G:A	108136141	NA,A	NA,G	NA,1	NA,-inf	NA,inf	NA,1.29056	0.000155305	0.000285849
2	chr11:108897100:C:T	108897100	NA,T	NA,C	NA,1	NA,-inf	NA,inf	NA,0.703534	0.000155185	0.000287537
2	chr11:107988956:G:A	107988956	NA,A	NA,G	NA,1	NA,-inf	NA,inf	NA,1.2082	0.000155053	0.000288458
2	chr11:108127182:T:C	108127182	NA,C	NA,T	NA,1	NA,inf	NA,inf	NA,2.18529	0.000154912	0.000287607
2	chr11:108822918:A:G	108822918	NA,G	NA,A	NA,1	NA,inf	NA,inf	NA,0.836523	0.000154797	0.000291125
2	chr11:108802571:C:T	108802571	T,T	C,C	1,1	-inf,-inf	inf,inf	1.20932,0.880342	0.000154752	0.000271105
2	chr11:108040164:C:T	108040164	T,T	C,C	1,1	inf,-inf	inf,inf	1.68745,0.235886	0.000154628	0.000245524
2	chr11:108651773:G:C	108651773	NA,C	NA,G	NA,1	NA,inf	NA,inf	NA,1.06886	0.000154621	0.000291999
2	chr11:108359147:T:C	108359147	C,C	T,T	1,1	inf,-inf	inf,inf	0.107939,2.41775	0.000154456	0.000326846
2	chr11:107796322:C:G	107796322	NA,G	NA,C	NA,1	NA,inf	NA,inf	NA,0.916466	0.0001542	0.000294512
2	chr11:108105896:C:T	108105896	NA,T	NA,C	NA,1	NA,-inf	NA,inf	NA,0.802812	0.000153878	0.000284831
2	chr11:108117311:T:C	108117311	C,C	T,T	1,1	inf,-inf	inf,inf	2.94293,0.214954	0.000153832	0.000233267
2	chr11:108946385:T:G	108946385	NA,G	NA,T	NA,1	NA,inf	NA,inf	NA,0.739622	0.000153672	0.000290545
2	chr11:108233210:A:G	108233210	NA,G	NA,A	NA,1	NA,inf	NA,inf	NA,1.45274	0.000153634	0.000290846
2	chr11:107995994:G:A	107995994	NA,A	NA,G	NA,1	NA,-inf	NA,inf	NA,1.65241	0.000153484	0.00028275
2	chr11:108932925:T:G	108932925	NA,G	NA,T	NA,1	NA,inf	NA,inf	NA,0.839144	0.000153454	0.000288792
2	chr11:108639955:G:A	108639955	A,A	G,G	1,1	-inf,-inf	inf,inf	2.13289,0.00686623	0.000152964	0.000363388
2	chr11:107779779:C:G	107779779	G,G	C,C	1,1	-inf,-inf	inf,inf	1.19705,0.514276	0.000152788	0.000370781
2	chr11:107761441:A:G	107761441	NA,G	NA,A	NA,1	NA,-inf	NA,inf	NA,0.9141	0.00015263	0.000282926
2	chr11:107743116:C:A	107743116	NA,A	NA,C	NA,1	NA,-inf	NA,inf	NA,0.905911	0.000152563	0.000282751
2	chr11:108560480:G:A	108560480	NA,A	NA,G	NA,1	NA,inf	NA,inf	NA,0.507487	0.000152329	0.000274741
2	chr11:108348120:A:G	108348120	G,G	A,A	1,1	inf,-inf	inf,inf	0.167673,2.28937	0.000152295	0.000326928
2	chr11:108045379:G:A	108045379	A,NA	G,NA	1,NA	inf,NA	inf,NA	1.52772,NA	0.000151998	0.000278938
2	chr11:108859707:C:G	108859707	NA,G	NA,C	NA,1	NA,-inf	NA,inf	NA,1.11252	0.000151897	0.000282061
2	chr11:108049689:C:T	108049689	NA,T	NA,C	NA,1	NA,inf	NA,inf	NA,1.65069	0.000151829	0.000279367
2	chr11:107926033:A:T	107926033	T,T	A,A	1,1	inf,-inf	inf,inf	1.94313,0.0227155	0.000151454	0.000267787
2	chr11:108301006:C:T	108301006	NA,T	NA,C	NA,1	NA,inf	NA,inf	NA,1.44084	0.000151402	0.000286523
2	chr11:108143430:T:A	108143430	NA,A	NA,T	NA,1	NA,-inf	NA,inf	NA,1.27239	0.0001512	0.000278254
2	chr11:108035112:G:T	108035112	NA,T	NA,G	NA,1	NA,inf	NA,inf	NA,1.59381	0.000150888	0.00027762
2	chr11:107933815:T:C	107933815	C,C	T,T	1,1	inf,-inf	inf,inf	1.94178,0.00297995	0.000150814	0.00026675
2	chr11:107836164:A:G	107836164	G,G	A,A	1,1	-inf,inf	inf,inf	0.340098,1.77709	0.000150751	0.000339145
2	chr11:108575684:T:C	108575684	NA,C	NA,T	NA,1	NA,inf	NA,inf	NA,1.18196	0.0001503	0.000284756
2	chr11:107802697:C:T	107802697	NA,T	NA,C	NA,1	NA,inf	NA,inf	NA,0.944105	0.000150236	0.000285873
2	chr11:107834882:G:T	107834882	T,T	G,G	1,1	-inf,inf	inf,inf	0.339802,1.77512	0.000150059	0.00033755
2	chr11:108777430:A:G	108777430	NA,G	NA,A	NA,1	NA,inf	NA,inf	NA,0.825287	0.000150027	0.000282084
2	chr11:108544412:C:T	108544412	NA,T	NA,C	NA,1	NA,-inf	NA,inf	NA,0.957354	0.000149911	0.00027611
2	chr11:108846681:G:T	108846681	T,T	G,G	1,1	-inf,-inf	inf,inf	0.457887,1.72729	0.000149136	0.000294909
2	chr11:108937145:T:G	108937145	NA,G	NA,T	NA,1	NA,inf	NA,inf	NA,0.937007	0.000149095	0.000282666
2	chr11:107868561:C:G	107868561	G,NA	C,NA	1,NA	-inf,NA	inf,NA	1.18051,NA	0.000149048	0.000270296
2	chr11:108226742:C:A	108226742	NA,A	NA,C	NA,1	NA,inf	NA,inf	NA,1.43177	0.000148796	0.000281629
2	chr11:108911236:A:C	108911236	C,C	A,A	1,1	-inf,-inf	inf,inf	0.623841,1.62586	0.000148762	0.000296501
2	chr11:108913499:C:A	108913499	A,A	C,C	1,1	inf,inf	inf,inf	0.44632,1.30178	0.000148697	0.000283177
2	chr11:107834283:C:T	107834283	T,T	C,C	1,1	-inf,inf	inf,inf	0.330607,1.77942	0.000148569	0.000333712
2	chr11:107948239:G:A	107948239	A,NA	G,NA	1,NA	-inf,NA	inf,NA	1.13068,NA	0.000148558	0.000304289
2	chr11:108047827:A:G	108047827	NA,G	NA,A	NA,1	NA,inf	NA,inf	NA,0.56767	0.000148437	0.000270944
2	chr11:108581199:G:A	108581199	A,A	G,G	1,1	inf,inf	inf,inf	0.444674,1.15711	0.000147884	0.000281118
2	chr11:107836344:G:T	107836344	T,T	G,G	1,1	-inf,inf	inf,inf	0.33252,1.77238	0.000147406	0.000331134
2	chr11:108017084:A:G	108017084	G,NA	A,NA	1,NA	-inf,NA	inf,NA	1.40224,NA	0.000147206	0.000295631
2	chr11:108969891:T:C	108969891	NA,C	NA,T	NA,1	NA,inf	NA,inf	NA,1.03704	0.000146822	0.000277078
2	chr11:108227030:C:T	108227030	T,NA	C,NA	1,NA	inf,NA	inf,NA	0.637895,NA	0.00014601	0.000255715
2	chr11:107786879:C:T	107786879	T,T	C,C	1,1	inf,inf	inf,inf	1.6804,1.16669	0.000145952	0.000408893
2	chr11:108130682:C:T	108130682	NA,T	NA,C	NA,1	NA,-inf	NA,inf	NA,1.21246	0.000145938	0.000268522
2	chr11:108600140:T:C	108600140	C,NA	T,NA	1,NA	-inf,NA	inf,NA	1.2393,NA	0.000145699	0.000286872
2	chr11:108136709:T:G	108136709	NA,G	NA,T	NA,1	NA,-inf	NA,inf	NA,1.24666	0.000145483	0.000267845
2	chr11:108571256:A:C	108571256	C,C	A,A	1,1	-inf,-inf	inf,inf	1.53172,1.02622	0.000144387	0.000280072
2	chr11:108790653:G:A	108790653	A,NA	G,NA	1,NA	inf,NA	inf,NA	1.23584,NA	0.000144352	0.000320029
2	chr11:108803147:CT:C	108803147	NA,C	NA,CT	NA,1	NA,inf	NA,inf	NA,0.811605	0.000144181	0.000271434
2	chr11:108947127:G:C	108947127	C,NA	G,NA	1,NA	-inf,NA	inf,NA	1.23586,NA	0.00014391	0.000267528
2	chr11:107732235:C:T	107732235	NA,T	NA,C	NA,1	NA,-inf	NA,inf	NA,0.871923	0.000143822	0.000266625
2	chr11:108844220:A:G	108844220	NA,G	NA,A	NA,1	NA,inf	NA,inf	NA,0.799524	0.000143794	0.00026956
2	chr11:108074581:G:A	108074581	A,NA	G,NA	1,NA	inf,NA	inf,NA	0.589221,NA	0.000143609	0.000250828
2	chr11:108966603:C:T	108966603	T,NA	C,NA	1,NA	inf,NA	inf,NA	1.05965,NA	0.000143606	0.000293156
2	chr11:108797036:C:G	108797036	NA,G	NA,C	NA,1	NA,-inf	NA,inf	NA,1.00562	0.0001436	0.000266485
2	chr11:108629832:G:A	108629832	NA,A	NA,G	NA,1	NA,-inf	NA,inf	NA,0.72931	0.00014302	0.00026653
2	chr11:108870010:T:C	108870010	NA,C	NA,T	NA,1	NA,-inf	NA,inf	NA,1.07429	0.000142954	0.000265505
2	chr11:108501811:T:A	108501811	A,NA	T,NA	1,NA	inf,NA	inf,NA	0.722697,NA	0.000142896	0.00025958
2	chr11:108915459:T:C	108915459	C,C	T,T	1,1	inf,-inf	inf,inf	1.31943,1.39011	0.00014288	0.000284634
2	chr11:107975983:T:C	107975983	NA,C	NA,T	NA,1	NA,-inf	NA,inf	NA,1.13429	0.000142856	0.000265759
2	chr11:108925478:C:A	108925478	NA,A	NA,C	NA,1	NA,inf	NA,inf	NA,0.774671	0.000141903	0.000266981
2	chr11:108650592:G:T	108650592	NA,T	NA,G	NA,1	NA,inf	NA,inf	NA,0.957128	0.000141822	0.000265741
2	chr11:107919422:G:C	107919422	C,C	G,G	1,1	inf,-inf	inf,inf	1.89589,0.091786	0.000141758	0.00025055
2	chr11:108130411:A:AT	108130411	NA,AT	NA,A	NA,1	NA,-inf	NA,inf	NA,1.2275	0.000141469	0.000260501
2	chr11:108836048:G:A	108836048	NA,A	NA,G	NA,1	NA,inf	NA,inf	NA,1.0627	0.000141429	0.000265132
2	chr11:108614553:TTCTGAAA:T	108614553	T,T	TTCTGAAA,TTCTGAAA	1,1	-inf,-inf	inf,inf	0.216522,1.28877	0.000141029	0.000255823
2	chr11:108577872:G:A	108577872	A,A	G,G	1,1	-inf,-inf	inf,inf	1.26789,1.17	0.000140805	0.000275909
2	chr11:108431015:T:C	108431015	NA,C	NA,T	NA,1	NA,inf	NA,inf	NA,0.361588	0.000140391	0.000253412
2	chr11:108221881:T:G	108221881	NA,G	NA,T	NA,1	NA,inf	NA,inf	NA,1.38873	0.000140376	0.000265573
2	chr11:107800049:C:T	107800049	NA,T	NA,C	NA,1	NA,inf	NA,inf	NA,0.927249	0.00014024	0.000267268
2	chr11:108333526:A:G	108333526	G,G	A,A	1,1	inf,-inf	inf,inf	3.11653,0.618003	0.000139944	0.000233537
2	chr11:108857237:C:T	108857237	NA,T	NA,C	NA,1	NA,inf	NA,inf	NA,0.677905	0.000139694	0.000264046
2	chr11:108904948:A:G	108904948	NA,G	NA,A	NA,1	NA,inf	NA,inf	NA,0.677567	0.000139449	0.000263667
2	chr11:108782790:T:G	108782790	NA,G	NA,T	NA,1	NA,-inf	NA,inf	NA,1.04904	0.000139096	0.000258278
2	chr11:107827973:C:T	107827973	NA,T	NA,C	NA,1	NA,inf	NA,inf	NA,1.24661	0.000138327	0.00026262
2	chr11:108931360:C:T	108931360	NA,T	NA,C	NA,1	NA,-inf	NA,inf	NA,0.658886	0.000137997	0.000255402
2	chr11:108810234:C:G	108810234	NA,G	NA,C	NA,1	NA,inf	NA,inf	NA,0.644926	0.000137451	0.000259949
2	chr11:108404161:T:C	108404161	C,NA	T,NA	1,NA	inf,NA	inf,NA	1.47902,NA	0.00013737	0.000240596
2	chr11:108702749:C:T	108702749	NA,T	NA,C	NA,1	NA,inf	NA,inf	NA,0.758319	0.00013732	0.00025831
2	chr11:107835366:G:A	107835366	A,A	G,G	1,1	-inf,inf	inf,inf	0.346674,1.71259	0.000137062	0.000308229
2	chr11:108798707:A:T	108798707	NA,T	NA,A	NA,1	NA,-inf	NA,inf	NA,0.638693	0.000136729	0.000251345
2	chr11:108524940:T:G	108524940	NA,G	NA,T	NA,1	NA,inf	NA,inf	NA,1.09283	0.000136341	0.000255502
2	chr11:108899257:A:T	108899257	NA,T	NA,A	NA,1	NA,inf	NA,inf	NA,0.888184	0.00013627	0.000258052
2	chr11:108793672:TATACA:T	108793672	NA,T	NA,TATACA	NA,1	NA,inf	NA,inf	NA,1.02437	0.000136009	0.000257578
2	chr11:107832908:T:C	107832908	NA,C	NA,T	NA,1	NA,-inf	NA,inf	NA,0.796883	0.0001358	0.000249744
2	chr11:108559897:T:G	108559897	G,G	T,T	1,1	inf,-inf	inf,inf	0.718749,1.92083	0.00013577	0.000243242
2	chr11:107805647:T:C	107805647	NA,C	NA,T	NA,1	NA,inf	NA,inf	NA,0.916094	0.00013546	0.0002605
2	chr11:108044843:C:T	108044843	NA,T	NA,C	NA,1	NA,inf	NA,inf	NA,0.523827	0.000135247	0.000247067
2	chr11:108556632:C:T	108556632	T,T	C,C	1,1	inf,-inf	inf,inf	1.03017,1.73852	0.000135045	0.000229766
2	chr11:108629313:C:T	108629313	T,T	C,C	1,1	-inf,-inf	inf,inf	1.88233,0.119521	0.000134937	0.000276126
2	chr11:108893306:A:C	108893306	NA,C	NA,A	NA,1	NA,inf	NA,inf	NA,0.662041	0.000134751	0.00025473
2	chr11:108323801:C:A	108323801	A,A	C,C	1,1	-inf,inf	inf,inf	3.12563,0.60333	0.000134553	0.000224449
2	chr11:108573232:A:G	108573232	G,G	A,A	1,1	-inf,inf	inf,inf	0.122548,2.13499	0.000134398	0.000241825
2	chr11:107826919:TA:T	107826919	NA,T	NA,TA	NA,1	NA,-inf	NA,inf	NA,0.750455	0.000134384	0.000249835
2	chr11:107957541:T:C	107957541	C,NA	T,NA	1,NA	-inf,NA	inf,NA	1.02411,NA	0.000134307	0.000263364
2	chr11:108568891:TCACTCAC:T	108568891	NA,T	NA,TCACTCAC	NA,1	NA,inf	NA,inf	NA,1.03197	0.000133972	0.000249497
2	chr11:108550388:A:G	108550388	NA,G	NA,A	NA,1	NA,inf	NA,inf	NA,1.35115	0.000133565	0.000252863
2	chr11:108482291:C:A	108482291	A,A	C,C	1,1	inf,-inf	inf,inf	2.52702,0.666007	0.000133417	0.000231566
2	chr11:107987916:T:C	107987916	C,C	T,T	1,1	inf,-inf	inf,inf	0.453175,0.985624	0.000132334	0.000231974
2	chr11:108631737:A:G	108631737	NA,G	NA,A	NA,1	NA,-inf	NA,inf	NA,0.688313	0.000132126	0.000246255
2	chr11:108386857:G:A	108386857	NA,A	NA,G	NA,1	NA,inf	NA,inf	NA,1.41219	0.000132122	0.000251111
2	chr11:108020584:G:A	108020584	NA,A	NA,G	NA,1	NA,-inf	NA,inf	NA,1.08023	0.000131783	0.00024461
2	chr11:107855343:C:T	107855343	NA,T	NA,C	NA,1	NA,inf	NA,inf	NA,1.09482	0.000131725	0.000246724
2	chr11:108873486:G:A	108873486	NA,A	NA,G	NA,1	NA,inf	NA,inf	NA,0.802397	0.000131511	0.000244364
2	chr11:108922795:G:A	108922795	NA,A	NA,G	NA,1	NA,inf	NA,inf	NA,0.732677	0.000131463	0.000247273
2	chr11:107888830:T:G	107888830	NA,G	NA,T	NA,1	NA,-inf	NA,inf	NA,0.801118	0.000131168	0.000243497
2	chr11:108628671:A:G	108628671	NA,G	NA,A	NA,1	NA,-inf	NA,inf	NA,0.683174	0.000130991	0.000244126
2	chr11:108572329:A:G	108572329	NA,G	NA,A	NA,1	NA,inf	NA,inf	NA,1.0521	0.000130864	0.000246115
2	chr11:108190652:C:T	108190652	T,NA	C,NA	1,NA	-inf,NA	inf,NA	1.53867,NA	0.000130783	0.000254989
2	chr11:108768008:A:G	108768008	NA,G	NA,A	NA,1	NA,-inf	NA,inf	NA,1.00816	0.000130721	0.000242773
2	chr11:107863748:G:A	107863748	NA,A	NA,G	NA,1	NA,inf	NA,inf	NA,1.08845	0.000130629	0.000244687
2	chr11:108006061:G:A	108006061	A,A	G,G	1,1	inf,-inf	inf,inf	0.619927,0.589206	0.000130485	0.000240935
2	chr11:108765608:G:C	108765608	NA,C	NA,G	NA,1	NA,-inf	NA,inf	NA,1.00748	0.000130347	0.000242063
2	chr11:108968931:C:T	108968931	T,T	C,C	1,1	inf,inf	inf,inf	1.16438,1.18845	0.000130165	0.000321998
2	chr11:108579134:G:C	108579134	C,C	G,G	1,1	-inf,-inf	inf,inf	1.2348,1.15366	0.00013016	0.000254778
2	chr11:108211170:C:T	108211170	NA,T	NA,C	NA,1	NA,inf	NA,inf	NA,1.33419	0.000130078	0.000246008
2	chr11:108224307:G:A	108224307	A,NA	G,NA	1,NA	-inf,NA	inf,NA	1.35804,NA	0.000130052	0.000204807
2	chr11:108623987:G:A	108623987	NA,A	NA,G	NA,1	NA,-inf	NA,inf	NA,0.756319	0.000130041	0.000244748
2	chr11:108751172:T:C	108751172	NA,C	NA,T	NA,1	NA,inf	NA,inf	NA,0.953229	0.000129833	0.000244236
2	chr11:108755421:C:G	108755421	NA,G	NA,C	NA,1	NA,inf	NA,inf	NA,0.640129	0.000129533	0.0002447
2	chr11:108879064:C:T	108879064	NA,T	NA,C	NA,1	NA,inf	NA,inf	NA,0.633092	0.000129523	0.000244787
2	chr11:108788260:G:A	108788260	NA,A	NA,G	NA,1	NA,inf	NA,inf	NA,0.75019	0.000129215	0.000243192
2	chr11:108829997:A:G	108829997	NA,G	NA,A	NA,1	NA,-inf	NA,inf	NA,0.613786	0.000128951	0.000237113
2	chr11:108617833:A:G	108617833	NA,G	NA,A	NA,1	NA,-inf	NA,inf	NA,0.854232	0.000128833	0.00024234
2	chr11:108844902:A:G	108844902	G,G	A,A	1,1	-inf,-inf	inf,inf	0.608906,1.51666	0.000128713	0.000256402
2	chr11:108662280:T:C	108662280	NA,C	NA,T	NA,1	NA,inf	NA,inf	NA,0.743131	0.000128598	0.000242077
2	chr11:108553291:A:T	108553291	NA,T	NA,A	NA,1	NA,inf	NA,inf	NA,1.33553	0.000128374	0.000242978
2	chr11:108554075:T:G	108554075	NA,G	NA,T	NA,1	NA,inf	NA,inf	NA,1.33462	0.000128253	0.000242751
2	chr11:108891414:T:G	108891414	NA,G	NA,T	NA,1	NA,inf	NA,inf	NA,0.731142	0.000128209	0.000240993
2	chr11:108954655:T:C	108954655	NA,C	NA,T	NA,1	NA,inf	NA,inf	NA,0.97192	0.000128203	0.000241313
2	chr11:108896442:G:A	108896442	A,A	G,G	1,1	-inf,-inf	inf,inf	1.22195,1.25655	0.000128201	0.000236823
2	chr11:107973219:A:T	107973219	NA,T	NA,A	NA,1	NA,-inf	NA,inf	NA,1.30582	0.000128128	0.000237102
2	chr11:108638430:T:C	108638430	NA,C	NA,T	NA,1	NA,-inf	NA,inf	NA,0.662801	0.000127776	0.000237965
2	chr11:108696475:C:T	108696475	NA,T	NA,C	NA,1	NA,inf	NA,inf	NA,0.629996	0.000127646	0.000241128
2	chr11:108749689:G:A	108749689	NA,A	NA,G	NA,1	NA,inf	NA,inf	NA,0.71586	0.000127001	0.000238862
2	chr11:108965005:C:T	108965005	NA,T	NA,C	NA,1	NA,inf	NA,inf	NA,0.787498	0.000126754	0.000238871
2	chr11:107774968:G:A	107774968	A,NA	G,NA	1,NA	-inf,NA	inf,NA	0.958275,NA	0.000126717	0.000243137
2	chr11:108042712:T:G	108042712	NA,G	NA,T	NA,1	NA,inf	NA,inf	NA,1.11447	0.000126627	0.000236259
2	chr11:107985247:C:T	107985247	T,T	C,C	1,1	-inf,-inf	inf,inf	2.49839,0.173979	0.000126597	0.000170268
2	chr11:108102082:T:C	108102082	NA,C	NA,T	NA,1	NA,inf	NA,inf	NA,0.942148	0.000126597	0.000233065
2	chr11:107817972:G:A	107817972	NA,A	NA,G	NA,1	NA,inf	NA,inf	NA,1.06997	0.000126541	0.000236995
2	chr11:107834370:G:C	107834370	NA,C	NA,G	NA,1	NA,-inf	NA,inf	NA,0.755692	0.000126534	0.00023284
2	chr11:107919695:T:G	107919695	G,G	T,T	1,1	inf,inf	inf,inf	1.75043,0.240418	0.000126477	0.000225483
2	chr11:108859526:G:A	108859526	NA,A	NA,G	NA,1	NA,inf	NA,inf	NA,0.626652	0.000126339	0.000238676
2	chr11:108101203:T:C	108101203	NA,C	NA,T	NA,1	NA,inf	NA,inf	NA,0.9418	0.000126272	0.000232449
2	chr11:108666840:G:A	108666840	A,A	G,G	1,1	-inf,-inf	inf,inf	1.35005,0.939508	0.000126259	0.000224591
2	chr11:108125176:A:G	108125176	G,G	A,A	1,1	inf,-inf	inf,inf	1.26016,0.987681	0.000126212	0.000207765
2	chr11:107771361:G:A	107771361	NA,A	NA,G	NA,1	NA,inf	NA,inf	NA,0.815745	0.000126051	0.000237609
2	chr11:108934970:G:A	108934970	A,A	G,G	1,1	inf,-inf	inf,inf	1.32205,1.26224	0.000125837	0.000250942
2	chr11:108946441:G:A	108946441	NA,A	NA,G	NA,1	NA,inf	NA,inf	NA,0.991857	0.000125657	0.000235683
2	chr11:108358863:G:A	108358863	NA,A	NA,G	NA,1	NA,-inf	NA,inf	NA,1.8787	0.000125364	0.000229667
2	chr11:108815167:G:A	108815167	NA,A	NA,G	NA,1	NA,inf	NA,inf	NA,0.7088	0.000125358	0.000235762
2	chr11:107748353:A:G	107748353	G,G	A,A	1,1	inf,inf	inf,inf	0.023243,1.92929	0.000125291	0.000235762
2	chr11:108266355:AATC:A	108266355	NA,A	NA,AATC	NA,1	NA,inf	NA,inf	NA,1.11097	0.000125268	0.000233849
2	chr11:107757119:C:T	107757119	NA,T	NA,C	NA,1	NA,inf	NA,inf	NA,1.17975	0.000125192	0.000237694
2	chr11:108884294:C:A	108884294	A,A	C,C	1,1	-inf,-inf	inf,inf	1.26368,1.18726	0.000125176	0.000231036
2	chr11:108748888:ACTTTT:A	108748888	NA,A	NA,ACTTTT	NA,1	NA,inf	NA,inf	NA,0.931136	0.000124967	0.000235153
2	chr11:108665450:G:A	108665450	NA,A	NA,G	NA,1	NA,inf	NA,inf	NA,0.62881	0.000124866	0.000235916
2	chr11:107994150:C:G	107994150	NA,G	NA,C	NA,1	NA,inf	NA,inf	NA,0.579585	0.000124826	0.000231676
2	chr11:107786000:A:G	107786000	G,NA	A,NA	1,NA	-inf,NA	inf,NA	1.08081,NA	0.000124714	0.000244531
2	chr11:108924741:A:G	108924741	NA,G	NA,A	NA,1	NA,-inf	NA,inf	NA,0.858753	0.000124325	0.000228707
2	chr11:108141922:T:C	108141922	NA,C	NA,T	NA,1	NA,inf	NA,inf	NA,1.11769	0.000123917	0.000232715
2	chr11:108743278:C:A	108743278	NA,A	NA,C	NA,1	NA,inf	NA,inf	NA,0.920856	0.000123908	0.000236403
2	chr11:107952581:C:G	107952581	G,G	C,C	1,1	-inf,-inf	inf,inf	1.44254,0.119383	0.000123695	0.000286279
2	chr11:108054600:C:T	108054600	NA,T	NA,C	NA,1	NA,inf	NA,inf	NA,0.899142	0.000123475	0.000227247
2	chr11:108835947:A:G	108835947	G,G	A,A	1,1	-inf,-inf	inf,inf	0.622537,1.48279	0.00012317	0.000245454
2	chr11:107825187:A:G	107825187	G,NA	A,NA	1,NA	-inf,NA	inf,NA	1.07855,NA	0.000123128	0.000241274
2	chr11:108548063:T:A	108548063	NA,A	NA,T	NA,1	NA,inf	NA,inf	NA,0.397442	0.000123096	0.00023268
2	chr11:108119664:A:T	108119664	NA,T	NA,A	NA,1	NA,-inf	NA,inf	NA,0.447816	0.000123031	0.000226912
2	chr11:107802330:A:AT	107802330	NA,AT	NA,A	NA,1	NA,inf	NA,inf	NA,0.942407	0.00012292	0.0002311
2	chr11:108713483:TTTTG:T	108713483	NA,T	NA,TTTTG	NA,1	NA,inf	NA,inf	NA,0.721181	0.00012289	0.000231251
2	chr11:108667970:G:A	108667970	NA,A	NA,G	NA,1	NA,inf	NA,inf	NA,0.611387	0.000122883	0.0002322
2	chr11:108177656:A:G	108177656	G,NA	A,NA	1,NA	-inf,NA	inf,NA	1.32011,NA	0.000122511	0.000193864
2	chr11:107987253:T:C	107987253	NA,C	NA,T	NA,1	NA,inf	NA,inf	NA,1.14096	0.000122311	0.000221474
2	chr11:108649877:A:G	108649877	NA,G	NA,A	NA,1	NA,-inf	NA,inf	NA,0.65338	0.000122144	0.000227711
2	chr11:108856970:A:G	108856970	NA,G	NA,A	NA,1	NA,-inf	NA,inf	NA,0.659841	0.000121947	0.000226033
2	chr11:108424478:C:T	108424478	T,T	C,C	1,1	-inf,-inf	inf,inf	0.53801,3.41874	0.000121917	0.000226567
2	chr11:108766614:G:A	108766614	NA,A	NA,G	NA,1	NA,inf	NA,inf	NA,0.687557	0.000121568	0.000228568
2	chr11:108720783:G:C	108720783	NA,C	NA,G	NA,1	NA,inf	NA,inf	NA,0.686534	0.000121143	0.000227775
2	chr11:108813419:T:C	108813419	C,C	T,T	1,1	inf,-inf	inf,inf	1.09955,1.45897	0.000120912	0.000242984
2	chr11:108576054:C:A	108576054	A,A	C,C	1,1	-inf,-inf	inf,inf	1.08582,1.1366	0.000120837	0.000235275
2	chr11:108949317:G:C	108949317	NA,C	NA,G	NA,1	NA,-inf	NA,inf	NA,0.652208	0.000120608	0.000223589
2	chr11:108601651:G:A	108601651	NA,A	NA,G	NA,1	NA,inf	NA,inf	NA,0.532322	0.000120589	0.000219262
2	chr11:107790175:T:G	107790175	NA,G	NA,T	NA,1	NA,inf	NA,inf	NA,0.868557	0.000120526	0.00023126
2	chr11:108226776:C:T	108226776	NA,T	NA,C	NA,1	NA,inf	NA,inf	NA,1.27571	0.000120479	0.000227772
2	chr11:107799168:C:T	107799168	NA,T	NA,C	NA,1	NA,inf	NA,inf	NA,0.854805	0.000120302	0.00022714
2	chr11:108898834:A:G	108898834	G,G	A,A	1,1	-inf,-inf	inf,inf	1.29216,1.11455	0.000120057	0.000218733
2	chr11:108592098:T:C	108592098	NA,C	NA,T	NA,1	NA,inf	NA,inf	NA,0.605246	0.000119973	0.000224677
2	chr11:108884416:C:T	108884416	NA,T	NA,C	NA,1	NA,inf	NA,inf	NA,0.681848	0.000119858	0.000225407
2	chr11:107830457:G:A	107830457	NA,A	NA,G	NA,1	NA,inf	NA,inf	NA,0.716413	0.000119682	0.000225934
2	chr11:108117130:A:G	108117130	NA,G	NA,A	NA,1	NA,-inf	NA,inf	NA,1.49292	0.000119656	0.000220785
2	chr11:108936511:C:T	108936511	NA,T	NA,C	NA,1	NA,inf	NA,inf	NA,0.593281	0.00011951	0.000225782
2	chr11:108554087:A:C	108554087	NA,C	NA,A	NA,1	NA,inf	NA,inf	NA,1.051	0.000119507	0.000223213
2	chr11:108727955:T:G	108727955	NA,G	NA,T	NA,1	NA,inf	NA,inf	NA,0.597309	0.000119304	0.000225285
2	chr11:108331620:A:G	108331620	NA,G	NA,A	NA,1	NA,-inf	NA,inf	NA,0.517207	0.000119025	0.000219493
2	chr11:108604121:G:C	108604121	NA,C	NA,G	NA,1	NA,inf	NA,inf	NA,0.601761	0.000118943	0.000222732
2	chr11:108318179:C:T	108318179	NA,T	NA,C	NA,1	NA,-inf	NA,inf	NA,0.484953	0.000118889	0.000219294
2	chr11:108005257:G:T	108005257	T,NA	G,NA	1,NA	inf,NA	inf,NA	1.1821,NA	0.00011882	0.000234649
2	chr11:108668618:G:T	108668618	NA,T	NA,G	NA,1	NA,inf	NA,inf	NA,0.591911	0.000118024	0.000222963
2	chr11:108849097:T:C	108849097	C,C	T,T	1,1	-inf,-inf	inf,inf	1.21187,1.20969	0.000118021	0.000217958
2	chr11:108127285:G:T	108127285	NA,T	NA,G	NA,1	NA,-inf	NA,inf	NA,1.09471	0.000117798	0.000217052
2	chr11:108696262:C:T	108696262	NA,T	NA,C	NA,1	NA,inf	NA,inf	NA,0.799346	0.000117772	0.000224238
2	chr11:108689826:T:C	108689826	NA,C	NA,T	NA,1	NA,-inf	NA,inf	NA,0.938433	0.000117626	0.000218579
2	chr11:108775674:T:C	108775674	C,NA	T,NA	1,NA	inf,NA	inf,NA	1.10591,NA	0.000117451	0.000256562
2	chr11:108058543:C:T	108058543	NA,T	NA,C	NA,1	NA,inf	NA,inf	NA,1.44305	0.000117411	0.000216834
2	chr11:108250085:G:A	108250085	NA,A	NA,G	NA,1	NA,inf	NA,inf	NA,0.997926	0.000117273	0.000220232
2	chr11:107778181:T:A	107778181	A,NA	T,NA	1,NA	-inf,NA	inf,NA	0.910734,NA	0.000117238	0.000226133
2	chr11:107976106:A:G	107976106	NA,G	NA,A	NA,1	NA,-inf	NA,inf	NA,0.768454	0.000117224	0.000218194
2	chr11:108720063:C:T	108720063	NA,T	NA,C	NA,1	NA,inf	NA,inf	NA,0.585594	0.000117137	0.000221223
2	chr11:108904798:T:C	108904798	NA,C	NA,T	NA,1	NA,-inf	NA,inf	NA,0.634253	0.000117088	0.000217085
2	chr11:108421623:A:C	108421623	NA,C	NA,A	NA,1	NA,-inf	NA,inf	NA,0.423212	0.000116845	0.000214963
2	chr11:108052339:G:A	108052339	A,A	G,G	1,1	inf,-inf	inf,inf	2.62532,0.245059	0.000116534	0.000179357
2	chr11:108074275:A:C	108074275	NA,C	NA,A	NA,1	NA,inf	NA,inf	NA,1.05811	0.000116405	0.000217204
2	chr11:108112965:C:G	108112965	NA,G	NA,C	NA,1	NA,inf	NA,inf	NA,1.43139	0.000116295	0.000216793
2	chr11:108230007:A:T	108230007	T,NA	A,NA	1,NA	-inf,NA	inf,NA	1.44817,NA	0.000116004	0.000225684
2	chr11:108496726:A:C	108496726	C,C	A,A	1,1	-inf,inf	inf,inf	1.94051,0.405107	0.000115989	0.000212149
2	chr11:108932921:G:A	108932921	A,NA	G,NA	1,NA	-inf,NA	inf,NA	0.666769,NA	0.000115788	0.00021504
2	chr11:108089119:T:A	108089119	NA,A	NA,T	NA,1	NA,inf	NA,inf	NA,1.05374	0.000115719	0.000215925
2	chr11:108848637:A:G	108848637	G,G	A,A	1,1	-inf,-inf	inf,inf	1.20126,1.20517	0.000115615	0.000213556
2	chr11:108930949:C:T	108930949	NA,T	NA,C	NA,1	NA,inf	NA,inf	NA,0.936956	0.000115597	0.000216782
2	chr11:108638012:A:T	108638012	T,T	A,A	1,1	-inf,-inf	inf,inf	1.80243,0.571154	0.000115581	0.000234402
2	chr11:108100306:G:T	108100306	T,NA	G,NA	1,NA	inf,NA	inf,NA	0.535605,NA	0.000115545	0.000205472
2	chr11:107761052:C:T	107761052	NA,T	NA,C	NA,1	NA,-inf	NA,inf	NA,0.94686	0.000115182	0.000214841
2	chr11:108849089:T:G	108849089	NA,G	NA,T	NA,1	NA,-inf	NA,inf	NA,0.869461	0.000115046	0.000213697
2	chr11:108118029:GCT:G	108118029	NA,G	NA,GCT	NA,1	NA,inf	NA,inf	NA,1.08149	0.000114925	0.000215655
2	chr11:107980971:G:A	107980971	NA,A	NA,G	NA,1	NA,-inf	NA,inf	NA,0.874353	0.000114893	0.000214656
2	chr11:107798098:G:T	107798098	NA,T	NA,G	NA,1	NA,inf	NA,inf	NA,1.08427	0.000114863	0.000217175
2	chr11:108911923:G:A	108911923	A,A	G,G	1,1	-inf,-inf	inf,inf	0.476645,1.57189	0.000114821	0.000226944
2	chr11:108864775:A:G	108864775	NA,G	NA,A	NA,1	NA,inf	NA,inf	NA,0.788206	0.000114809	0.000214082
2	chr11:107717937:A:G	107717937	G,G	A,A	1,1	inf,-inf	inf,inf	1.20584,0.583034	0.000114737	0.000246977
2	chr11:108882528:A:G	108882528	G,G	A,A	1,1	-inf,-inf	inf,inf	1.23529,1.16568	0.000114701	0.000211588
2	chr11:108501648:A:C	108501648	NA,C	NA,A	NA,1	NA,inf	NA,inf	NA,0.875286	0.0001147	0.000216709
2	chr11:108730974:T:C	108730974	NA,C	NA,T	NA,1	NA,inf	NA,inf	NA,0.655483	0.00011463	0.000215511
2	chr11:107842397:A:G	107842397	G,G	A,A	1,1	inf,inf	inf,inf	1.46197,0.509984	0.000114555	0.000204819
2	chr11:108578823:T:C	108578823	NA,C	NA,T	NA,1	NA,inf	NA,inf	NA,0.579066	0.000114477	0.000214364
2	chr11:108694016:G:A	108694016	NA,A	NA,G	NA,1	NA,inf	NA,inf	NA,0.874485	0.000114218	0.00021477
2	chr11:108839756:G:A	108839756	A,A	G,G	1,1	-inf,-inf	inf,inf	0.493429,1.54406	0.000114153	0.000225798
2	chr11:108612711:T:C	108612711	NA,C	NA,T	NA,1	NA,inf	NA,inf	NA,1.00329	0.000113903	0.000214339
2	chr11:107886526:G:A	107886526	NA,A	NA,G	NA,1	NA,inf	NA,inf	NA,0.957347	0.000113877	0.000213978
2	chr11:108767781:G:C	108767781	NA,C	NA,G	NA,1	NA,inf	NA,inf	NA,0.568601	0.000113737	0.000214778
2	chr11:108668907:G:A	108668907	NA,A	NA,G	NA,1	NA,inf	NA,inf	NA,0.572269	0.000113629	0.000214624
2	chr11:108421967:T:C	108421967	C,NA	T,NA	1,NA	-inf,NA	inf,NA	1.44184,NA	0.000113497	0.000230391
2	chr11:108858848:G:C	108858848	C,C	G,G	1,1	-inf,-inf	inf,inf	1.27125,1.12323	0.000113345	0.000208962
2	chr11:108832242:C:T	108832242	T,T	C,C	1,1	-inf,-inf	inf,inf	1.05416,0.804089	0.000113246	0.00019931
2	chr11:108637928:C:T	108637928	NA,T	NA,C	NA,1	NA,inf	NA,inf	NA,1.0857	0.000113219	0.000212163
2	chr11:107996644:C:T	107996644	NA,T	NA,C	NA,1	NA,inf	NA,inf	NA,1.07666	0.000113162	0.000212049
2	chr11:108591221:C:T	108591221	NA,T	NA,C	NA,1	NA,inf	NA,inf	NA,0.573663	0.000113122	0.000211832
2	chr11:108686334:TC:T	108686334	NA,T	NA,TC	NA,1	NA,inf	NA,inf	NA,0.568016	0.000113085	0.000213571
2	chr11:108372901:C:T	108372901	T,T	C,C	1,1	inf,-inf	inf,inf	3.10761,0.560809	0.000112937	0.00018922
2	chr11:108112395:G:A	108112395	NA,A	NA,G	NA,1	NA,inf	NA,inf	NA,1.1167	0.000112816	0.000213826
2	chr11:108788674:T:C	108788674	NA,C	NA,T	NA,1	NA,inf	NA,inf	NA,0.713603	0.000112747	0.000209266
2	chr11:108229171:C:T	108229171	NA,T	NA,C	NA,1	NA,inf	NA,inf	NA,1.11542	0.000112712	0.000213513
2	chr11:108050680:A:G	108050680	G,NA	A,NA	1,NA	-inf,NA	inf,NA	1.11927,NA	0.000112604	0.000222134
2	chr11:108580655:T:C	108580655	C,NA	T,NA	1,NA	-inf,NA	inf,NA	1.17088,NA	0.000112584	0.000219699
2	chr11:108844463:G:A	108844463	A,A	G,G	1,1	-inf,-inf	inf,inf	1.14681,1.23747	0.000112523	0.000208224
2	chr11:108493761:G:A	108493761	NA,A	NA,G	NA,1	NA,-inf	NA,inf	NA,0.57596	0.000112276	0.000208817
2	chr11:108076324:A:G	108076324	NA,G	NA,A	NA,1	NA,-inf	NA,inf	NA,0.973835	0.000112251	0.000208489
2	chr11:108866660:A:G	108866660	G,NA	A,NA	1,NA	-inf,NA	inf,NA	1.085,NA	0.000112104	0.000208048
2	chr11:108069965:G:C	108069965	NA,C	NA,G	NA,1	NA,-inf	NA,inf	NA,0.972889	0.000112092	0.000208195
2	chr11:107759959:G:T	107759959	NA,T	NA,G	NA,1	NA,inf	NA,inf	NA,1.09999	0.00011198	0.000212424
2	chr11:108960557:T:G	108960557	NA,G	NA,T	NA,1	NA,inf	NA,inf	NA,0.872159	0.00011191	0.000209375
2	chr11:108870155:T:A	108870155	A,A	T,T	1,1	inf,-inf	inf,inf	1.26017,1.26533	0.000111697	0.000223354
2	chr11:108494552:C:A	108494552	NA,A	NA,C	NA,1	NA,-inf	NA,inf	NA,0.406372	0.000111639	0.000205397
2	chr11:108633212:G:A	108633212	NA,A	NA,G	NA,1	NA,inf	NA,inf	NA,0.64805	0.000111383	0.000209041
2	chr11:108305347:A:G	108305347	NA,G	NA,A	NA,1	NA,inf	NA,inf	NA,1.09631	0.000111216	0.000210794
2	chr11:108374688:C:T	108374688	T,NA	C,NA	1,NA	-inf,NA	inf,NA	1.41709,NA	0.000111161	0.000226212
2	chr11:108505193:C:G	108505193	NA,G	NA,C	NA,1	NA,inf	NA,inf	NA,1.11323	0.000111024	0.000209671
2	chr11:108627983:A:G	108627983	G,G	A,A	1,1	-inf,-inf	inf,inf	1.74801,0.228426	0.000110857	0.000227469
2	chr11:107719244:CAGCCTGTGGGA:C	107719244	NA,C	NA,CAGCCTGTGGGA	NA,1	NA,-inf	NA,inf	NA,0.931896	0.00011082	0.00020404
```
