## Supplementary material for "Characterization of shared and ancestry-specific signals driving complex traits using multi-ancestry fine-mapping": susiex_nc3.cs80.snp

```
BP	SNP	PIP(CS1)	LogBF(CS1,Pop1)	LogBF(CS1,Pop2)	PIP(CS2)	LogBF(CS2,Pop1)	LogBF(CS2,Pop2)
107717642	chr11:107717642:C:A	8.20224e-05	-9.99416e-11	-0.679546	9.33345e-05	-9.99416e-11	-0.690507
107717937	chr11:107717937:A:G	0.000132255	0.519335	-0.721144	0.000114737	0.215904	-0.699956
107718658	chr11:107718658:A:T	1.76317e-05	-1.03904	-1.1778	2.02182e-05	-1.05612	-1.164
107718775	chr11:107718775:T:G	4.58087e-05	-1.26207	-3.91713e-10	5.00742e-05	-1.31319	-3.91713e-10
107718971	chr11:107718971:T:A	3.92331e-05	-0.133576	-1.28344	3.76004e-05	-0.348618	-1.25106
107719187	chr11:107719187:T:A	3.04965e-05	-1.37077	-0.298159	3.37053e-05	-1.39488	-0.314166
107719188	chr11:107719188:C:A	3.12485e-05	-1.35782	-0.286741	3.44966e-05	-1.38302	-0.302814
107719244	chr11:107719244:CAGCCTGTGGGA:C	9.32297e-05	-9.99416e-11	-0.551472	0.00011082	-9.99416e-11	-0.518785
107719311	chr11:107719311:C:T	0.000141704	-1.26398	1.13118	0.000176336	-1.15112	1.09681
107719422	chr11:107719422:C:G	0.000210069	-9.99416e-11	0.260897	0.000235897	-9.99416e-11	0.236697
107719493	chr11:107719493:T:A	1.81983e-05	-1.1922	-0.993015	1.90857e-05	-1.28227	-0.995488
107719597	chr11:107719597:C:A	5.76241e-05	-9.99416e-11	-1.0326	6.70281e-05	-9.99416e-11	-1.02158
107719609	chr11:107719609:C:T	3.50465e-05	-0.168238	-1.36163	3.29655e-05	-0.38202	-1.34921
107720116	chr11:107720116:T:C	4.37144e-05	-9.99416e-11	-1.30886	5.02535e-05	-9.99416e-11	-1.30962
107720454	chr11:107720454:G:A	4.30191e-05	-9.99416e-11	-1.32489	4.92935e-05	-9.99416e-11	-1.32891
107720811	chr11:107720811:A:G	8.27611e-05	-1.31848	0.647895	8.99661e-05	-1.34684	0.619575
107721254	chr11:107721254:AAAAAG:A	9.29616e-05	-1.33715	0.782799	0.000101166	-1.3638	0.753868
107721482	chr11:107721482:TCCA:T	5.80707e-05	-9.99416e-11	-1.02488	6.76787e-05	-9.99416e-11	-1.01192
107721873	chr11:107721873:C:T	5.90107e-05	-9.99416e-11	-1.00882	6.81939e-05	-9.99416e-11	-1.00434
107722095	chr11:107722095:C:A	9.5289e-05	-1.32098	0.791355	0.000103562	-1.34898	0.762453
107722234	chr11:107722234:A:G	7.35465e-05	-0.78862	-3.91713e-10	9.08611e-05	-0.717365	-3.91713e-10
107722298	chr11:107722298:C:T	4.36198e-05	-9.99416e-11	-1.31103	5.00311e-05	-9.99416e-11	-1.31405
107722324	chr11:107722324:C:T	0.00028068	0.353892	0.196786	0.000246664	0.0836521	0.19768
107722762	chr11:107722762:A:G	5.63586e-05	-9.99416e-11	-1.0548	6.47717e-05	-9.99416e-11	-1.05583
107723034	chr11:107723034:TAAC:T	4.14219e-05	-9.99416e-11	-1.36273	4.746e-05	-9.99416e-11	-1.36681
107723235	chr11:107723235:T:C	7.70065e-05	-9.99416e-11	-0.742649	8.82726e-05	-9.99416e-11	-0.746267
107723414	chr11:107723414:G:A	7.65037e-05	-9.99416e-11	-0.749199	8.76993e-05	-9.99416e-11	-0.752782
107723851	chr11:107723851:T:C	6.52677e-05	-9.99416e-11	-0.908041	7.62687e-05	-9.99416e-11	-0.892434
107723955	chr11:107723955:T:C	4.82669e-05	-0.239938	-0.969854	4.2241e-05	-0.488237	-0.995068
107724502	chr11:107724502:C:T	8.8705e-06	-1.51314	-1.39067	1.02641e-05	-1.51279	-1.38525
107724615	chr11:107724615:C:G	3.96854e-05	-9.99416e-11	-1.40555	4.56592e-05	-9.99416e-11	-1.40549
107724673	chr11:107724673:T:C	4.26147e-05	-9.99416e-11	-1.33434	4.88227e-05	-9.99416e-11	-1.3385
107724902	chr11:107724902:T:C	3.14392e-05	-0.232651	-1.40583	2.94331e-05	-0.439554	-1.40502
107724982	chr11:107724982:A:G	8.40642e-05	-9.99416e-11	-0.654957	9.55766e-05	-9.99416e-11	-0.666768
107725155	chr11:107725155:C:A	0.000105408	0.227566	-0.656267	8.31593e-05	-0.0883912	-0.717547
107725854	chr11:107725854:T:C	7.03862e-05	-9.99416e-11	-0.832541	8.2378e-05	-9.99416e-11	-0.815378
107725869	chr11:107725869:TTC:T	7.94082e-05	-9.99416e-11	-0.711937	9.2695e-05	-9.99416e-11	-0.697382
107726706	chr11:107726706:A:G	3.96894e-05	-9.99416e-11	-1.40546	4.56528e-05	-9.99416e-11	-1.40563
107727401	chr11:107727401:C:T	5.45278e-05	-9.99416e-11	-1.08783	6.35855e-05	-9.99416e-11	-1.07431
107727450	chr11:107727450:T:C	2.20901e-05	-1.49854	-0.492869	2.54473e-05	-1.49227	-0.497819
107727784	chr11:107727784:A:T	8.44905e-05	-9.99416e-11	-0.6499	9.60694e-05	-9.99416e-11	-0.661625
107727931	chr11:107727931:T:A	4.23301e-05	-9.99416e-11	-1.34104	4.85645e-05	-9.99416e-11	-1.3438
107727974	chr11:107727974:C:T	4.52687e-05	-1.27392	-3.91713e-10	5.25544e-05	-1.26485	-3.91713e-10
107727996	chr11:107727996:T:G	5.82727e-05	-0.466689	-0.554716	5.62895e-05	-0.656167	-0.540022
107728211	chr11:107728211:G:C	3.98018e-05	-9.99416e-11	-1.40263	4.57546e-05	-9.99416e-11	-1.4034
107728734	chr11:107728734:G:A	6.24322e-05	-9.99416e-11	-0.952457	7.09116e-05	-9.99416e-11	-0.965263
107728781	chr11:107728781:C:T	4.21265e-05	-1.34586	-3.91713e-10	4.75058e-05	-1.36584	-3.91713e-10
107729418	chr11:107729418:A:T	6.45029e-05	-9.99416e-11	-0.919828	7.30965e-05	-9.99416e-11	-0.934916
107729459	chr11:107729459:A:G	0.000134637	-0.183954	-3.91713e-10	0.000160621	-0.147651	-3.91713e-10
107729556	chr11:107729556:T:A	3.57322e-05	-1.43047	-0.0800216	4.23489e-05	-1.43899	-0.041763
107729844	chr11:107729844:C:T	2.36301e-05	-1.41226	-0.511756	2.61047e-05	-1.43651	-0.528076
107730065	chr11:107730065:T:C	1.65643e-05	-0.952274	-1.32701	1.69816e-05	-1.0707	-1.32387
107730171	chr11:107730171:G:A	6.58669e-05	-9.99416e-11	-0.898903	7.46185e-05	-9.99416e-11	-0.914308
107730180	chr11:107730180:A:G	4.1562e-05	-9.99416e-11	-1.35935	4.77302e-05	-9.99416e-11	-1.36113
107730498	chr11:107730498:G:A	6.43747e-05	-9.99416e-11	-0.921818	7.29538e-05	-9.99416e-11	-0.936871
107731136	chr11:107731136:A:G	3.9762e-05	-9.99416e-11	-1.40363	4.57172e-05	-9.99416e-11	-1.40422
107731303	chr11:107731303:T:C	9.33805e-05	-1.44941	0.899552	0.000109831	-1.45748	0.929727
107731628	chr11:107731628:A:G	9.45667e-05	-1.43277	0.89554	0.000103623	-1.45442	0.868487
107731654	chr11:107731654:G:A	2.70156e-05	-0.386836	-1.40329	2.56742e-05	-0.583408	-1.3978
107732167	chr11:107732167:C:T	6.64382e-05	-9.99416e-11	-0.890266	7.52568e-05	-9.99416e-11	-0.90579
107732235	chr11:107732235:C:T	0.000122821	-9.99416e-11	-0.275814	0.000143822	-9.99416e-11	-0.25812
107732391	chr11:107732391:G:A	7.07653e-05	-9.99416e-11	-0.827169	8.27846e-05	-9.99416e-11	-0.810454
107732400	chr11:107732400:G:A	4.66432e-05	-9.99416e-11	-1.24401	5.34027e-05	-9.99416e-11	-1.24883
107732665	chr11:107732665:C:A	3.76459e-05	-1.24475	-0.213559	4.12242e-05	-1.27673	-0.230945
107732825	chr11:107732825:G:A	4.09572e-05	-9.99416e-11	-1.37401	4.69487e-05	-9.99416e-11	-1.37764
107732962	chr11:107732962:C:T	6.81706e-05	-9.99416e-11	-0.864525	7.71937e-05	-9.99416e-11	-0.880378
107733839	chr11:107733839:C:T	7.0859e-05	-9.99416e-11	-0.825846	8.25913e-05	-9.99416e-11	-0.812793
107733890	chr11:107733890:G:T	1.19131e-05	-1.47014	-1.13876	1.41928e-05	-1.47509	-1.09888
107734024	chr11:107734024:T:C	4.29909e-05	-9.99416e-11	-1.32555	4.97953e-05	-9.99416e-11	-1.31878
107734107	chr11:107734107:A:G	3.96829e-05	-9.99416e-11	-1.40562	4.5644e-05	-9.99416e-11	-1.40582
107734462	chr11:107734462:G:C	5.14371e-05	-9.99416e-11	-1.14618	5.88182e-05	-9.99416e-11	-1.15225
107734681	chr11:107734681:A:G	3.96832e-05	-9.99416e-11	-1.40561	4.56443e-05	-9.99416e-11	-1.40582
107734809	chr11:107734809:C:A	2.66324e-05	-0.403154	-1.40126	2.51817e-05	-0.595357	-1.40522
107734952	chr11:107734952:T:A	6.34312e-05	-0.194462	-0.74212	5.30119e-05	-0.45017	-0.80601
107734973	chr11:107734973:ACTT:A	4.02041e-05	-9.99416e-11	-1.39257	4.62359e-05	-9.99416e-11	-1.39294
107735080	chr11:107735080:T:A	4.94233e-05	-9.99416e-11	-1.18612	5.76228e-05	-9.99416e-11	-1.17278
107735107	chr11:107735107:G:A	3.79485e-05	-1.45031	-3.91713e-10	4.33149e-05	-1.4582	-3.91713e-10
107735368	chr11:107735368:C:T	0.000220714	-9.99416e-11	0.310332	0.000243358	-9.99416e-11	0.267835
107735491	chr11:107735491:G:C	6.6978e-05	-9.99416e-11	-0.882174	7.60486e-05	-9.99416e-11	-0.895324
107736186	chr11:107736186:A:G	4.38093e-05	-9.99416e-11	-1.30669	5.03349e-05	-9.99416e-11	-1.308
107736586	chr11:107736586:T:C	3.58674e-05	-0.126931	-1.37978	3.28003e-05	-0.344881	-1.39138
107736683	chr11:107736683:G:A	3.8643e-05	-1.49083	0.0586542	4.56236e-05	-1.49498	0.0887056
107736959	chr11:107736959:G:A	6.59419e-05	-9.99416e-11	-0.897764	7.48451e-05	-9.99416e-11	-0.911276
107736998	chr11:107736998:C:T	3.24564e-05	-1.48894	-0.117701	3.82036e-05	-1.4931	-0.0906655
107737079	chr11:107737079:T:C	4.67035e-05	-9.99416e-11	-1.24272	5.277e-05	-9.99416e-11	-1.26075
107737087	chr11:107737087:T:C	3.96837e-05	-9.99416e-11	-1.4056	4.57049e-05	-9.99416e-11	-1.40449
107737103	chr11:107737103:A:G	8.79862e-05	0.295305	-0.904663	6.97821e-05	-0.0261927	-0.955126
107737104	chr11:107737104:C:T	8.41331e-05	-9.99416e-11	-0.654138	9.56498e-05	-9.99416e-11	-0.666003
107737244	chr11:107737244:A:G	4.19351e-05	-9.99416e-11	-1.35041	4.7385e-05	-9.99416e-11	-1.36839
107737375	chr11:107737375:T:C	4.06116e-05	-9.99416e-11	-1.38248	4.67373e-05	-9.99416e-11	-1.38215
107737382	chr11:107737382:A:G	4.87629e-05	-9.99416e-11	-1.19957	5.58805e-05	-9.99416e-11	-1.20348
107737465	chr11:107737465:C:T	8.08485e-05	-9.99416e-11	-0.693962	9.19819e-05	-9.99416e-11	-0.705104
107737610	chr11:107737610:C:T	6.30425e-05	-9.99416e-11	-0.94273	7.01976e-05	-9.99416e-11	-0.975382
107737878	chr11:107737878:T:C	3.76215e-05	-0.0772939	-1.38167	3.42899e-05	-0.299046	-1.3928
107738158	chr11:107738158:G:C	7.85261e-05	-9.99416e-11	-0.723107	8.93555e-05	-9.99416e-11	-0.734074
107738444	chr11:107738444:T:C	7.21235e-05	-0.808158	-3.91713e-10	8.57786e-05	-0.774927	-3.91713e-10
107738685	chr11:107738685:G:A	3.98496e-05	-9.99416e-11	-1.40143	4.5786e-05	-9.99416e-11	-1.40272
107738709	chr11:107738709:A:G	3.14386e-05	-0.233892	-1.40461	2.93914e-05	-0.440035	-1.40596
107738715	chr11:107738715:A:G	4.15909e-05	-1.50088	0.142222	4.92052e-05	-1.50368	0.172981
107738766	chr11:107738766:T:C	4.0072e-05	-9.99416e-11	-1.39586	4.60698e-05	-9.99416e-11	-1.39654
107739039	chr11:107739039:T:C	7.61318e-05	-9.99416e-11	-0.754073	8.88054e-05	-9.99416e-11	-0.740249
107739266	chr11:107739266:G:A	0.0017512	2.38152	-3.91713e-10	0.000386827	0.73128	-3.91713e-10
107740061	chr11:107740061:A:G	4.31876e-05	-9.99416e-11	-1.32098	4.96261e-05	-9.99416e-11	-1.32218
107740205	chr11:107740205:C:T	6.65607e-05	-9.99416e-11	-0.888424	7.54003e-05	-9.99416e-11	-0.903885
107740386	chr11:107740386:T:C	6.68056e-05	-9.99416e-11	-0.884752	7.5673e-05	-9.99416e-11	-0.900275
107740412	chr11:107740412:A:G	5.48537e-05	-9.99416e-11	-1.08187	6.23596e-05	-9.99416e-11	-1.09378
107740593	chr11:107740593:G:A	3.99334e-05	-9.99416e-11	-1.39933	4.59096e-05	-9.99416e-11	-1.40002
107740836	chr11:107740836:C:G	4.4282e-05	-9.99416e-11	-1.29596	5.07375e-05	-9.99416e-11	-1.30003
107741228	chr11:107741228:T:C	0.000337853	-9.99416e-11	0.736071	0.000403767	-9.99416e-11	0.774142
107741911	chr11:107741911:G:C	6.26393e-05	-0.949146	-3.91713e-10	7.29726e-05	-0.936612	-3.91713e-10
107742313	chr11:107742313:G:A	3.98215e-05	-9.99416e-11	-1.40213	4.57883e-05	-9.99416e-11	-1.40267
107742579	chr11:107742579:A:G	4.83105e-05	-1.50292	0.294034	5.72663e-05	-1.50552	0.32654
107742986	chr11:107742986:G:T	3.80601e-05	-1.44737	-3.91713e-10	4.34379e-05	-1.45536	-3.91713e-10
107743116	chr11:107743116:C:A	0.000130208	-9.99416e-11	-0.217405	0.000152563	-9.99416e-11	-0.19912
107743196	chr11:107743196:C:T	4.05623e-05	-9.99416e-11	-1.3837	4.67637e-05	-9.99416e-11	-1.38159
107743365	chr11:107743365:T:C	0.000787514	1.58234	-3.91713e-10	0.000803978	1.46288	-3.91713e-10
107743532	chr11:107743532:A:G	4.69622e-05	-0.929576	-0.307619	4.99881e-05	-1.04279	-0.272123
107743540	chr11:107743540:T:C	4.78238e-05	-9.99416e-11	-1.21901	5.47905e-05	-9.99416e-11	-1.22318
107743663	chr11:107743663:T:C	2.13288e-05	-1.46069	-0.565792	2.4876e-05	-1.46725	-0.54554
107744182	chr11:107744182:A:G	0.00159133	0.761589	1.5242	0.000931735	0.165214	1.44514
107744190	chr11:107744190:T:A	1.2752e-05	-1.44772	-1.09313	1.48819e-05	-1.45333	-1.07323
107744521	chr11:107744521:C:T	1.7328e-05	-1.48591	-0.748301	2.03071e-05	-1.48959	-0.72614
107744859	chr11:107744859:G:A	2.16204e-05	-1.44293	-0.569968	2.52254e-05	-1.44936	-0.549491
107744863	chr11:107744863:C:G	3.96684e-05	-9.99416e-11	-1.40598	4.564e-05	-9.99416e-11	-1.40591
107745185	chr11:107745185:T:C	6.67564e-05	-9.99416e-11	-0.885487	7.83988e-05	-9.99416e-11	-0.864888
107745485	chr11:107745485:G:A	6.25522e-05	-1.33709	0.386554	7.07366e-05	-1.38699	0.419258
107745883	chr11:107745883:A:G	1.55511e-05	-1.48567	-0.856736	1.8145e-05	-1.48987	-0.838432
107745957	chr11:107745957:A:G	1.74675e-05	-1.49143	-0.734769	2.03997e-05	-1.49475	-0.716426
107746159	chr11:107746159:TAA:T	5.26311e-05	-9.99416e-11	-1.12323	6.04163e-05	-9.99416e-11	-1.12544
107746165	chr11:107746165:A:T	5.35042e-05	-9.99416e-11	-1.10678	6.2109e-05	-9.99416e-11	-1.09781
107746224	chr11:107746224:T:A	3.9681e-05	-9.99416e-11	-1.40567	4.56495e-05	-9.99416e-11	-1.4057
107746573	chr11:107746573:C:T	4.89368e-05	-9.99416e-11	-1.19601	5.60615e-05	-9.99416e-11	-1.20025
107746791	chr11:107746791:C:T	1.85882e-05	-1.4714	-0.692611	2.17059e-05	-1.4759	-0.673207
107746838	chr11:107746838:A:T	6.23196e-05	-9.99416e-11	-0.954262	7.25685e-05	-9.99416e-11	-0.942165
107747017	chr11:107747017:A:C	7.35286e-05	-9.99416e-11	-0.788864	8.64684e-05	-9.99416e-11	-0.766918
107747049	chr11:107747049:A:G	1.2424e-05	-1.45892	-1.10799	1.44877e-05	-1.46325	-1.09015
107747493	chr11:107747493:A:G	4.76529e-05	-9.99416e-11	-1.22259	5.47341e-05	-9.99416e-11	-1.22421
107747830	chr11:107747830:C:T	6.67879e-05	-1.15747	0.272451	6.71493e-05	-1.24979	0.230016
107748071	chr11:107748071:C:T	2.10761e-05	-1.49463	-0.543766	2.46948e-05	-1.4972	-0.522905
107748163	chr11:107748163:C:G	5.5458e-05	-9.99416e-11	-1.07091	6.36487e-05	-9.99416e-11	-1.07332
107748299	chr11:107748299:G:A	2.22689e-05	-1.47405	-0.509299	2.6059e-05	-1.47805	-0.488281
107748353	chr11:107748353:A:G	0.000110485	-1.5115	1.12984	0.000125291	-1.51464	1.11858
107748411	chr11:107748411:G:T	2.0045e-05	-1.49404	-0.594517	2.34726e-05	-1.49683	-0.574032
107748449	chr11:107748449:C:G	2.47805e-05	-1.47464	-0.401841	2.90264e-05	-1.47853	-0.379959
107748843	chr11:107748843:A:C	3.62222e-05	-1.49686	-3.91713e-10	4.13917e-05	-1.50362	-3.91713e-10
107748889	chr11:107748889:A:G	3.96806e-05	-9.99416e-11	-1.40568	4.56666e-05	-9.99416e-11	-1.40533
107749021	chr11:107749021:AC:A	4.05787e-05	-9.99416e-11	-1.3833	4.66622e-05	-9.99416e-11	-1.38376
107749261	chr11:107749261:G:A	2.63336e-05	-0.43012	-1.38557	3.25558e-05	-0.35152	-1.39222
107749470	chr11:107749470:T:G	5.15446e-05	-9.99416e-11	-1.14409	6.0184e-05	-9.99416e-11	-1.12929
107749864	chr11:107749864:A:T	2.11605e-05	-0.673339	-1.36106	2.04199e-05	-0.86307	-1.34712
107750677	chr11:107750677:G:C	1.74954e-05	-1.10947	-1.11513	1.8729e-05	-1.19906	-1.09757
107750812	chr11:107750812:G:A	1.97885e-05	-1.02647	-1.07496	2.09966e-05	-1.12517	-1.05717
107751130	chr11:107751130:A:G	5.14472e-05	-9.99416e-11	-1.14598	5.8959e-05	-9.99416e-11	-1.14985
107751133	chr11:107751133:G:A	7.86076e-05	-1.38021	0.65814	9.22917e-05	-1.38302	0.681278
107751193	chr11:107751193:T:C	4.12363e-05	-9.99416e-11	-1.36722	4.75384e-05	-9.99416e-11	-1.36516
107751225	chr11:107751225:A:G	4.20739e-05	-9.99416e-11	-1.34711	4.82378e-05	-9.99416e-11	-1.35055
107751236	chr11:107751236:A:G	3.96754e-05	-9.99416e-11	-1.40581	4.56483e-05	-9.99416e-11	-1.40573
107751620	chr11:107751620:A:G	1.69429e-05	-1.24204	-1.01465	1.84558e-05	-1.31347	-0.997842
107751806	chr11:107751806:A:T	1.23114e-05	-1.20242	-1.37359	1.32239e-05	-1.27986	-1.36481
107751939	chr11:107751939:C:T	3.96749e-05	-9.99416e-11	-1.40582	4.56701e-05	-9.99416e-11	-1.40525
107752052	chr11:107752052:A:G	1.21698e-05	-1.26458	-1.323	1.25399e-05	-1.37998	-1.31781
107752334	chr11:107752334:A:G	0.000659448	-9.99416e-11	1.40487	0.000751827	-9.99416e-11	1.39581
107752356	chr11:107752356:T:C	2.05193e-05	-1.04696	-1.01821	1.83321e-05	-1.29414	-1.02391
107752579	chr11:107752579:G:A	1.27154e-05	-1.16216	-1.38157	1.26908e-05	-1.30414	-1.38167
107752589	chr11:107752589:G:A	1.37592e-05	-1.10868	-1.35615	1.36478e-05	-1.25953	-1.35358
107752725	chr11:107752725:C:T	3.96385e-05	-1.02548	-0.381256	5.08943e-05	-0.907948	-0.388999
107752775	chr11:107752775:A:G	2.05716e-05	-1.13489	-0.927742	2.45929e-05	-1.0471	-0.977132
107752898	chr11:107752898:C:T	1.50514e-05	-1.25003	-1.12503	1.80165e-05	-1.17307	-1.16233
107752956	chr11:107752956:A:G	1.55599e-05	-1.03721	-1.30463	1.51893e-05	-1.20515	-1.30095
107753052	chr11:107753052:A:G	1.51115e-05	-0.996471	-1.37461	1.46597e-05	-1.16872	-1.37287
107753886	chr11:107753886:A:C	1.75145e-05	-1.07602	-1.14749	1.96366e-05	-1.09806	-1.15124
107754150	chr11:107754150:C:T	1.53202e-05	-1.02326	-1.33411	1.49521e-05	-1.1906	-1.33124
107754211	chr11:107754211:C:T	1.52709e-05	-1.02792	-1.33267	1.49161e-05	-1.19446	-1.32979
107754683	chr11:107754683:T:C	2.12323e-05	-0.969057	-1.06196	2.39766e-05	-0.992492	-1.05712
107754708	chr11:107754708:A:T	4.00444e-05	-9.99416e-11	-1.39655	4.60928e-05	-9.99416e-11	-1.39604
107754940	chr11:107754940:C:T	2.22056e-05	-0.920772	-1.06542	2.50453e-05	-0.945479	-1.06053
107755128	chr11:107755128:G:A	1.16705e-05	-1.40848	-1.221	1.36547e-05	-1.36406	-1.24856
107755135	chr11:107755135:C:T	5.28891e-05	-1.11834	-3.91713e-10	6.08148e-05	-1.11886	-3.91713e-10
107755320	chr11:107755320:G:A	4.13266e-05	-9.99416e-11	-1.36503	4.74987e-05	-9.99416e-11	-1.366
107755420	chr11:107755420:G:A	4.33541e-05	-9.99416e-11	-1.31714	4.9417e-05	-9.99416e-11	-1.3264
107755541	chr11:107755541:C:T	5.66968e-05	-9.99416e-11	-1.04882	6.50662e-05	-9.99416e-11	-1.05129
107755744	chr11:107755744:C:T	4.01313e-05	-9.99416e-11	-1.39438	4.61518e-05	-9.99416e-11	-1.39476
107755788	chr11:107755788:T:A	4.00243e-05	-9.99416e-11	-1.39705	4.6069e-05	-9.99416e-11	-1.39656
107755833	chr11:107755833:C:T	1.41966e-05	-1.15378	-1.27975	1.42292e-05	-1.29695	-1.27445
107755959	chr11:107755959:G:A	4.47267e-05	-9.99416e-11	-1.28597	5.0919e-05	-9.99416e-11	-1.29646
107756078	chr11:107756078:C:T	5.91764e-05	-9.99416e-11	-1.00602	6.81389e-05	-9.99416e-11	-1.00515
107756097	chr11:107756097:C:A	1.73488e-05	-0.91831	-1.31471	1.94948e-05	-0.943206	-1.31334
107756101	chr11:107756101:C:G	4.22985e-05	-9.99416e-11	-1.34179	4.8424e-05	-9.99416e-11	-1.3467
107756166	chr11:107756166:T:C	1.75753e-05	-0.901715	-1.31833	1.97533e-05	-0.926422	-1.31695
107756458	chr11:107756458:C:A	4.09027e-05	-9.99416e-11	-1.37534	4.70253e-05	-9.99416e-11	-1.37601
107756658	chr11:107756658:A:C	1.74972e-05	-0.909718	-1.31478	1.97318e-05	-0.940465	-1.304
107756675	chr11:107756675:C:T	5.7154e-05	-1.04079	-3.91713e-10	6.23878e-05	-1.09333	-3.91713e-10
107756819	chr11:107756819:T:C	5.21961e-05	-9.99416e-11	-1.13153	6.14316e-05	-9.99416e-11	-1.10877
107756839	chr11:107756839:A:G	4.29653e-05	-9.99416e-11	-1.32614	4.91605e-05	-9.99416e-11	-1.33161
107757119	chr11:107757119:C:T	0.000112516	-9.99416e-11	-0.36344	0.000125192	-9.99416e-11	-0.39685
107757136	chr11:107757136:G:A	4.17345e-05	-9.99416e-11	-1.35521	4.76912e-05	-9.99416e-11	-1.36195
107757290	chr11:107757290:C:CCA	6.61544e-05	-9.99416e-11	-0.894547	7.56072e-05	-9.99416e-11	-0.901145
107757296	chr11:107757296:C:T	4.13995e-05	-9.99416e-11	-1.36327	4.7338e-05	-9.99416e-11	-1.36938
107758296	chr11:107758296:G:A	1.09142e-05	-1.51525	-1.18122	1.26581e-05	-1.51225	-1.17615
107759091	chr11:107759091:C:T	4.17736e-05	-9.99416e-11	-1.35427	4.77755e-05	-9.99416e-11	-1.36018
107759103	chr11:107759103:A:T	4.13152e-05	-9.99416e-11	-1.36531	4.77564e-05	-9.99416e-11	-1.36058
107759789	chr11:107759789:G:T	1.95056e-05	-0.74897	-1.36687	2.17657e-05	-0.776302	-1.37006
107759793	chr11:107759793:C:T	1.71582e-05	-1.48385	-0.760217	2.01796e-05	-1.47251	-0.749509
107759844	chr11:107759844:ACAAT:A	4.62977e-05	-9.99416e-11	-1.25145	5.31623e-05	-9.99416e-11	-1.25335
107759959	chr11:107759959:G:T	0.000100455	-9.99416e-11	-0.476829	0.00011198	-9.99416e-11	-0.508372
107760001	chr11:107760001:A:T	3.97282e-05	-9.99416e-11	-1.40448	4.56802e-05	-9.99416e-11	-1.40503
107760226	chr11:107760226:C:T	3.27601e-05	-0.981132	-0.616194	3.10328e-05	-1.15325	-0.638397
107760779	chr11:107760779:G:T	1.32791e-05	-1.39254	-1.10781	1.5481e-05	-1.34436	-1.14272
107760859	chr11:107760859:C:T	1.47477e-05	-1.44373	-0.951721	1.63299e-05	-1.51359	-0.920115
107761052	chr11:107761052:C:T	9.967e-05	-9.99416e-11	-0.484673	0.000115182	-9.99416e-11	-0.480181
107761441	chr11:107761441:A:G	0.000130316	-9.99416e-11	-0.216579	0.00015263	-9.99416e-11	-0.19868
107761576	chr11:107761576:A:C	3.96685e-05	-9.99416e-11	-1.40598	4.56407e-05	-9.99416e-11	-1.4059
107761782	chr11:107761782:A:G	3.97799e-05	-9.99416e-11	-1.40318	4.58254e-05	-9.99416e-11	-1.40186
107761961	chr11:107761961:G:T	3.97812e-05	-9.99416e-11	-1.40314	4.58272e-05	-9.99416e-11	-1.40182
107761972	chr11:107761972:T:C	1.19971e-05	-1.47026	-1.13161	1.41049e-05	-1.45696	-1.12321
107762116	chr11:107762116:C:T	0.000134426	-9.99416e-11	-0.185523	0.000157486	-9.99416e-11	-0.167357
107762510	chr11:107762510:G:A	2.83228e-05	-0.541001	-1.20187	3.19324e-05	-0.548166	-1.21491
107762734	chr11:107762734:G:A	2.4136e-05	-0.684207	-1.21863	2.74101e-05	-0.691486	-1.2243
107763078	chr11:107763078:G:A	4.23174e-05	-9.99416e-11	-1.34134	4.85296e-05	-9.99416e-11	-1.34452
107763241	chr11:107763241:A:G	3.1207e-05	-0.656958	-0.988937	3.56115e-05	-0.666316	-0.987712
107763255	chr11:107763255:T:G	8.20629e-05	-9.99416e-11	-0.679052	9.37114e-05	-9.99416e-11	-0.686477
107763452	chr11:107763452:C:T	1.3953e-05	-1.08038	-1.37047	1.37445e-05	-1.24025	-1.36581
107763779	chr11:107763779:C:A	2.40029e-05	-0.681584	-1.22678	2.72672e-05	-0.688677	-1.23234
107763839	chr11:107763839:T:C	4.31074e-05	-9.99416e-11	-1.32284	4.94145e-05	-9.99416e-11	-1.32645
107763949	chr11:107763949:T:C	1.80803e-05	-0.796023	-1.39569	2.06499e-05	-0.805853	-1.39313
107764080	chr11:107764080:T:C	1.24954e-05	-1.42644	-1.13474	1.46135e-05	-1.40846	-1.13629
107764269	chr11:107764269:T:A	4.32603e-05	-9.99416e-11	-1.3193	4.95859e-05	-9.99416e-11	-1.32299
107764437	chr11:107764437:G:A	1.89036e-05	-0.744748	-1.40244	2.15792e-05	-0.75243	-1.40254
107764445	chr11:107764445:G:A	2.27615e-05	-0.743373	-1.21809	2.58669e-05	-0.75001	-1.22372
107764678	chr11:107764678:T:C	1.22453e-05	-1.44916	-1.13223	1.44278e-05	-1.4337	-1.12385
107764973	chr11:107764973:C:T	2.46823e-05	-0.694625	-1.18583	2.80317e-05	-0.701448	-1.19191
107765106	chr11:107765106:C:T	4.2838e-05	-1.32911	-3.91713e-10	4.74338e-05	-1.36736	-3.91713e-10
107765527	chr11:107765527:CT:C	3.9779e-05	-9.99416e-11	-1.4032	4.5804e-05	-9.99416e-11	-1.40232
107765529	chr11:107765529:A:G	4.31095e-05	-9.99416e-11	-1.3228	4.94044e-05	-9.99416e-11	-1.32666
107766226	chr11:107766226:A:G	4.84648e-05	-9.99416e-11	-1.2057	5.57963e-05	-9.99416e-11	-1.20499
107766489	chr11:107766489:A:G	4.66092e-05	-9.99416e-11	-1.24474	5.31963e-05	-9.99416e-11	-1.25271
107766995	chr11:107766995:A:G	4.40528e-05	-9.99416e-11	-1.30115	5.04713e-05	-9.99416e-11	-1.30529
107767074	chr11:107767074:A:G	1.81336e-05	-0.975025	-1.21375	1.97828e-05	-1.00406	-1.23782
107767312	chr11:107767312:G:A	8.76853e-05	-9.99416e-11	-0.612784	9.81935e-05	-9.99416e-11	-0.639756
107767544	chr11:107767544:A:G	4.57249e-05	-9.99416e-11	-1.26389	5.31127e-05	-9.99416e-11	-1.25428
107767552	chr11:107767552:A:G	1.25702e-05	-1.15027	-1.40494	1.25281e-05	-1.29394	-1.40479
107767851	chr11:107767851:T:C	1.48204e-05	-1.31538	-1.07515	1.74456e-05	-1.25558	-1.11203
107767870	chr11:107767870:G:A	0.000243991	0.410594	-3.91713e-10	0.000305109	0.493971	-3.91713e-10
107767964	chr11:107767964:G:A	5.62553e-05	-9.99416e-11	-1.05664	6.37627e-05	-9.99416e-11	-1.07153
107767969	chr11:107767969:T:C	1.50756e-05	-0.968658	-1.4048	1.44938e-05	-1.14831	-1.40467
107768156	chr11:107768156:G:A	4.93177e-05	-9.99416e-11	-1.18825	5.62148e-05	-9.99416e-11	-1.19752
107768178	chr11:107768178:G:A	4.81837e-05	-9.99416e-11	-1.21152	5.61771e-05	-9.99416e-11	-1.19819
107768995	chr11:107768995:C:T	0.000154547	-9.99416e-11	-0.0460387	0.000172157	-9.99416e-11	-0.07829
107769020	chr11:107769020:T:C	2.85687e-05	-0.870194	-0.864031	3.69472e-05	-0.74418	-0.873028
107769035	chr11:107769035:G:A	1.33837e-05	-1.38017	-1.11234	1.48645e-05	-1.41411	-1.11362
107769115	chr11:107769115:C:A	3.97361e-05	-9.99416e-11	-1.40428	4.57289e-05	-9.99416e-11	-1.40397
107769433	chr11:107769433:C:T	1.37716e-05	-1.09643	-1.36749	1.36113e-05	-1.25317	-1.36262
107769617	chr11:107769617:A:T	4.70377e-05	-9.99416e-11	-1.23559	5.47702e-05	-9.99416e-11	-1.22355
107769636	chr11:107769636:T:A	1.23381e-05	-1.39599	-1.17785	1.36095e-05	-1.43528	-1.18065
107769743	chr11:107769743:C:T	4.14705e-05	-1.36156	-3.91713e-10	4.75082e-05	-1.36579	-3.91713e-10
107769788	chr11:107769788:A:AT	4.57014e-05	-9.99416e-11	-1.26441	5.31596e-05	-9.99416e-11	-1.2534
107769799	chr11:107769799:A:G	1.89994e-05	-0.931865	-1.21027	2.06783e-05	-0.962779	-1.23483
107770027	chr11:107770027:A:T	5.24097e-05	-9.99416e-11	-1.12745	6.1223e-05	-9.99416e-11	-1.11217
107770031	chr11:107770031:TATGTATTTGATACCCTAGAATGGGGCCAAGTATCATTGTTACTCATATTTAACAAAACAAAGGTAGAGAAATAGGCAAGCTAAGGG:T	4.69232e-05	-9.99416e-11	-1.23803	5.46196e-05	-9.99416e-11	-1.2263
107770085	chr11:107770085:A:G	6.26838e-05	-0.948435	-3.91713e-10	8.17614e-05	-0.822892	-3.91713e-10
107770406	chr11:107770406:A:C	4.76939e-05	-9.99416e-11	-1.22174	5.55502e-05	-9.99416e-11	-1.20941
107770541	chr11:107770541:G:A	5.75688e-05	-9.99416e-11	-1.03356	6.72302e-05	-9.99416e-11	-1.01857
107770614	chr11:107770614:G:T	1.06741e-05	-1.37639	-1.34232	1.17843e-05	-1.41591	-1.34402
107771018	chr11:107771018:C:T	0.000176012	-9.99416e-11	0.0840156	0.000206502	-9.99416e-11	0.103614
107771085	chr11:107771085:TATTA:T	5.21981e-05	-9.99416e-11	-1.13149	6.09711e-05	-9.99416e-11	-1.1163
107771228	chr11:107771228:C:G	3.5914e-05	-1.50541	-3.91713e-10	4.15722e-05	-1.49926	-3.91713e-10
107771308	chr11:107771308:A:G	4.82044e-05	-9.99416e-11	-1.21109	5.53008e-05	-9.99416e-11	-1.21391
107771361	chr11:107771361:G:A	0.000111573	-9.99416e-11	-0.371862	0.000126051	-9.99416e-11	-0.390012
107772118	chr11:107772118:G:A	2.69617e-05	-1.03105	-0.761068	2.59745e-05	-1.19052	-0.779061
107772796	chr11:107772796:C:A	4.01178e-05	-9.99416e-11	-1.39472	4.60826e-05	-9.99416e-11	-1.39626
107772820	chr11:107772820:A:G	3.96754e-05	-9.99416e-11	-1.40581	4.56385e-05	-9.99416e-11	-1.40595
107772863	chr11:107772863:G:A	4.02435e-05	-9.99416e-11	-1.39159	4.64283e-05	-9.99416e-11	-1.38879
107772890	chr11:107772890:G:A	3.81397e-05	-0.295847	-1.14944	3.49651e-05	-0.515236	-1.15711
107773017	chr11:107773017:T:C	6.07574e-05	-9.99416e-11	-0.97965	6.9667e-05	-9.99416e-11	-0.98297
107773384	chr11:107773384:G:A	3.98112e-05	-9.99416e-11	-1.40239	4.57645e-05	-9.99416e-11	-1.40319
107773599	chr11:107773599:A:C	4.8477e-05	-9.99416e-11	-1.20545	5.63708e-05	-9.99416e-11	-1.19475
107773701	chr11:107773701:G:A	1.85256e-05	-0.781388	-1.386	2.52381e-05	-0.616128	-1.38221
107773770	chr11:107773770:G:A	2.25496e-05	-0.722993	-1.24783	3.03653e-05	-0.546356	-1.26704
107773771	chr11:107773771:T:G	1.95381e-05	-1.45232	-0.66185	2.40027e-05	-1.36501	-0.683517
107773825	chr11:107773825:T:C	4.45911e-05	-9.99416e-11	-1.289	5.15739e-05	-9.99416e-11	-1.28368
107773953	chr11:107773953:C:T	4.26195e-05	-9.99416e-11	-1.33423	4.91958e-05	-9.99416e-11	-1.33089
107774084	chr11:107774084:G:A	5.45522e-05	-9.99416e-11	-1.08738	6.38416e-05	-9.99416e-11	-1.07029
107774207	chr11:107774207:C:T	1.81197e-05	-0.783559	-1.40598	2.46416e-05	-0.616777	-1.40548
107774284	chr11:107774284:C:G	3.96762e-05	-9.99416e-11	-1.40579	4.566e-05	-9.99416e-11	-1.40547
107774601	chr11:107774601:A:T	4.32227e-05	-9.99416e-11	-1.32017	4.92602e-05	-9.99416e-11	-1.32958
107774736	chr11:107774736:A:G	9.67756e-06	-1.45897	-1.35776	1.10363e-05	-1.47099	-1.35452
107774930	chr11:107774930:G:A	1.72323e-05	-0.834031	-1.40572	2.32241e-05	-0.675536	-1.40597
107774968	chr11:107774968:G:A	0.000116435	-0.329207	-3.91713e-10	0.000126717	-0.384741	-3.91713e-10
107775004	chr11:107775004:T:C	2.70251e-05	-0.562614	-1.22716	2.47743e-05	-0.767788	-1.2491
107775051	chr11:107775051:G:A	5.94402e-05	-9.99416e-11	-1.00157	6.94719e-05	-9.99416e-11	-0.985774
107775338	chr11:107775338:C:T	4.36257e-05	-9.99416e-11	-1.31089	5.00448e-05	-9.99416e-11	-1.31378
107775726	chr11:107775726:T:C	6.34661e-05	-9.99416e-11	-0.936033	7.42533e-05	-9.99416e-11	-0.919214
107775734	chr11:107775734:T:C	4.46221e-05	-9.99416e-11	-1.28831	5.07731e-05	-9.99416e-11	-1.29933
107775762	chr11:107775762:G:A	5.42101e-05	-9.99416e-11	-1.09367	6.21112e-05	-9.99416e-11	-1.09777
107775936	chr11:107775936:C:T	4.47428e-05	-9.99416e-11	-1.28561	5.09011e-05	-9.99416e-11	-1.29681
107776015	chr11:107776015:A:T	4.27325e-05	-9.99416e-11	-1.33158	4.87357e-05	-9.99416e-11	-1.34029
107776192	chr11:107776192:G:A	1.38252e-05	-1.09809	-1.36196	1.26802e-05	-1.3248	-1.36185
107776276	chr11:107776276:A:T	6.31072e-05	-9.99416e-11	-0.941703	7.38258e-05	-9.99416e-11	-0.924989
107776477	chr11:107776477:G:A	6.13975e-05	-9.99416e-11	-0.969169	7.1791e-05	-9.99416e-11	-0.952938
107776716	chr11:107776716:G:A	6.60581e-05	-9.99416e-11	-0.896004	7.70839e-05	-9.99416e-11	-0.881802
107778025	chr11:107778025:T:C	4.03149e-05	-9.99416e-11	-1.38982	4.6467e-05	-9.99416e-11	-1.38795
107778181	chr11:107778181:T:A	0.000108908	-0.396039	-3.91713e-10	0.000117238	-0.462487	-3.91713e-10
107778279	chr11:107778279:T:C	0.00021066	-9.99416e-11	0.263707	0.00023473	-9.99416e-11	0.23174
107778300	chr11:107778300:G:A	1.6664e-05	-1.50602	-0.767273	1.91886e-05	-1.50752	-0.764859
107778320	chr11:107778320:A:C	5.72764e-05	-9.99416e-11	-1.03865	6.57132e-05	-9.99416e-11	-1.0414
107778353	chr11:107778353:C:T	0.000150155	-9.99416e-11	-0.0748693	0.000175831	-9.99416e-11	-0.0571718
107778436	chr11:107778436:G:A	1.11583e-05	-1.39461	-1.27975	1.40668e-05	-1.28717	-1.29571
107778629	chr11:107778629:G:T	6.81482e-05	-9.99416e-11	-0.864854	7.983e-05	-9.99416e-11	-0.846797
107778643	chr11:107778643:G:A	6.67515e-05	-9.99416e-11	-0.885561	7.82082e-05	-9.99416e-11	-0.867323
107778662	chr11:107778662:C:T	5.99825e-05	-9.99416e-11	-0.992485	6.85531e-05	-9.99416e-11	-0.999087
107778813	chr11:107778813:C:T	1.28683e-05	-1.12579	-1.40598	1.20081e-05	-1.33514	-1.40597
107779005	chr11:107779005:A:G	6.23693e-05	-9.99416e-11	-0.953465	7.29782e-05	-9.99416e-11	-0.936536
107779051	chr11:107779051:G:T	4.85638e-05	-9.99416e-11	-1.20366	5.56211e-05	-9.99416e-11	-1.20813
107779259	chr11:107779259:T:C	9.57289e-05	-0.525018	-3.91713e-10	0.000107185	-0.552145	-3.91713e-10
107779432	chr11:107779432:T:C	5.15561e-05	-9.99416e-11	-1.14387	5.87716e-05	-9.99416e-11	-1.15304
107779746	chr11:107779746:C:T	4.01848e-05	-9.99416e-11	-1.39305	4.61124e-05	-9.99416e-11	-1.39561
107779747	chr11:107779747:G:A	1.99522e-05	-0.973754	-1.11945	2.22012e-05	-0.980394	-1.14615
107779779	chr11:107779779:C:G	0.000218026	1.09021	-0.792129	0.000152788	0.600839	-0.798485
107779833	chr11:107779833:C:T	4.96151e-05	-9.99416e-11	-1.18224	5.77232e-05	-9.99416e-11	-1.17104
107779968	chr11:107779968:A:G	0.000468437	1.06286	-3.91713e-10	0.000546949	1.07766	-3.91713e-10
107779976	chr11:107779976:C:T	4.48947e-05	-9.99416e-11	-1.28222	5.19719e-05	-9.99416e-11	-1.27599
107780369	chr11:107780369:G:A	5.26619e-05	0.0706056	-1.19325	4.10958e-05	-0.305145	-1.20565
107780875	chr11:107780875:C:T	9.3691e-06	-1.50528	-1.34384	1.05469e-05	-1.51558	-1.35529
107780883	chr11:107780883:T:C	5.19959e-05	0.0275943	-1.16297	4.06865e-05	-0.343346	-1.17745
107780995	chr11:107780995:T:C	4.26918e-05	-9.99416e-11	-1.33253	4.87948e-05	-9.99416e-11	-1.33907
107781329	chr11:107781329:C:T	9.94184e-06	-1.39567	-1.39412	1.12475e-05	-1.41372	-1.39283
107781448	chr11:107781448:C:T	6.06698e-05	-9.99416e-11	-0.981092	6.65233e-05	-9.99416e-11	-1.02914
107781553	chr11:107781553:G:C	3.94151e-05	-1.41239	-3.91713e-10	4.57001e-05	-1.4046	-3.91713e-10
107781926	chr11:107781926:C:T	1.32378e-05	-1.10073	-1.40274	1.21671e-05	-1.32504	-1.40293
107782182	chr11:107782182:A:T	5.81315e-05	-9.99416e-11	-1.02383	6.38879e-05	-9.99416e-11	-1.06957
107782210	chr11:107782210:C:A	5.89808e-05	-9.99416e-11	-1.00933	6.47576e-05	-9.99416e-11	-1.05605
107782211	chr11:107782211:T:C	8.48939e-05	-9.99416e-11	-0.645136	9.74027e-05	-9.99416e-11	-0.647843
107782336	chr11:107782336:G:A	3.96824e-05	-9.99416e-11	-1.40563	4.56863e-05	-9.99416e-11	-1.4049
107782355	chr11:107782355:C:T	6.22739e-05	-9.99416e-11	-0.954996	6.81488e-05	-9.99416e-11	-1.005
107782450	chr11:107782450:TTTTAGAGCAGGAATGGAAGTTTATTAAAAAGC:T	4.59633e-05	-9.99416e-11	-1.2587	5.17367e-05	-9.99416e-11	-1.28053
107782507	chr11:107782507:G:A	0.000140275	-9.99416e-11	-0.142937	0.000156972	-9.99416e-11	-0.170631
107782610	chr11:107782610:A:T	2.64142e-05	-1.03919	-0.773446	2.80064e-05	-1.05296	-0.841301
107782769	chr11:107782769:G:A	6.00246e-05	-9.99416e-11	-0.991784	6.57623e-05	-9.99416e-11	-1.04065
107782924	chr11:107782924:C:T	2.87731e-05	-1.51247	-0.214624	3.28337e-05	-1.49668	-0.238564
107783063	chr11:107783063:C:T	4.86144e-05	-9.99416e-11	-1.20262	5.66858e-05	-9.99416e-11	-1.18917
107783217	chr11:107783217:G:A	4.06499e-05	-9.99416e-11	-1.38154	4.63074e-05	-9.99416e-11	-1.39139
107783694	chr11:107783694:A:C	1.76457e-05	-1.39981	-0.816234	1.96414e-05	-1.41757	-0.831486
107784114	chr11:107784114:G:A	4.72343e-05	-9.99416e-11	-1.23142	5.30671e-05	-9.99416e-11	-1.25514
107784145	chr11:107784145:G:C	3.72225e-05	-0.279906	-1.18972	3.09654e-05	-0.591531	-1.2023
107784241	chr11:107784241:G:A	4.31506e-05	-9.99416e-11	-1.32184	4.94978e-05	-9.99416e-11	-1.32477
107785006	chr11:107785006:T:C	4.081e-05	-9.99416e-11	-1.37761	4.64625e-05	-9.99416e-11	-1.38805
107785446	chr11:107785446:G:A	4.37187e-05	-9.99416e-11	-1.30876	4.99222e-05	-9.99416e-11	-1.31623
107785496	chr11:107785496:A:G	4.56106e-05	-9.99416e-11	-1.2664	5.20498e-05	-9.99416e-11	-1.2745
107785931	chr11:107785931:T:C	4.14202e-05	-9.99416e-11	-1.36277	4.74089e-05	-9.99416e-11	-1.36789
107786000	chr11:107786000:A:G	0.000119832	-0.300443	-3.91713e-10	0.000124714	-0.400677	-3.91713e-10
107786194	chr11:107786194:T:C	0.000347461	0.764115	-3.91713e-10	0.000404178	0.775158	-3.91713e-10
107786538	chr11:107786538:C:T	8.90202e-06	-1.51112	-1.38914	1.01797e-05	-1.51393	-1.39237
107786561	chr11:107786561:C:T	0.000155741	-0.0383456	-3.91713e-10	0.000178753	-0.0406898	-3.91713e-10
107786563	chr11:107786563:A:G	2.26945e-05	-1.05337	-0.911042	2.41733e-05	-1.06668	-0.974764
107786566	chr11:107786566:T:G	4.12536e-05	-9.99416e-11	-1.3668	4.74977e-05	-9.99416e-11	-1.36602
107786605	chr11:107786605:T:A	6.60866e-05	-9.99416e-11	-0.895572	7.38088e-05	-9.99416e-11	-0.925219
107786660	chr11:107786660:A:G	1.19055e-05	-1.34173	-1.26781	1.27309e-05	-1.38984	-1.29282
107786869	chr11:107786869:C:T	7.6033e-05	0.470703	-1.22607	5.80084e-05	0.064505	-1.23061
107786877	chr11:107786877:A:C	3.01865e-05	-1.43809	-0.241056	3.35512e-05	-1.45306	-0.260564
107786879	chr11:107786879:C:T	0.000262979	0.544805	-0.0592687	0.000145952	-0.113009	-0.130407
107786940	chr11:107786940:G:C	0.000345995	0.759886	-3.91713e-10	0.000402514	0.771033	-3.91713e-10
107786945	chr11:107786945:G:A	2.9258e-05	-1.44834	-0.262042	3.25592e-05	-1.46221	-0.281425
107787051	chr11:107787051:G:A	3.96722e-05	-9.99416e-11	-1.40589	4.56614e-05	-9.99416e-11	-1.40544
107787327	chr11:107787327:T:C	1.8822e-05	-1.01887	-1.13264	2.02874e-05	-1.03758	-1.17912
107787615	chr11:107787615:T:C	5.27935e-05	-9.99416e-11	-1.12015	6.0214e-05	-9.99416e-11	-1.12879
107787704	chr11:107787704:A:G	2.65509e-05	-1.44067	-0.366798	2.95808e-05	-1.45498	-0.384591
107787749	chr11:107787749:C:T	4.20381e-05	-9.99416e-11	-1.34796	4.84747e-05	-9.99416e-11	-1.34565
107787809	chr11:107787809:T:C	2.82423e-05	-1.40889	-0.336823	3.13656e-05	-1.42611	-0.354873
107787981	chr11:107787981:A:T	2.76104e-05	-1.41055	-0.357801	3.06787e-05	-1.42758	-0.375553
107788298	chr11:107788298:T:C	2.88304e-05	-1.39334	-0.331773	3.19755e-05	-1.41182	-0.349908
107788408	chr11:107788408:T:A	8.64968e-05	-0.62643	-3.91713e-10	9.61452e-05	-0.660837	-3.91713e-10
107788460	chr11:107788460:A:G	9.28525e-06	-1.51557	-1.34255	1.07092e-05	-1.50178	-1.35381
107788514	chr11:107788514:T:A	2.22208e-05	-1.06927	-0.916238	2.4249e-05	-1.08208	-0.956241
107788655	chr11:107788655:C:T	2.68535e-05	-1.40201	-0.394134	2.98167e-05	-1.4198	-0.411826
107788700	chr11:107788700:A:G	2.2266e-05	-1.08077	-0.902705	2.42916e-05	-1.09331	-0.943257
107788727	chr11:107788727:C:T	2.65894e-05	-1.44166	-0.364365	2.96282e-05	-1.45578	-0.382189
107788761	chr11:107788761:C:A	2.59977e-05	-1.42337	-0.405165	2.89257e-05	-1.43928	-0.422682
107788780	chr11:107788780:C:T	2.50382e-05	-1.41744	-0.448693	2.78564e-05	-1.43379	-0.465842
107788805	chr11:107788805:A:C	2.5774e-05	-1.40865	-0.428518	2.86463e-05	-1.42585	-0.445818
107788946	chr11:107788946:G:A	2.76585e-05	-1.41664	-0.349968	3.0728e-05	-1.43244	-0.369078
107789023	chr11:107789023:T:C	4.06505e-05	-9.99416e-11	-1.38153	4.68363e-05	-9.99416e-11	-1.38004
107789075	chr11:107789075:T:C	5.01464e-05	-9.99416e-11	-1.17159	5.78764e-05	-9.99416e-11	-1.16839
107789181	chr11:107789181:T:C	1.40556e-05	-1.1589	-1.28461	1.75968e-05	-1.06359	-1.29539
107789195	chr11:107789195:A:G	0.000173825	0.0715096	-3.91713e-10	0.000225135	0.190005	-3.91713e-10
107789302	chr11:107789302:T:A	2.4131e-05	-1.43909	-0.463948	2.69018e-05	-1.45355	-0.480956
107789390	chr11:107789390:T:C	2.41e-05	-1.42974	-0.474587	2.68461e-05	-1.44508	-0.491491
107789518	chr11:107789518:G:A	2.48495e-05	-1.43962	-0.434081	2.76991e-05	-1.45401	-0.451286
107789686	chr11:107789686:G:A	2.04318e-05	-1.50992	-0.559527	2.30406e-05	-1.51342	-0.576017
107789776	chr11:107789776:T:G	9.4483e-05	-9.99416e-11	-0.538118	0.000103271	-9.99416e-11	-0.589337
107789825	chr11:107789825:T:G	2.37526e-05	-1.42625	-0.492599	2.64513e-05	-1.44183	-0.509563
107790104	chr11:107790104:A:G	1.71557e-05	-1.42991	-0.814293	1.91364e-05	-1.44513	-0.829969
107790175	chr11:107790175:T:G	0.000110748	-9.99416e-11	-0.379283	0.000120526	-9.99416e-11	-0.434833
107790516	chr11:107790516:G:T	2.39587e-05	-1.17399	-0.736216	2.5592e-05	-1.19555	-0.788867
107790626	chr11:107790626:C:T	2.36466e-05	-1.42608	-0.497244	2.63368e-05	-1.4417	-0.514033
107790670	chr11:107790670:C:T	2.28146e-05	-1.43111	-0.528026	2.54271e-05	-1.44627	-0.544614
107790769	chr11:107790769:T:C	6.53609e-05	-9.99416e-11	-0.906614	7.43765e-05	-9.99416e-11	-0.917556
107790850	chr11:107790850:T:A	2.37841e-05	-1.41014	-0.507381	2.6452e-05	-1.42718	-0.524184
107790856	chr11:107790856:C:T	6.63877e-05	-9.99416e-11	-0.891026	7.36472e-05	-9.99416e-11	-0.92741
107790995	chr11:107790995:T:G	6.44804e-05	-9.99416e-11	-0.920177	7.33864e-05	-9.99416e-11	-0.930958
107791162	chr11:107791162:CACAGGGCATT:C	3.97218e-05	-9.99416e-11	-1.40464	4.56645e-05	-9.99416e-11	-1.40538
107791336	chr11:107791336:C:A	2.33299e-05	-1.44933	-0.487475	2.60389e-05	-1.46265	-0.504455
107791521	chr11:107791521:G:A	2.80066e-05	-1.44139	-0.312707	3.12305e-05	-1.45539	-0.329907
107791644	chr11:107791644:T:G	2.46091e-05	-1.42918	-0.454241	2.74024e-05	-1.44454	-0.471528
107791915	chr11:107791915:T:C	0.000403395	0.586396	0.326983	0.000217718	-0.0908786	0.247381
107791937	chr11:107791937:A:G	0.00038056	0.497533	0.357572	0.000208644	-0.164292	0.278224
107792064	chr11:107792064:A:G	3.54549e-05	-1.49286	-0.0254174	3.66167e-05	-1.50705	-0.119148
107792115	chr11:107792115:A:G	0.000107978	0.0715384	-0.476148	7.65813e-05	-0.403413	-0.484931
107792210	chr11:107792210:AC:A	1.09008e-05	-1.36004	-1.33766	1.26983e-05	-1.34878	-1.33645
107792220	chr11:107792220:C:T	2.63433e-05	-1.39636	-0.418966	2.92313e-05	-1.41482	-0.436633
107793136	chr11:107793136:C:T	4.15262e-05	-9.99416e-11	-1.36021	4.77645e-05	-9.99416e-11	-1.36041
107793183	chr11:107793183:C:T	8.04953e-05	-9.99416e-11	-0.69834	9.14384e-05	-9.99416e-11	-0.711031
107793220	chr11:107793220:A:G	1.24933e-05	-1.15714	-1.4042	1.39357e-05	-1.18776	-1.40449
107793571	chr11:107793571:C:T	4.28438e-05	-9.99416e-11	-1.32898	4.93716e-05	-9.99416e-11	-1.32732
107793591	chr11:107793591:T:G	7.30207e-05	0.166359	-0.962154	5.11861e-05	-0.331465	-0.959764
107793984	chr11:107793984:A:G	1.08196e-05	-1.35824	-1.34694	1.26166e-05	-1.34603	-1.34566
107793987	chr11:107793987:G:A	2.05016e-05	-1.37447	-0.691566	2.26971e-05	-1.39436	-0.710102
107794242	chr11:107794242:G:A	4.88715e-05	-9.99416e-11	-1.19734	5.69721e-05	-9.99416e-11	-1.18413
107794705	chr11:107794705:G:A	8.53439e-05	-9.99416e-11	-0.639849	9.36136e-05	-9.99416e-11	-0.687521
107794812	chr11:107794812:T:C	7.3889e-05	-9.99416e-11	-0.783975	8.46993e-05	-9.99416e-11	-0.787589
107794855	chr11:107794855:G:C	0.000232562	0.362619	-3.91713e-10	0.000269857	0.371195	-3.91713e-10
107795134	chr11:107795134:T:A	4.83075e-05	-0.160618	-1.04833	3.58491e-05	-0.60155	-1.04583
107795953	chr11:107795953:G:A	3.79967e-05	-1.44904	-3.91713e-10	4.26358e-05	-1.474	-3.91713e-10
107796022	chr11:107796022:G:A	1.47414e-05	-0.991573	-1.40431	1.74606e-05	-0.961809	-1.40494
107796322	chr11:107796322:C:G	0.000140334	-9.99416e-11	-0.142513	0.0001542	-9.99416e-11	-0.188448
107796861	chr11:107796861:C:G	0.000155006	-9.99416e-11	-0.0430718	0.0001666	-9.99416e-11	-0.111102
107796893	chr11:107796893:A:G	0.000549536	0.306855	0.915682	0.000306095	-0.318613	0.815812
107797185	chr11:107797185:TAAG:T	2.25788e-05	-1.35375	-0.615773	2.49319e-05	-1.3751	-0.635447
107797191	chr11:107797191:C:T	0.000524993	0.283692	0.893154	0.000294058	-0.336634	0.793714
107797198	chr11:107797198:T:A	2.19292e-05	-1.3517	-0.647018	2.42209e-05	-1.37319	-0.666296
107797333	chr11:107797333:A:AGAAAAGGT	1.10066e-05	-1.2822	-1.40584	1.28467e-05	-1.26791	-1.40569
107797385	chr11:107797385:A:G	0.000156634	-9.99416e-11	-0.0326288	0.000168275	-9.99416e-11	-0.101095
107797396	chr11:107797396:C:A	0.000645087	0.385104	0.997744	0.000353595	-0.255167	0.896622
107797490	chr11:107797490:C:A	0.000496051	0.274628	0.845512	0.000278503	-0.344553	0.747284
107797841	chr11:107797841:T:C	0.000556371	0.311762	0.923135	0.000309677	-0.313906	0.822738
107797891	chr11:107797891:G:A	0.000155198	-9.99416e-11	-0.0418386	0.00016676	-9.99416e-11	-0.110141
107797972	chr11:107797972:T:A	0.000623392	0.430607	0.918031	0.000339431	-0.217146	0.817721
107797982	chr11:107797982:TTTTTTA:T	2.71277e-05	-1.42142	-0.364567	2.99913e-05	-1.43499	-0.390798
107797995	chr11:107797995:T:G	0.00015596	-9.99416e-11	-0.0369386	0.000167545	-9.99416e-11	-0.105442
107798062	chr11:107798062:G:A	2.27025e-05	-1.34669	-0.61737	2.50562e-05	-1.36853	-0.63704
107798098	chr11:107798098:G:T	0.000102323	-9.99416e-11	-0.458402	0.000114863	-9.99416e-11	-0.482955
107798162	chr11:107798162:C:T	4.44651e-05	-9.99416e-11	-1.29183	5.13506e-05	-9.99416e-11	-1.28802
107798240	chr11:107798240:G:C	1.84609e-05	-0.765974	-1.40491	2.19887e-05	-0.730761	-1.40541
107798693	chr11:107798693:A:G	3.62804e-05	-1.49526	-3.91713e-10	4.19405e-05	-1.49044	-3.91713e-10
107798793	chr11:107798793:G:A	0.00024216	0.40306	-3.91713e-10	0.000281206	0.412392	-3.91713e-10
107798799	chr11:107798799:G:A	5.49719e-05	-9.99416e-11	-1.07972	6.20934e-05	-9.99416e-11	-1.09806
107798824	chr11:107798824:C:T	2.30942e-05	-1.32932	-0.617639	2.54608e-05	-1.35226	-0.637293
107798841	chr11:107798841:A:G	0.000197889	0.20117	-3.91713e-10	0.00022963	0.209772	-3.91713e-10
107798904	chr11:107798904:C:T	3.96759e-05	-9.99416e-11	-1.40579	4.56645e-05	-9.99416e-11	-1.40538
107799091	chr11:107799091:C:T	0.00058699	0.269942	1.01853	0.000328516	-0.3483	0.91619
107799168	chr11:107799168:C:T	0.00010685	-9.99416e-11	-0.41511	0.000120302	-9.99416e-11	-0.43669
107799210	chr11:107799210:T:C	0.000659086	0.400485	1.00383	0.000360042	-0.242277	0.901801
107799302	chr11:107799302:G:C	7.71508e-05	-9.99416e-11	-0.740777	8.76683e-05	-9.99416e-11	-0.753136
107799452	chr11:107799452:C:T	2.42084e-05	-0.938508	-0.961329	2.127e-05	-1.21133	-0.95807
107799502	chr11:107799502:T:C	4.3615e-05	-0.255271	-1.05587	3.29189e-05	-0.679254	-1.05339
107799613	chr11:107799613:C:T	0.000582484	0.327414	0.95335	0.000322969	-0.30152	0.852379
107799720	chr11:107799720:A:G	0.000577784	0.278113	0.994549	0.000323022	-0.341662	0.892687
107799733	chr11:107799733:A:G	0.000634925	0.358739	1.00823	0.000349506	-0.276057	0.905881
107799748	chr11:107799748:C:T	2.71079e-05	-1.29233	-0.494381	2.73115e-05	-1.34986	-0.569526
107799754	chr11:107799754:A:G	1.84635e-05	-1.51102	-0.65972	1.97499e-05	-1.51562	-0.727929
107799803	chr11:107799803:C:T	1.72642e-05	-1.38017	-0.857733	1.91777e-05	-1.39942	-0.873527
107799953	chr11:107799953:A:G	0.000593398	0.29694	1.00239	0.000330559	-0.326662	0.900749
107800034	chr11:107800034:G:A	4.94931e-05	-9.99416e-11	-1.1847	5.72462e-05	-9.99416e-11	-1.17934
107800049	chr11:107800049:C:T	0.000127046	-9.99416e-11	-0.24199	0.00014024	-9.99416e-11	-0.283338
107800131	chr11:107800131:G:A	0.000227287	0.339675	-3.91713e-10	0.000264035	0.349386	-3.91713e-10
107800183	chr11:107800183:C:T	2.37112e-05	-1.32296	-0.597627	2.61258e-05	-1.3463	-0.617478
107800185	chr11:107800185:G:A	9.27099e-05	-9.99416e-11	-0.557063	0.000107898	-9.99416e-11	-0.545513
107800311	chr11:107800311:C:CA	0.000650427	0.475514	0.915577	0.000351148	-0.181076	0.815587
107800427	chr11:107800427:ATT:A	5.76902e-05	-0.207974	-0.823478	4.32731e-05	-0.629325	-0.829841
107800447	chr11:107800447:C:T	2.55237e-05	-1.3248	-0.522129	2.58856e-05	-1.37727	-0.595736
107800464	chr11:107800464:G:T	0.000558681	0.349038	0.890002	0.000308962	-0.28406	0.790581
107800800	chr11:107800800:GAA:G	0.00104303	-9.99416e-11	1.86334	0.00122873	-9.99416e-11	1.88704
107800875	chr11:107800875:A:G	0.000695288	0.348987	1.1088	0.000382645	-0.283756	1.00417
107800900	chr11:107800900:C:T	1.9051e-05	-1.36772	-0.771699	1.96454e-05	-1.41303	-0.835821
107800953	chr11:107800953:A:G	0.000528722	0.267746	0.916178	0.000297066	-0.349276	0.816534
107800966	chr11:107800966:A:G	0.000516135	0.279076	0.880755	0.000289009	-0.341925	0.781685
107800968	chr11:107800968:A:G	0.000513464	0.327629	0.827012	0.000285538	-0.301153	0.728833
107800976	chr11:107800976:T:C	0.000400246	0.218717	0.686825	0.000227862	-0.389462	0.591504
107801022	chr11:107801022:G:A	0.000385146	0.0964272	0.770656	0.000235058	-0.442288	0.675424
107801037	chr11:107801037:T:C	0.000587717	0.429783	0.859925	0.00032052	-0.217809	0.761059
107801127	chr11:107801127:G:A	0.00059697	0.344461	0.960867	0.00033003	-0.287452	0.85994
107801267	chr11:107801267:T:C	4.10449e-05	-9.99416e-11	-1.37187	4.70011e-05	-9.99416e-11	-1.37653
107801319	chr11:107801319:G:A	0.00053995	0.333435	0.871502	0.00029969	-0.29646	0.772513
107801331	chr11:107801331:AAGC:CAGC	0.000542339	0.321053	0.888301	0.00030165	-0.306348	0.78892
107801407	chr11:107801407:ATTC:A	4.03922e-05	-9.99416e-11	-1.3879	4.64984e-05	-9.99416e-11	-1.38728
107802057	chr11:107802057:G:A	5.38437e-05	-9.99416e-11	-1.10045	6.14178e-05	-9.99416e-11	-1.109
107802217	chr11:107802217:A:G	0.000545707	0.303772	0.911772	0.000304366	-0.320392	0.811928
107802224	chr11:107802224:T:C	0.000539985	0.272004	0.932999	0.000302872	-0.346029	0.832644
107802330	chr11:107802330:A:AT	0.000108193	-9.99416e-11	-0.402619	0.00012292	-9.99416e-11	-0.415166
107802365	chr11:107802365:C:T	9.34892e-05	-9.99416e-11	-0.548692	0.00010882	-9.99416e-11	-0.536998
107802574	chr11:107802574:A:G	2.67957e-05	-1.30039	-0.497902	2.70395e-05	-1.35678	-0.572621
107802623	chr11:107802623:C:G	0.000522203	0.267727	0.903791	0.000293185	-0.350027	0.804134
107802697	chr11:107802697:C:T	0.000135657	-9.99416e-11	-0.176406	0.000150236	-9.99416e-11	-0.214489
107802817	chr11:107802817:T:C	0.000493135	0.237215	0.87703	0.00027883	-0.374055	0.77796
107802834	chr11:107802834:C:T	0.000517146	0.272692	0.889094	0.000290311	-0.345442	0.789699
107802859	chr11:107802859:G:A	0.000502396	0.245347	0.887503	0.000283548	-0.367489	0.788174
107802860	chr11:107802860:C:G	1.76828e-05	-0.821188	-1.39276	2.10105e-05	-0.787031	-1.39464
107802872	chr11:107802872:G:T	4.01805e-05	-9.99416e-11	-1.39316	4.61299e-05	-9.99416e-11	-1.39523
107802902	chr11:107802902:T:C	3.44958e-05	-0.3803	-1.1654	2.73697e-05	-0.752992	-1.16427
107802948	chr11:107802948:C:T	0.000498162	0.215359	0.909028	0.000282643	-0.391725	0.809212
107803177	chr11:107803177:A:G	4.89898e-05	-9.99416e-11	-1.19493	5.71322e-05	-9.99416e-11	-1.18133
107803294	chr11:107803294:A:C	0.000673234	0.305988	1.11957	0.000374602	-0.318681	1.01785
107803307	chr11:107803307:A:G	0.000661298	0.328807	1.07886	0.000366581	-0.300357	0.977881
107803318	chr11:107803318:G:A	4.27444e-05	-9.99416e-11	-1.3313	4.9222e-05	-9.99416e-11	-1.33036
107803320	chr11:107803320:A:C	3.72798e-05	-1.46809	-3.91713e-10	4.34787e-05	-1.45443	-3.91713e-10
107803469	chr11:107803469:C:T	1.67088e-05	-1.0983	-1.1723	1.73393e-05	-1.17628	-1.19744
107803494	chr11:107803494:A:G	0.000541124	0.333293	0.873817	0.000300019	-0.297114	0.774264
107803537	chr11:107803537:G:C	0.000464979	0.423044	0.632411	0.00025524	-0.224038	0.539547
107803570	chr11:107803570:T:C	0.000483207	0.344119	0.749788	0.000267857	-0.288978	0.652735
107803632	chr11:107803632:G:A	0.000468308	0.301582	0.761006	0.000261725	-0.323217	0.663816
107804072	chr11:107804072:A:G	0.000493695	0.308268	0.807112	0.000276129	-0.317219	0.711392
107804359	chr11:107804359:T:C	0.000504242	0.361357	0.77516	0.000279618	-0.273981	0.680709
107804840	chr11:107804840:C:T	7.46325e-05	-0.213455	-0.560507	5.61133e-05	-0.634019	-0.565304
107804984	chr11:107804984:A:C	0.000545366	0.410538	0.804381	0.00029935	-0.234344	0.709261
107805061	chr11:107805061:T:C	0.000286927	0.572691	-3.91713e-10	0.000333085	0.581701	-3.91713e-10
107805534	chr11:107805534:C:T	1.65077e-05	-1.43423	-0.848483	1.8402e-05	-1.44908	-0.865162
107805647	chr11:107805647:T:C	0.000125056	-9.99416e-11	-0.257774	0.00013546	-9.99416e-11	-0.318019
107805659	chr11:107805659:T:A	3.98819e-05	-9.99416e-11	-1.40062	4.58723e-05	-9.99416e-11	-1.40083
107805775	chr11:107805775:C:G	2.26575e-05	-1.43442	-0.531633	2.51407e-05	-1.44933	-0.552881
107805817	chr11:107805817:C:T	0.00010493	0.289092	-0.72234	7.20146e-05	-0.221866	-0.727961
107805850	chr11:107805850:C:T	0.000603808	0.501342	0.815376	0.000326029	-0.159755	0.720047
107805924	chr11:107805924:G:A	2.36897e-05	-1.41096	-0.510535	2.62238e-05	-1.42801	-0.532018
107805928	chr11:107805928:G:A	5.74173e-05	-9.99416e-11	-1.03619	6.54863e-05	-9.99416e-11	-1.04486
107805971	chr11:107805971:C:T	9.73043e-05	0.221915	-0.73061	6.75129e-05	-0.278181	-0.736197
107806340	chr11:107806340:T:G	2.39028e-05	-1.40662	-0.505924	2.64512e-05	-1.42391	-0.527488
107806966	chr11:107806966:A:G	4.26221e-05	-9.99416e-11	-1.33417	4.88725e-05	-9.99416e-11	-1.33748
107807167	chr11:107807167:G:A	0.000283722	-9.99416e-11	0.561455	0.000338838	-9.99416e-11	0.598825
107807213	chr11:107807213:C:T	1.7129e-05	-1.06874	-1.17703	2.13264e-05	-1.04846	-1.11829
107807319	chr11:107807319:G:A	0.000556487	0.345688	0.889417	0.000309026	-0.285339	0.792068
107807445	chr11:107807445:T:C	0.000507546	0.397885	0.745163	0.000279618	-0.244668	0.651396
107807723	chr11:107807723:G:A	0.000122669	0.406282	-0.683331	8.2645e-05	-0.12174	-0.690403
107808041	chr11:107808041:G:A	6.26171e-05	-9.99416e-11	-0.9495	7.19771e-05	-9.99416e-11	-0.950348
107808070	chr11:107808070:A:G	0.000640177	0.54979	0.825417	0.000342462	-0.120389	0.729854
107808194	chr11:107808194:T:C	1.79573e-05	-1.14973	-1.04882	1.85772e-05	-1.22264	-1.08212
107808287	chr11:107808287:T:C	0.000644436	0.52293	0.858907	0.000346252	-0.142194	0.762663
107808877	chr11:107808877:A:T	6.15463e-05	-9.99416e-11	-0.966749	7.01237e-05	-9.99416e-11	-0.976436
107808985	chr11:107808985:T:C	0.000100758	0.291953	-0.765767	6.90172e-05	-0.22002	-0.77232
107809102	chr11:107809102:G:T	0.000102753	0.252241	-0.706454	7.08552e-05	-0.252741	-0.713317
107809363	chr11:107809363:G:A	4.13587e-05	-9.99416e-11	-1.36426	4.78855e-05	-9.99416e-11	-1.35788
107809500	chr11:107809500:C:T	2.28506e-05	-1.42937	-0.528188	2.53522e-05	-1.44479	-0.54904
107809580	chr11:107809580:C:T	0.000498627	0.381343	0.743976	0.000275598	-0.257914	0.650162
107809626	chr11:107809626:C:T	5.84179e-05	-9.99416e-11	-1.01892	6.62873e-05	-9.99416e-11	-1.0327
107810140	chr11:107810140:A:G	1.7861e-05	-1.19399	-1.00993	1.85309e-05	-1.26215	-1.0451
107810379	chr11:107810379:T:C	4.93014e-05	-0.640499	-0.548087	3.99374e-05	-0.984994	-0.554389
107810597	chr11:107810597:T:C	3.99134e-05	-9.99416e-11	-1.39983	4.58824e-05	-9.99416e-11	-1.40062
107811046	chr11:107811046:C:T	0.00031901	0.678684	-3.91713e-10	0.0003702	0.687346	-3.91713e-10
107811632	chr11:107811632:A:T	0.000468426	0.453461	0.60938	0.000256123	-0.197943	0.516904
107812448	chr11:107812448:C:T	3.85288e-05	-1.43513	-3.91713e-10	4.45143e-05	-1.43089	-3.91713e-10
107812703	chr11:107812703:A:T	3.51684e-05	-0.121001	-1.40539	2.53767e-05	-0.587134	-1.40573
107812992	chr11:107812992:T:C	4.34444e-05	-9.99416e-11	-1.31506	5.00428e-05	-9.99416e-11	-1.31382
107813176	chr11:107813176:G:A	5.40095e-05	-1.31295	0.215575	5.80943e-05	-1.34211	0.177486
107813200	chr11:107813200:A:T	4.88724e-05	-1.31181	0.114486	5.26194e-05	-1.34123	0.0776165
107813359	chr11:107813359:C:T	9.46552e-05	-9.99416e-11	-0.536298	0.000110053	-9.99416e-11	-0.525732
107813526	chr11:107813526:T:C	6.87682e-05	-9.99416e-11	-0.855797	7.7973e-05	-9.99416e-11	-0.870333
107813645	chr11:107813645:T:C	1.39114e-05	-1.1941	-1.25973	1.53596e-05	-1.2247	-1.27026
107813917	chr11:107813917:G:T	3.40238e-05	-0.418722	-1.14076	3.65e-05	-0.462024	-1.16736
107814207	chr11:107814207:C:T	1.53733e-05	-1.17284	-1.18107	1.69105e-05	-1.20466	-1.19411
107814312	chr11:107814312:A:G	3.4104e-05	-1.29085	-0.266272	3.67824e-05	-1.32182	-0.299859
107814322	chr11:107814322:G:A	7.98716e-05	-9.99416e-11	-0.706118	9.43541e-05	-9.99416e-11	-0.679642
107814478	chr11:107814478:A:C	6.52899e-05	-9.99416e-11	-0.907701	7.36552e-05	-9.99416e-11	-0.927302
107814636	chr11:107814636:G:A	0.000187038	-9.99416e-11	0.144773	0.000211106	-9.99416e-11	0.125666
107815064	chr11:107815064:T:C	2.73956e-05	-1.38113	-0.395031	3.0361e-05	-1.39334	-0.420199
107815158	chr11:107815158:T:C	5.2898e-05	-9.99416e-11	-1.11817	6.22522e-05	-9.99416e-11	-1.0955
107815213	chr11:107815213:A:G	6.42854e-05	-1.08983	0.166619	7.02407e-05	-1.10222	0.127456
107815393	chr11:107815393:A:AT	3.27387e-05	-0.45694	-1.14104	3.50743e-05	-0.501257	-1.16797
107815398	chr11:107815398:A:T	1.08694e-05	-1.29466	-1.40593	1.21388e-05	-1.3251	-1.40519
107815464	chr11:107815464:A:G	9.80221e-06	-1.40715	-1.39678	1.13962e-05	-1.39656	-1.39685
107815659	chr11:107815659:A:G	4.47739e-05	-9.99416e-11	-1.28491	5.1456e-05	-9.99416e-11	-1.28597
107815949	chr11:107815949:T:C	7.15497e-05	-9.99416e-11	-0.816146	8.05964e-05	-9.99416e-11	-0.837242
107815992	chr11:107815992:C:T	2.07572e-05	-0.697306	-1.35634	2.35137e-05	-0.699939	-1.36917
107816110	chr11:107816110:A:T	9.31765e-05	-9.99416e-11	-0.552043	0.000110066	-9.99416e-11	-0.525619
107816122	chr11:107816122:G:C	4.18235e-05	-9.99416e-11	-1.35308	4.79762e-05	-9.99416e-11	-1.35599
107816587	chr11:107816587:C:T	9.39659e-06	-1.44132	-1.40488	1.09067e-05	-1.43243	-1.40489
107816708	chr11:107816708:AG:A	4.54423e-05	-9.99416e-11	-1.2701	5.26895e-05	-9.99416e-11	-1.26228
107816763	chr11:107816763:G:C	3.57357e-05	-1.51039	-3.91713e-10	4.15277e-05	-1.50034	-3.91713e-10
107817074	chr11:107817074:G:A	6.77892e-05	-9.99416e-11	-0.870135	7.75227e-05	-9.99416e-11	-0.876125
107817425	chr11:107817425:G:A	4.37369e-05	-9.99416e-11	-1.30835	5.05029e-05	-9.99416e-11	-1.30466
107817799	chr11:107817799:T:C	3.36622e-05	-1.50788	-0.0622814	3.54562e-05	-1.50676	-0.15164
107817842	chr11:107817842:A:G	1.44582e-05	-1.24827	-1.16701	1.70769e-05	-1.23171	-1.15725
107817879	chr11:107817879:C:G	1.38e-05	-1.27563	-1.18624	1.6273e-05	-1.26009	-1.1771
107817972	chr11:107817972:G:A	0.000110468	-9.99416e-11	-0.381815	0.000126541	-9.99416e-11	-0.386126
107818267	chr11:107818267:C:T	5.48767e-05	-0.982289	-0.0991608	6.07516e-05	-0.994912	-0.124991
107818405	chr11:107818405:AAAAAG:A	1.29031e-05	-1.35486	-1.17421	1.51714e-05	-1.34237	-1.16491
107818818	chr11:107818818:T:C	0.000160952	-9.99416e-11	-0.00543302	0.000179754	-9.99416e-11	-0.0351079
107818962	chr11:107818962:G:C	9.56665e-06	-1.4629	-1.36536	1.10616e-05	-1.45597	-1.36724
107819045	chr11:107819045:G:T	9.2504e-05	-9.99416e-11	-0.559286	0.00010616	-9.99416e-11	-0.561745
107819234	chr11:107819234:A:G	8.42349e-05	-9.99416e-11	-0.652929	9.51936e-05	-9.99416e-11	-0.670783
107819375	chr11:107819375:C:T	1.33719e-05	-1.32794	-1.16544	1.57409e-05	-1.31446	-1.15597
107819400	chr11:107819400:T:A	6.56604e-05	-0.902042	-3.91713e-10	8.64282e-05	-0.767382	-3.91713e-10
107819419	chr11:107819419:C:T	1.34085e-05	-1.32093	-1.16972	1.57862e-05	-1.30723	-1.16034
107819588	chr11:107819588:G:A	1.08313e-05	-1.42847	-1.27562	1.29711e-05	-1.39491	-1.26906
107820127	chr11:107820127:A:G	1.41968e-05	-1.31731	-1.11621	1.67329e-05	-1.3035	-1.10582
107820166	chr11:107820166:A:T	1.01658e-05	-1.47233	-1.29518	1.17325e-05	-1.46602	-1.29831
107820419	chr11:107820419:C:A	9.70214e-06	-1.47202	-1.34217	1.12052e-05	-1.46571	-1.34461
107820643	chr11:107820643:A:G	3.01908e-05	-1.50826	-0.170742	3.19115e-05	-1.50726	-0.256467
107820736	chr11:107820736:A:C	1.38494e-05	-1.3299	-1.1284	1.63121e-05	-1.31654	-1.11825
107820750	chr11:107820750:G:A	9.41749e-05	-9.99416e-11	-0.541385	0.000108167	-9.99416e-11	-0.543017
107820848	chr11:107820848:T:C	1.42002e-05	-1.32118	-1.1121	1.67355e-05	-1.30752	-1.10165
107820849	chr11:107820849:G:A	1.40735e-05	-1.31381	-1.12844	1.65852e-05	-1.29991	-1.11827
107821055	chr11:107821055:A:G	7.72919e-05	-9.99416e-11	-0.738949	9.12485e-05	-9.99416e-11	-0.71311
107821069	chr11:107821069:C:T	7.72774e-05	-9.99416e-11	-0.739136	9.12308e-05	-9.99416e-11	-0.713304
107821097	chr11:107821097:A:G	6.85854e-05	-9.99416e-11	-0.858458	7.84174e-05	-9.99416e-11	-0.86465
107821179	chr11:107821179:G:A	9.39311e-06	-1.49579	-1.35077	1.04991e-05	-1.51562	-1.35978
107821486	chr11:107821486:G:A	1.35917e-05	-1.34407	-1.13301	1.5999e-05	-1.33123	-1.12294
107821526	chr11:107821526:C:T	9.46411e-06	-1.43563	-1.4034	1.09878e-05	-1.42655	-1.40336
107821576	chr11:107821576:T:C	5.20575e-05	-1.01875	-0.115436	5.76551e-05	-1.03101	-0.141211
107821829	chr11:107821829:G:C	1.87478e-05	-1.23472	-0.920744	2.12651e-05	-1.24144	-0.928193
107821860	chr11:107821860:G:T	7.58942e-05	-9.99416e-11	-0.757199	8.59854e-05	-9.99416e-11	-0.772519
107821966	chr11:107821966:A:G	1.39749e-05	-1.32915	-1.12013	1.64626e-05	-1.31578	-1.10983
107822009	chr11:107822009:A:G	1.38065e-05	-1.34373	-1.11767	1.62572e-05	-1.33083	-1.10733
107822054	chr11:107822054:A:C	9.85512e-06	-1.41346	-1.38509	1.14501e-05	-1.40345	-1.38525
107822394	chr11:107822394:A:G	2.9436e-05	-1.50543	-0.198888	3.11493e-05	-1.50424	-0.283665
107822545	chr11:107822545:T:C	0.000191983	-9.99416e-11	0.170866	0.000230611	-9.99416e-11	0.214037
107822772	chr11:107822772:A:G	4.85905e-05	-9.99416e-11	-1.20311	5.62139e-05	-9.99416e-11	-1.19753
107822878	chr11:107822878:T:C	6.58424e-05	-1.01225	0.112971	7.25359e-05	-1.02484	0.0822301
107822986	chr11:107822986:T:C	7.72774e-05	-9.99416e-11	-0.739136	9.12308e-05	-9.99416e-11	-0.713304
107823198	chr11:107823198:G:C	0.000160732	-9.99416e-11	-0.00679729	0.000179509	-9.99416e-11	-0.0364705
107823254	chr11:107823254:T:C	7.95512e-05	-0.901282	0.191144	6.33026e-05	-1.11606	0.0372882
107824109	chr11:107824109:C:G	1.20898e-05	-1.28955	-1.30463	1.41987e-05	-1.27505	-1.2985
107824142	chr11:107824142:T:C	7.35697e-05	-9.99416e-11	-0.788305	8.67709e-05	-9.99416e-11	-0.763426
107824167	chr11:107824167:AATAG:A	6.23271e-05	-9.99416e-11	-0.954142	7.08454e-05	-9.99416e-11	-0.966196
107824188	chr11:107824188:T:C	9.87998e-06	-1.41116	-1.38487	1.14808e-05	-1.40103	-1.38499
107824364	chr11:107824364:G:A	3.2161e-05	-0.457473	-1.15831	3.44764e-05	-0.502426	-1.184
107824491	chr11:107824491:A:G	9.74699e-06	-1.42257	-1.38701	1.13198e-05	-1.41296	-1.38718
107824559	chr11:107824559:A:G	8.31233e-05	-0.869093	0.20288	6.58014e-05	-1.08989	0.0498305
107824786	chr11:107824786:C:T	4.46603e-05	-9.99416e-11	-1.28745	5.17516e-05	-9.99416e-11	-1.28024
107824811	chr11:107824811:A:T	1.22755e-05	-1.28935	-1.28958	1.44215e-05	-1.27493	-1.28305
107824855	chr11:107824855:C:T	1.34335e-05	-1.08281	-1.40598	1.53416e-05	-1.09055	-1.40557
107824978	chr11:107824978:T:C	2.00639e-05	-0.757211	-1.33041	1.81391e-05	-0.999455	-1.32917
107825018	chr11:107825018:A:G	1.23369e-05	-1.2817	-1.29224	1.44959e-05	-1.26707	-1.28576
107825135	chr11:107825135:C:G	3.00843e-05	-1.50243	-0.180108	3.18201e-05	-1.50104	-0.265561
107825178	chr11:107825178:T:C	0.000177983	0.0951489	-3.91713e-10	0.000183314	-0.0154939	-3.91713e-10
107825187	chr11:107825187:A:G	0.000118161	-0.314488	-3.91713e-10	0.000123128	-0.413476	-3.91713e-10
107825648	chr11:107825648:T:G	2.73578e-05	-0.419731	-1.3578	3.09776e-05	-0.423104	-1.37033
107825916	chr11:107825916:G:A	9.16236e-06	-1.46568	-1.40576	1.0417e-05	-1.47853	-1.40473
107826144	chr11:107826144:C:T	6.68948e-05	-9.99416e-11	-0.883418	7.6327e-05	-9.99416e-11	-0.89167
107826299	chr11:107826299:G:A	4.82609e-05	-9.99416e-11	-1.20992	5.54285e-05	-9.99416e-11	-1.2116
107826300	chr11:107826300:C:T	1.27075e-05	-1.28721	-1.25714	1.49461e-05	-1.2727	-1.24954
107826354	chr11:107826354:A:G	1.28392e-05	-1.28159	-1.25245	1.5101e-05	-1.267	-1.24493
107826368	chr11:107826368:C:T	4.00039e-05	-1.39756	-3.91713e-10	4.59124e-05	-1.39996	-3.91713e-10
107826381	chr11:107826381:A:C	3.61254e-05	-1.49954	-3.91713e-10	4.12329e-05	-1.50746	-3.91713e-10
107826398	chr11:107826398:C:T	5.88875e-05	-9.99416e-11	-1.01091	6.73334e-05	-9.99416e-11	-1.01704
107826416	chr11:107826416:G:GT	4.36357e-05	-9.99416e-11	-1.31066	4.99838e-05	-9.99416e-11	-1.315
107826551	chr11:107826551:A:C	5.06893e-05	-9.99416e-11	-1.16082	5.82238e-05	-9.99416e-11	-1.1624
107826907	chr11:107826907:A:G	1.27176e-05	-1.2794	-1.26415	1.49559e-05	-1.26467	-1.25692
107826919	chr11:107826919:TA:T	0.000115466	-9.99416e-11	-0.337564	0.000134384	-9.99416e-11	-0.325992
107827016	chr11:107827016:T:C	7.33503e-05	-9.99416e-11	-0.791291	8.6504e-05	-9.99416e-11	-0.766506
107827053	chr11:107827053:A:G	1.24776e-05	-1.2897	-1.27291	1.46647e-05	-1.27534	-1.26591
107827283	chr11:107827283:G:A	7.46031e-05	-9.99416e-11	-0.774356	8.80063e-05	-9.99416e-11	-0.749288
107827892	chr11:107827892:T:C	3.31387e-05	-0.476037	-1.1098	3.54644e-05	-0.52031	-1.13786
107827924	chr11:107827924:T:A	8.02955e-05	-9.99416e-11	-0.700824	9.07964e-05	-9.99416e-11	-0.718077
107827973	chr11:107827973:C:T	0.000124311	-9.99416e-11	-0.263754	0.000138327	-9.99416e-11	-0.297077
107828127	chr11:107828127:T:A	4.74291e-05	-9.99416e-11	-1.2273	5.41093e-05	-9.99416e-11	-1.23569
107828210	chr11:107828210:G:A	1.27793e-05	-1.27692	-1.26179	1.503e-05	-1.26213	-1.25451
107828241	chr11:107828241:C:G	4.84267e-05	-9.99416e-11	-1.20649	5.54792e-05	-9.99416e-11	-1.21069
107828264	chr11:107828264:G:A	3.96686e-05	-9.99416e-11	-1.40598	4.56382e-05	-9.99416e-11	-1.40595
107828303	chr11:107828303:G:A	1.89216e-05	-1.25951	-0.886726	2.14661e-05	-1.26556	-0.89466
107828321	chr11:107828321:C:G	4.09177e-05	-9.99416e-11	-1.37498	4.70009e-05	-9.99416e-11	-1.37653
107828359	chr11:107828359:G:A	8.82294e-05	-0.606598	-3.91713e-10	9.03204e-05	-0.723333	-3.91713e-10
107828377	chr11:107828377:T:C	1.92906e-05	-0.828206	-1.29871	1.76791e-05	-1.05738	-1.29693
107828380	chr11:107828380:A:G	1.27952e-05	-1.2852	-1.25227	1.50607e-05	-1.27035	-1.24426
107828732	chr11:107828732:C:CAT	1.25879e-05	-1.29032	-1.26348	1.47975e-05	-1.276	-1.25624
107828762	chr11:107828762:A:G	1.23054e-05	-1.31206	-1.26444	1.4455e-05	-1.29844	-1.25722
107828796	chr11:107828796:T:C	2.97684e-05	-1.49269	-0.200397	3.15373e-05	-1.49083	-0.284693
107828835	chr11:107828835:A:G	1.26458e-05	-1.28561	-1.2636	1.48671e-05	-1.27118	-1.25636
107828844	chr11:107828844:T:C	1.19698e-05	-1.31077	-1.29339	1.40535e-05	-1.29695	-1.28688
107829119	chr11:107829119:A:G	1.36759e-05	-1.25805	-1.21286	1.61221e-05	-1.24261	-1.2039
107829248	chr11:107829248:A:G	1.26011e-05	-1.28617	-1.26658	1.4813e-05	-1.27176	-1.25943
107829374	chr11:107829374:G:A	3.19106e-05	-0.525249	-1.09835	3.41645e-05	-0.568437	-1.12707
107829434	chr11:107829434:T:C	2.71275e-05	-1.49018	-0.295807	2.88344e-05	-1.48822	-0.376904
107829460	chr11:107829460:C:T	1.26318e-05	-1.28039	-1.26993	1.48511e-05	-1.26578	-1.26284
107829477	chr11:107829477:C:T	9.84913e-06	-1.4027	-1.39645	1.14485e-05	-1.39227	-1.39657
107829566	chr11:107829566:A:G	6.55597e-05	-9.99416e-11	-0.903577	7.43542e-05	-9.99416e-11	-0.917857
107829775	chr11:107829775:AT:A	5.20108e-05	-9.99416e-11	-1.13509	6.08035e-05	-9.99416e-11	-1.11905
107829776	chr11:107829776:T:A	0.000270003	0.511895	-3.91713e-10	0.000285318	0.426906	-3.91713e-10
107829921	chr11:107829921:T:A	1.25211e-05	-1.29179	-1.26734	1.47163e-05	-1.27755	-1.26019
107830201	chr11:107830201:T:C	4.39417e-05	-9.99416e-11	-1.30367	5.03271e-05	-9.99416e-11	-1.30815
107830254	chr11:107830254:T:C	1.26555e-05	-1.29822	-1.25023	1.48771e-05	-1.2842	-1.24267
107830300	chr11:107830300:T:C	1.90912e-05	-0.800665	-1.33664	1.73975e-05	-1.03488	-1.33549
107830457	chr11:107830457:G:A	0.000106265	-9.99416e-11	-0.420604	0.000119682	-9.99416e-11	-0.441858
107830958	chr11:107830958:T:C	7.12833e-05	-9.99416e-11	-0.819877	8.03247e-05	-9.99416e-11	-0.840619
107831058	chr11:107831058:C:A	7.40724e-05	-0.962189	0.180694	5.97377e-05	-1.16463	0.027894
107831088	chr11:107831088:C:T	1.28597e-05	-1.2537	-1.27874	1.51303e-05	-1.23809	-1.2719
107831245	chr11:107831245:T:C	7.46031e-05	-9.99416e-11	-0.774356	8.80063e-05	-9.99416e-11	-0.749288
107831276	chr11:107831276:G:A	2.59332e-05	-0.465708	-1.36531	2.9389e-05	-0.469356	-1.37672
107831583	chr11:107831583:G:A	5.04471e-05	-9.99416e-11	-1.16561	5.77445e-05	-9.99416e-11	-1.17067
107831635	chr11:107831635:T:C	7.44004e-05	-9.99416e-11	-0.777076	8.77621e-05	-9.99416e-11	-0.752067
107832180	chr11:107832180:T:A	1.09779e-05	-1.29196	-1.39869	1.22081e-05	-1.32282	-1.40178
107832208	chr11:107832208:C:G	6.83939e-05	-9.99416e-11	-0.861254	7.80828e-05	-9.99416e-11	-0.868926
107832410	chr11:107832410:T:C	5.17399e-05	-9.99416e-11	-1.14031	5.94248e-05	-9.99416e-11	-1.14199
107832414	chr11:107832414:C:G	0.000146688	-9.99416e-11	-0.0982326	0.000175438	-9.99416e-11	-0.0594094
107832601	chr11:107832601:A:G	1.35044e-05	-1.30616	-1.17737	1.58942e-05	-1.29226	-1.16848
107832663	chr11:107832663:G:A	5.21981e-05	-9.99416e-11	-1.13149	5.95831e-05	-9.99416e-11	-1.13932
107832710	chr11:107832710:A:G	1.92385e-05	-0.741732	-1.38789	2.18823e-05	-0.746062	-1.39496
107832896	chr11:107832896:A:C	5.42255e-05	-9.99416e-11	-1.09339	6.18678e-05	-9.99416e-11	-1.1017
107832908	chr11:107832908:T:C	0.000113959	-9.99416e-11	-0.350697	0.0001358	-9.99416e-11	-0.315514
107833126	chr11:107833126:T:C	5.12154e-05	-9.99416e-11	-1.1505	5.848e-05	-9.99416e-11	-1.15801
107833131	chr11:107833131:T:C	1.33797e-05	-1.31593	-1.17686	1.57384e-05	-1.30261	-1.16798
107833249	chr11:107833249:C:T	5.40724e-05	-9.99416e-11	-1.09621	6.36989e-05	-9.99416e-11	-1.07253
107833417	chr11:107833417:G:A	5.2882e-05	-9.99416e-11	-1.11847	6.01732e-05	-9.99416e-11	-1.12947
107834187	chr11:107834187:G:A	0.000202357	-0.674943	0.898437	0.000161569	-0.923118	0.781352
107834241	chr11:107834241:G:C	5.32452e-05	-9.99416e-11	-1.11163	6.26853e-05	-9.99416e-11	-1.08857
107834283	chr11:107834283:C:T	0.000185171	-0.696585	0.831325	0.000148569	-0.941554	0.715903
107834370	chr11:107834370:G:C	0.000106319	-9.99416e-11	-0.420095	0.000126534	-9.99416e-11	-0.386183
107834479	chr11:107834479:C:T	6.82429e-05	-9.99416e-11	-0.863465	7.79112e-05	-9.99416e-11	-0.871126
107834577	chr11:107834577:G:A	6.9342e-05	-9.99416e-11	-0.847487	7.91042e-05	-9.99416e-11	-0.855931
107834705	chr11:107834705:G:A	0.000158938	-9.99416e-11	-0.0180248	0.000188487	-9.99416e-11	0.0123329
107834865	chr11:107834865:AATT:A	5.1203e-05	-9.99416e-11	-1.15074	5.84668e-05	-9.99416e-11	-1.15824
107834882	chr11:107834882:G:T	0.000187519	-0.676437	0.823778	0.000150059	-0.924145	0.708478
107835366	chr11:107835366:G:A	0.00017119	-0.661472	0.717707	0.000137062	-0.911524	0.605264
107835613	chr11:107835613:A:G	0.000133846	-9.99416e-11	-0.189846	0.000159845	-9.99416e-11	-0.152492
107835697	chr11:107835697:A:G	4.88858e-05	-9.99416e-11	-1.19705	5.58646e-05	-9.99416e-11	-1.20377
107835793	chr11:107835793:G:A	3.64677e-05	-1.49011	-3.91713e-10	4.13766e-05	-1.50398	-3.91713e-10
107836106	chr11:107836106:C:T	0.000203632	-0.664585	0.894362	0.000162338	-0.914243	0.777224
107836164	chr11:107836164:A:G	0.000188423	-0.675466	0.827615	0.000150751	-0.923341	0.712273
107836233	chr11:107836233:CTTTT:C	6.106e-05	-0.773486	-0.201195	5.19583e-05	-1.00344	-0.272819
107836344	chr11:107836344:G:T	0.000183755	-0.6921	0.819163	0.000147406	-0.937523	0.704018
107836736	chr11:107836736:G:C	6.20659e-05	-0.781913	-0.176429	5.09889e-05	-1.01216	-0.282927
107836738	chr11:107836738:A:C	6.0273e-05	-0.784702	-0.202952	4.95957e-05	-1.01448	-0.308314
107836783	chr11:107836783:T:G	6.10757e-05	-0.777103	-0.197321	5.01764e-05	-1.00826	-0.302887
107836973	chr11:107836973:C:T	4.23351e-05	-9.99416e-11	-1.34092	4.86233e-05	-9.99416e-11	-1.34259
107837170	chr11:107837170:T:G	1.54436e-05	-1.08446	-1.26489	1.53062e-05	-1.25269	-1.24575
107837397	chr11:107837397:C:T	7.57702e-05	-0.633274	-0.125559	6.22948e-05	-0.887094	-0.207725
107837498	chr11:107837498:G:C	6.41178e-05	-9.99416e-11	-0.925816	7.30949e-05	-9.99416e-11	-0.934938
107837593	chr11:107837593:C:T	3.9771e-05	-9.99416e-11	-1.4034	4.57219e-05	-9.99416e-11	-1.40412
107838382	chr11:107838382:C:T	4.48591e-05	-9.99416e-11	-1.28301	5.12929e-05	-9.99416e-11	-1.28914
107838469	chr11:107838469:C:T	4.17156e-05	-9.99416e-11	-1.35566	4.79208e-05	-9.99416e-11	-1.35715
107839124	chr11:107839124:C:T	0.000120468	-0.932369	0.637216	9.5298e-05	-1.14012	0.470429
107839609	chr11:107839609:T:C	4.47635e-05	-0.165439	-1.11971	3.57996e-05	-0.50208	-1.14668
107839867	chr11:107839867:G:A	5.62854e-05	-9.99416e-11	-1.0561	6.43415e-05	-9.99416e-11	-1.06249
107840498	chr11:107840498:C:T	1.81962e-05	-1.27618	-0.909148	2.08037e-05	-1.2814	-0.910169
107840740	chr11:107840740:C:G	7.61712e-05	-9.99416e-11	-0.753555	8.72119e-05	-9.99416e-11	-0.758355
107840909	chr11:107840909:C:A	9.14716e-06	-1.51561	-1.35749	1.06595e-05	-1.4945	-1.36575
107840938	chr11:107840938:A:G	2.00242e-05	-0.80285	-1.28675	2.39451e-05	-0.807357	-1.24358
107840966	chr11:107840966:C:T	2.12479e-05	-0.715687	-1.3146	2.52942e-05	-0.720277	-1.27585
107841176	chr11:107841176:C:T	5.8572e-05	-9.99416e-11	-1.01628	6.69672e-05	-9.99416e-11	-1.02249
107841294	chr11:107841294:A:G	1.37275e-05	-1.14586	-1.32127	1.33426e-05	-1.30894	-1.3268
107841490	chr11:107841490:G:A	7.99708e-05	-9.99416e-11	-0.704877	9.15406e-05	-9.99416e-11	-0.709914
107841704	chr11:107841704:G:A	0.000104928	-1.42158	0.988319	0.000101406	-1.49486	0.887296
107841840	chr11:107841840:G:A	4.34228e-05	-9.99416e-11	-1.31555	5.01768e-05	-9.99416e-11	-1.31114
107841881	chr11:107841881:A:G	0.000318189	0.676106	-3.91713e-10	0.0003783	0.70899	-3.91713e-10
107841958	chr11:107841958:C:T	8.53455e-05	-9.99416e-11	-0.639831	9.77272e-05	-9.99416e-11	-0.644516
107842095	chr11:107842095:A:G	4.46378e-05	-9.99416e-11	-1.28796	5.17107e-05	-9.99416e-11	-1.28103
107842397	chr11:107842397:A:G	9.02743e-05	0.274016	-0.857701	0.000114555	0.389335	-0.87498
107842830	chr11:107842830:T:A	5.58764e-05	-9.99416e-11	-1.0634	6.35151e-05	-9.99416e-11	-1.07542
107842976	chr11:107842976:C:A	4.18303e-05	-9.99416e-11	-1.35292	4.79942e-05	-9.99416e-11	-1.35562
107842997	chr11:107842997:G:GC	7.87998e-05	-9.99416e-11	-0.719628	9.02068e-05	-9.99416e-11	-0.724592
107843035	chr11:107843035:C:T	2.07386e-05	-0.650511	-1.40403	1.8368e-05	-0.912059	-1.40403
107843258	chr11:107843258:T:C	6.01486e-05	-9.99416e-11	-0.989721	6.88808e-05	-9.99416e-11	-0.99432
107843509	chr11:107843509:C:T	7.68736e-05	-9.99416e-11	-0.744376	8.80062e-05	-9.99416e-11	-0.749289
107843513	chr11:107843513:G:A	7.82214e-05	-9.99416e-11	-0.726995	8.9544e-05	-9.99416e-11	-0.731966
107843737	chr11:107843737:T:C	8.14043e-05	-9.99416e-11	-0.68711	9.31757e-05	-9.99416e-11	-0.692209
107844026	chr11:107844026:G:T	4.27236e-05	-9.99416e-11	-1.33179	4.88776e-05	-9.99416e-11	-1.33738
107844254	chr11:107844254:T:C	4.30317e-05	-1.3246	-3.91713e-10	5.08217e-05	-1.29837	-3.91713e-10
107844395	chr11:107844395:A:G	3.76846e-05	-1.45729	-3.91713e-10	4.21602e-05	-1.48522	-3.91713e-10
107844701	chr11:107844701:G:A	8.64587e-05	-9.99416e-11	-0.626872	0.000101252	-9.99416e-11	-0.609081
107844750	chr11:107844750:G:A	4.04131e-05	-9.99416e-11	-1.38738	4.63809e-05	-9.99416e-11	-1.38981
107845019	chr11:107845019:T:C	0.000222438	-1.40849	1.7266	0.000194344	-1.49844	1.54137
107845218	chr11:107845218:C:T	4.48471e-05	-9.99416e-11	-1.28328	5.1958e-05	-9.99416e-11	-1.27626
107845681	chr11:107845681:G:A	5.07207e-05	-9.99416e-11	-1.1602	5.82771e-05	-9.99416e-11	-1.16149
107845719	chr11:107845719:A:G	9.97455e-06	-1.38107	-1.40544	1.05188e-05	-1.46797	-1.40556
107845907	chr11:107845907:C:T	6.14285e-05	-9.99416e-11	-0.968665	7.03764e-05	-9.99416e-11	-0.972839
107845913	chr11:107845913:G:A	4.55392e-05	-9.99416e-11	-1.26797	5.28609e-05	-9.99416e-11	-1.25903
107846148	chr11:107846148:G:A	1.76171e-05	-1.20777	-1.0099	1.73015e-05	-1.35462	-1.02128
107846277	chr11:107846277:T:A	4.40792e-05	-9.99416e-11	-1.30055	5.10402e-05	-9.99416e-11	-1.29408
107846367	chr11:107846367:C:T	4.76046e-05	-1.22361	-3.91713e-10	5.82814e-05	-1.16141	-3.91713e-10
107846374	chr11:107846374:G:T	1.63737e-05	-1.1827	-1.10816	1.59841e-05	-1.3365	-1.1186
107846465	chr11:107846465:C:T	4.42393e-05	-9.99416e-11	-1.29692	5.12307e-05	-9.99416e-11	-1.29036
107846916	chr11:107846916:C:T	2.01544e-05	-1.15177	-0.931347	1.94163e-05	-1.31329	-0.9473
107847182	chr11:107847182:A:C	5.74431e-05	-9.99416e-11	-1.03574	6.49879e-05	-9.99416e-11	-1.0525
107847344	chr11:107847344:C:T	4.51393e-05	-9.99416e-11	-1.27679	5.18709e-05	-9.99416e-11	-1.27794
107847702	chr11:107847702:G:A	1.68635e-05	-1.18967	-1.07172	1.64823e-05	-1.3416	-1.08281
107847760	chr11:107847760:T:C	1.29794e-05	-1.17192	-1.35125	1.27196e-05	-1.3282	-1.35535
107847946	chr11:107847946:CT:C	5.03822e-05	-9.99416e-11	-1.1669	5.78887e-05	-9.99416e-11	-1.16817
107848037	chr11:107848037:G:A	3.9981e-05	-9.99416e-11	-1.39813	4.60476e-05	-9.99416e-11	-1.39702
107848273	chr11:107848273:GAAAA:G	1.27284e-05	-1.39073	-1.15197	1.53205e-05	-1.35226	-1.14524
107848277	chr11:107848277:A:G	5.86028e-05	-1.01576	-3.91713e-10	5.49154e-05	-1.2209	-3.91713e-10
107848603	chr11:107848603:A:G	1.40821e-05	-1.1387	-1.30293	1.36906e-05	-1.30349	-1.3065
107848662	chr11:107848662:A:G	4.44203e-05	-9.99416e-11	-1.29284	5.14472e-05	-9.99416e-11	-1.28614
107849465	chr11:107849465:C:T	1.72877e-05	-1.15498	-1.08157	1.67035e-05	-1.31629	-1.09479
107849468	chr11:107849468:G:A	5.81331e-05	-9.99416e-11	-1.0238	6.57508e-05	-9.99416e-11	-1.04083
107849470	chr11:107849470:C:G	5.17638e-05	-9.99416e-11	-1.13985	5.89123e-05	-9.99416e-11	-1.15065
107849500	chr11:107849500:T:A	1.40217e-05	-1.14068	-1.30525	1.36363e-05	-1.30517	-1.30879
107849599	chr11:107849599:A:G	2.77151e-05	-0.358829	-1.40573	2.34695e-05	-0.665263	-1.40573
107850005	chr11:107850005:AC:A	0.000163194	-9.99416e-11	0.00840429	0.000184986	-9.99416e-11	-0.00641887
107850322	chr11:107850322:G:A	6.09934e-05	-9.99416e-11	-0.975773	6.98649e-05	-9.99416e-11	-0.980133
107850679	chr11:107850679:G:A	4.31931e-05	-9.99416e-11	-1.32086	5.00776e-05	-9.99416e-11	-1.31312
107850780	chr11:107850780:C:T	1.93815e-05	-1.08957	-1.03265	1.84062e-05	-1.26705	-1.04696
107850881	chr11:107850881:C:T	5.05795e-05	-9.99416e-11	-1.16299	5.81158e-05	-9.99416e-11	-1.16426
107850925	chr11:107850925:A:G	4.86364e-05	-9.99416e-11	-1.20217	5.59003e-05	-9.99416e-11	-1.20313
107851040	chr11:107851040:G:A	4.58892e-05	-9.99416e-11	-1.26031	5.24407e-05	-9.99416e-11	-1.26701
107851074	chr11:107851074:C:A	6.97485e-05	-9.99416e-11	-0.841642	8.17889e-05	-9.99416e-11	-0.822555
107851175	chr11:107851175:A:G	1.6439e-05	-1.07945	-1.20743	1.58486e-05	-1.25112	-1.2125
107851395	chr11:107851395:G:A	6.69706e-05	-9.99416e-11	-0.882285	7.76366e-05	-9.99416e-11	-0.874657
107851459	chr11:107851459:G:A	1.54579e-05	-0.953402	-1.39502	1.78272e-05	-0.956074	-1.3899
107851571	chr11:107851571:G:A	9.24647e-06	-1.51472	-1.34757	1.06624e-05	-1.50325	-1.35672
107851901	chr11:107851901:T:A	4.11896e-05	-1.36835	-3.91713e-10	4.88328e-05	-1.33829	-3.91713e-10
107852512	chr11:107852512:C:T	1.66237e-05	-1.25437	-1.02134	1.93879e-05	-1.22412	-1.03793
107852548	chr11:107852548:CT:C	7.02326e-05	-1.14204	0.307319	6.39514e-05	-1.31253	0.243959
107852667	chr11:107852667:T:C	6.26079e-05	-9.99416e-11	-0.949647	7.1718e-05	-9.99416e-11	-0.953955
107852745	chr11:107852745:G:A	4.31009e-05	-9.99416e-11	-1.32299	4.95172e-05	-9.99416e-11	-1.32438
107852982	chr11:107852982:A:G	4.31019e-05	-9.99416e-11	-1.32297	4.99237e-05	-9.99416e-11	-1.3162
107853511	chr11:107853511:G:A	4.20444e-05	-9.99416e-11	-1.34781	4.88305e-05	-9.99416e-11	-1.33834
107853870	chr11:107853870:G:A	5.06397e-05	-9.99416e-11	-1.1618	5.82021e-05	-9.99416e-11	-1.16277
107853883	chr11:107853883:A:C	0.000323757	0.693455	-3.91713e-10	0.000383673	0.723094	-3.91713e-10
107854085	chr11:107854085:T:C	4.35451e-05	-9.99416e-11	-1.31274	5.07023e-05	-9.99416e-11	-1.30072
107854678	chr11:107854678:T:C	6.61736e-05	-9.99416e-11	-0.894257	7.67066e-05	-9.99416e-11	-0.886708
107854914	chr11:107854914:C:G	1.74746e-05	-1.26612	-0.959671	2.03372e-05	-1.23664	-0.977611
107855001	chr11:107855001:G:C	6.97023e-05	-9.99416e-11	-0.842305	8.01765e-05	-9.99416e-11	-0.842466
107855129	chr11:107855129:T:A	0.000437152	0.993743	-3.91713e-10	0.000519294	1.02577	-3.91713e-10
107855219	chr11:107855219:A:G	0.000145083	-0.109233	-3.91713e-10	0.000175934	-0.0565871	-3.91713e-10
107855319	chr11:107855319:T:C	3.97615e-05	-9.99416e-11	-1.40364	4.58073e-05	-9.99416e-11	-1.40225
107855343	chr11:107855343:C:T	0.000115014	-9.99416e-11	-0.341486	0.000131725	-9.99416e-11	-0.345978
107856591	chr11:107856591:G:A	4.04903e-05	-9.99416e-11	-1.38548	4.67822e-05	-9.99416e-11	-1.38119
107856619	chr11:107856619:C:T	1.45782e-05	-1.22329	-1.18372	1.66657e-05	-1.22594	-1.1874
107857695	chr11:107857695:TG:T	4.5038e-05	-9.99416e-11	-1.27903	5.2169e-05	-9.99416e-11	-1.27221
107857704	chr11:107857704:A:T	1.44431e-05	-1.1619	-1.25442	1.41273e-05	-1.31973	-1.25886
107857812	chr11:107857812:CTTCT:C	6.6169e-05	-0.894327	-3.91713e-10	7.60463e-05	-0.895354	-3.91713e-10
107857936	chr11:107857936:A:G	1.47203e-05	-1.14724	-1.25008	1.43442e-05	-1.30877	-1.25458
107858341	chr11:107858341:A:G	4.47271e-05	-9.99416e-11	-1.28596	5.18559e-05	-9.99416e-11	-1.27823
107858390	chr11:107858390:C:CA	1.48263e-05	-1.11832	-1.27182	1.43884e-05	-1.28697	-1.27331
107858400	chr11:107858400:G:A	1.47549e-05	-1.12315	-1.27181	1.43359e-05	-1.29063	-1.2733
107858861	chr11:107858861:C:T	4.2372e-05	-9.99416e-11	-1.34005	4.9037e-05	-9.99416e-11	-1.33412
107858889	chr11:107858889:G:T	2.37646e-05	-0.523815	-1.39453	2.06008e-05	-0.806626	-1.39474
107859995	chr11:107859995:G:C	4.40256e-05	-9.99416e-11	-1.30177	5.10038e-05	-9.99416e-11	-1.2948
107860149	chr11:107860149:A:C	4.56851e-05	-9.99416e-11	-1.26477	5.2485e-05	-9.99416e-11	-1.26617
107860178	chr11:107860178:T:C	5.15717e-05	-1.3982	0.254634	5.24176e-05	-1.4822	0.214744
107860449	chr11:107860449:A:G	4.28742e-05	-9.99416e-11	-1.32827	4.92658e-05	-9.99416e-11	-1.32947
107860461	chr11:107860461:C:T	4.10052e-05	-9.99416e-11	-1.37284	4.69795e-05	-9.99416e-11	-1.37698
107860814	chr11:107860814:A:G	1.15288e-05	-1.45072	-1.19097	1.33284e-05	-1.43491	-1.20189
107861053	chr11:107861053:G:A	1.85743e-05	-0.83447	-1.33029	1.6937e-05	-1.06567	-1.33152
107861423	chr11:107861423:C:T	4.64275e-05	-9.99416e-11	-1.24865	5.31248e-05	-9.99416e-11	-1.25405
107861660	chr11:107861660:T:C	0.000178114	-9.99416e-11	0.0958831	0.000198469	-9.99416e-11	0.0639379
107861664	chr11:107861664:A:T	1.24323e-05	-1.34693	-1.21931	1.27097e-05	-1.45308	-1.23125
107861665	chr11:107861665:C:T	1.26199e-05	-1.35092	-1.20034	1.29164e-05	-1.45542	-1.21278
107861712	chr11:107861712:T:C	9.6267e-06	-1.42568	-1.39632	1.11742e-05	-1.41549	-1.3976
107861732	chr11:107861732:T:C	2.11933e-05	-0.664517	-1.36833	2.439e-05	-0.662763	-1.36976
107862123	chr11:107862123:G:A	5.57272e-05	-9.99416e-11	-1.06607	6.3424e-05	-9.99416e-11	-1.07685
107862434	chr11:107862434:GA:G	0.000166922	-9.99416e-11	0.0309905	0.000186143	-9.99416e-11	-0.000180091
107862899	chr11:107862899:A:G	3.56577e-05	-1.51257	-3.91713e-10	4.08979e-05	-1.51562	-3.91713e-10
107862917	chr11:107862917:T:C	4.08122e-05	-1.37756	-3.91713e-10	4.83455e-05	-1.34832	-3.91713e-10
107862961	chr11:107862961:T:A	2.74168e-05	-1.43794	-0.337446	2.83872e-05	-1.50298	-0.377779
107863748	chr11:107863748:G:A	0.000114073	-9.99416e-11	-0.349701	0.000130629	-9.99416e-11	-0.354337
107864080	chr11:107864080:C:T	4.20882e-05	-9.99416e-11	-1.34677	4.83566e-05	-9.99416e-11	-1.34809
107864389	chr11:107864389:C:T	2.84751e-05	-1.44313	-0.294375	2.95543e-05	-1.505	-0.335465
107864390	chr11:107864390:G:A	4.23163e-05	-9.99416e-11	-1.34136	4.85128e-05	-9.99416e-11	-1.34487
107864424	chr11:107864424:T:A	2.44024e-05	-1.45447	-0.437381	2.56621e-05	-1.509	-0.472676
107864477	chr11:107864477:C:G	4.05782e-05	-9.99416e-11	-1.38331	4.68205e-05	-9.99416e-11	-1.38037
107864479	chr11:107864479:A:G	4.0556e-05	-9.99416e-11	-1.38385	4.67933e-05	-9.99416e-11	-1.38096
107864776	chr11:107864776:G:A	3.30972e-05	-1.43078	-0.156312	3.40086e-05	-1.49999	-0.200099
107865560	chr11:107865560:A:T	4.12402e-05	-9.99416e-11	-1.36713	4.7666e-05	-9.99416e-11	-1.36248
107865871	chr11:107865871:G:A	3.2371e-05	-1.45081	-0.158464	3.33047e-05	-1.50778	-0.213217
107866028	chr11:107866028:G:T	5.12607e-05	-9.99416e-11	-1.14961	5.83321e-05	-9.99416e-11	-1.16054
107866132	chr11:107866132:C:T	1.02728e-05	-1.44552	-1.31151	1.19302e-05	-1.43673	-1.3109
107866137	chr11:107866137:G:C	2.28937e-05	-1.43234	-0.52334	2.37977e-05	-1.50055	-0.556552
107866421	chr11:107866421:C:G	0.000953074	1.77315	-3.91713e-10	0.00102166	1.70249	-3.91713e-10
107866660	chr11:107866660:C:T	8.90099e-06	-1.50402	-1.39635	1.07377e-05	-1.45307	-1.39986
107866897	chr11:107866897:G:T	2.23993e-05	-1.43398	-0.543527	2.33114e-05	-1.50125	-0.576501
107866899	chr11:107866899:G:A	2.67655e-05	-1.15442	-0.644999	3.11056e-05	-1.12077	-0.668537
107867036	chr11:107867036:C:T	3.21022e-05	-1.42058	-0.197036	3.28284e-05	-1.4954	-0.240004
107867068	chr11:107867068:GACTTCAGGTGATC:G	3.08821e-05	-1.44617	-0.210188	3.17153e-05	-1.50611	-0.26379
107867115	chr11:107867115:C:T	2.66613e-05	-0.549214	-1.25411	2.32275e-05	-0.827782	-1.25358
107867820	chr11:107867820:G:C	2.75174e-05	-1.42567	-0.34605	2.83823e-05	-1.49769	-0.383244
107868033	chr11:107868033:T:C	4.23832e-05	-9.99416e-11	-1.33979	4.85605e-05	-9.99416e-11	-1.34389
107868561	chr11:107868561:C:G	0.000121266	-0.28855	-3.91713e-10	0.000149048	-0.222431	-3.91713e-10
107868564	chr11:107868564:G:A	4.90427e-05	-9.99416e-11	-1.19385	5.60203e-05	-9.99416e-11	-1.20098
107868766	chr11:107868766:C:T	4.00468e-05	-9.99416e-11	-1.39649	4.60139e-05	-9.99416e-11	-1.39775
107868992	chr11:107868992:C:T	4.01958e-05	-9.99416e-11	-1.39278	4.63584e-05	-9.99416e-11	-1.39029
107869045	chr11:107869045:G:C	9.9854e-06	-1.46711	-1.3183	1.15827e-05	-1.45959	-1.31759
107869163	chr11:107869163:C:G	0.000179742	1.39573	-1.29075	0.000246009	1.58567	-1.307
107869223	chr11:107869223:T:G	4.20156e-05	-9.99416e-11	-1.3485	4.82883e-05	-9.99416e-11	-1.34951
107869271	chr11:107869271:G:A	4.11635e-05	-9.99416e-11	-1.36899	4.7648e-05	-9.99416e-11	-1.36286
107869282	chr11:107869282:G:A	7.83906e-05	-9.99416e-11	-0.724834	9.09822e-05	-9.99416e-11	-0.716033
107869887	chr11:107869887:C:T	4.21667e-05	-9.99416e-11	-1.34491	4.84591e-05	-9.99416e-11	-1.34598
107871343	chr11:107871343:G:T	1.00653e-05	-1.46809	-1.30935	1.16749e-05	-1.46064	-1.30862
107871570	chr11:107871570:C:T	4.59515e-05	-9.99416e-11	-1.25895	5.25254e-05	-9.99416e-11	-1.2654
107871821	chr11:107871821:T:C	4.51882e-05	0.0885278	-1.36423	3.68924e-05	-0.25437	-1.36432
107872065	chr11:107872065:G:C	2.86523e-05	-1.35798	-0.373321	2.86359e-05	-1.46003	-0.41201
107872136	chr11:107872136:A:G	4.72292e-05	-9.99416e-11	-1.23153	5.39799e-05	-9.99416e-11	-1.23808
107872429	chr11:107872429:A:G	7.51471e-05	-1.42448	0.657389	7.37512e-05	-1.50135	0.575351
107872856	chr11:107872856:A:G	3.02639e-05	-1.36642	-0.310165	3.03138e-05	-1.46497	-0.350125
107872868	chr11:107872868:A:G	3.23435e-05	-1.37307	-0.237054	3.24437e-05	-1.46883	-0.278362
107873135	chr11:107873135:TG:T	4.35674e-05	-9.99416e-11	-1.31223	5.03862e-05	-9.99416e-11	-1.30698
107873279	chr11:107873279:C:T	9.20365e-06	-1.47542	-1.39152	1.07779e-05	-1.45798	-1.39122
107873577	chr11:107873577:A:G	3.84608e-05	-1.41167	-0.0252273	3.9083e-05	-1.4895	-0.0715102
107874043	chr11:107874043:C:A	2.72321e-05	-1.41889	-0.363253	2.79654e-05	-1.49315	-0.402579
107874191	chr11:107874191:G:T	6.09423e-05	-0.976611	-3.91713e-10	8.00349e-05	-0.844233	-3.91713e-10
107874264	chr11:107874264:T:A	6.17558e-05	-9.99416e-11	-0.963351	7.07512e-05	-9.99416e-11	-0.967528
107874320	chr11:107874320:G:A	9.40531e-06	-1.44183	-1.40344	1.10716e-05	-1.41931	-1.403
107874505	chr11:107874505:C:CA	9.12303e-06	-1.48378	-1.39196	1.06646e-05	-1.4681	-1.39166
107874597	chr11:107874597:T:A	2.33801e-05	-1.31972	-0.614936	2.68222e-05	-1.32078	-0.616681
107874749	chr11:107874749:C:T	2.73589e-05	-1.41815	-0.359341	2.78296e-05	-1.4927	-0.407892
107875587	chr11:107875587:G:A	4.58061e-05	-1.44607	0.183948	4.63184e-05	-1.50894	0.117778
107875618	chr11:107875618:G:A	2.5203e-05	-1.40263	-0.456944	2.54966e-05	-1.48492	-0.503229
107875703	chr11:107875703:C:T	4.47265e-05	-1.28597	-3.91713e-10	5.08647e-05	-1.29753	-3.91713e-10
107875704	chr11:107875704:G:A	4.18441e-05	0.0245775	-1.37716	3.44271e-05	-0.311156	-1.3767
107875889	chr11:107875889:T:C	4.62287e-05	-9.99416e-11	-1.25294	5.28858e-05	-9.99416e-11	-1.25856
107876299	chr11:107876299:C:T	2.49204e-05	-1.41699	-0.453864	2.53961e-05	-1.4919	-0.500197
107876802	chr11:107876802:C:T	4.07507e-05	-9.99416e-11	-1.37906	4.67894e-05	-9.99416e-11	-1.38104
107877018	chr11:107877018:G:A	4.09065e-05	-9.99416e-11	-1.37525	4.7024e-05	-9.99416e-11	-1.37604
107877302	chr11:107877302:C:T	8.95473e-05	-1.16912	0.57735	9.14298e-05	-1.25742	0.546297
107877490	chr11:107877490:G:A	6.04375e-05	-9.99416e-11	-0.984929	6.82987e-05	-9.99416e-11	-1.00281
107877690	chr11:107877690:A:G	2.11869e-05	-1.47675	-0.556408	2.56256e-05	-1.47206	-0.51105
107877803	chr11:107877803:G:A	3.98353e-05	-9.99416e-11	-1.40179	4.58033e-05	-9.99416e-11	-1.40234
107878103	chr11:107878103:T:C	1.37647e-05	-1.10165	-1.36278	1.54875e-05	-1.12433	-1.36233
107878361	chr11:107878361:G:A	4.32808e-05	-9.99416e-11	-1.31883	4.95947e-05	-9.99416e-11	-1.32281
107878573	chr11:107878573:G:A	1.67447e-05	-1.44708	-0.821376	1.89104e-05	-1.42117	-0.865813
107879947	chr11:107879947:C:T	3.96839e-05	-9.99416e-11	-1.40559	4.56856e-05	-9.99416e-11	-1.40491
107879998	chr11:107879998:A:G	5.82213e-05	-9.99416e-11	-1.02229	6.80878e-05	-9.99416e-11	-1.0059
107880036	chr11:107880036:C:T	1.75481e-05	-1.24956	-0.972028	1.94636e-05	-1.27511	-0.983042
107880194	chr11:107880194:T:C	3.59874e-05	-1.50337	-3.91713e-10	4.17953e-05	-1.49391	-3.91713e-10
107880781	chr11:107880781:C:T	1.01246e-05	-1.4396	-1.33197	1.15472e-05	-1.4476	-1.33265
107880838	chr11:107880838:A:G	5.15128e-05	-9.99416e-11	-1.14471	5.90576e-05	-9.99416e-11	-1.14818
107880981	chr11:107880981:C:A	4.78327e-05	-1.21883	-3.91713e-10	5.42916e-05	-1.23233	-3.91713e-10
107881133	chr11:107881133:A:G	3.96753e-05	-9.99416e-11	-1.40581	4.56367e-05	-9.99416e-11	-1.40598
107881168	chr11:107881168:G:GTTAA	2.14516e-05	-1.23525	-0.785484	2.22851e-05	-1.28021	-0.842564
107881259	chr11:107881259:C:T	3.971e-05	-9.99416e-11	-1.40493	4.56533e-05	-9.99416e-11	-1.40562
107881305	chr11:107881305:C:T	3.97119e-05	-9.99416e-11	-1.40489	4.56642e-05	-9.99416e-11	-1.40538
107881307	chr11:107881307:A:C	4.04971e-05	-9.99416e-11	-1.38531	4.63658e-05	-9.99416e-11	-1.39013
107881347	chr11:107881347:C:T	4.90899e-05	-1.19289	-3.91713e-10	6.08839e-05	-1.11773	-3.91713e-10
107881729	chr11:107881729:A:G	0.000159624	-9.99416e-11	-0.013715	0.000180397	-9.99416e-11	-0.0315386
107882167	chr11:107882167:G:T	3.97019e-05	-9.99416e-11	-1.40514	4.56487e-05	-9.99416e-11	-1.40572
107882424	chr11:107882424:T:G	1.7732e-05	-0.955369	-1.2558	1.98825e-05	-0.982505	-1.25435
107882429	chr11:107882429:G:C	3.96693e-05	-9.99416e-11	-1.40596	4.56511e-05	-9.99416e-11	-1.40567
107882442	chr11:107882442:T:G	4.59338e-05	-9.99416e-11	-1.25934	5.25748e-05	-9.99416e-11	-1.26446
107882559	chr11:107882559:T:A	1.27812e-05	-1.2218	-1.31676	1.5257e-05	-1.22207	-1.27959
107882755	chr11:107882755:T:A	1.39571e-05	-1.07477	-1.37579	1.58314e-05	-1.09041	-1.37429
107882900	chr11:107882900:T:C	4.11509e-05	-9.99416e-11	-1.36929	4.70499e-05	-9.99416e-11	-1.37549
107883542	chr11:107883542:A:G	6.49368e-05	-9.99416e-11	-0.913124	7.53631e-05	-9.99416e-11	-0.904378
107883610	chr11:107883610:C:G	2.01148e-05	-0.732265	-1.35282	2.3937e-05	-0.707729	-1.34354
107883675	chr11:107883675:T:C	6.20001e-05	-9.99416e-11	-0.959403	7.26014e-05	-9.99416e-11	-0.941712
107884077	chr11:107884077:T:A	5.53328e-05	-9.99416e-11	-1.07317	6.34317e-05	-9.99416e-11	-1.07673
107884217	chr11:107884217:C:T	4.11093e-05	-9.99416e-11	-1.3703	4.70064e-05	-9.99416e-11	-1.37641
107884360	chr11:107884360:A:G	0.000362211	0.80569	-3.91713e-10	0.000373153	0.695292	-3.91713e-10
107884508	chr11:107884508:C:T	1.85482e-05	-1.35578	-0.810386	2.0635e-05	-1.37606	-0.82365
107884895	chr11:107884895:TG:T	3.96727e-05	-9.99416e-11	-1.40588	4.56614e-05	-9.99416e-11	-1.40544
107885005	chr11:107885005:C:T	2.12699e-05	-1.137	-0.892242	2.37994e-05	-1.15938	-0.897656
107885813	chr11:107885813:C:T	5.56015e-05	-9.99416e-11	-1.06833	6.49615e-05	-9.99416e-11	-1.0529
107885842	chr11:107885842:C:T	1.56131e-05	-1.04692	-1.29151	1.75478e-05	-1.07158	-1.29019
107885934	chr11:107885934:G:A	4.28625e-05	-9.99416e-11	-1.32854	4.92419e-05	-9.99416e-11	-1.32995
107885935	chr11:107885935:C:T	2.28926e-05	-1.48043	-0.475293	2.53757e-05	-1.46126	-0.531643
107886292	chr11:107886292:G:A	1.90916e-05	-1.46205	-0.675235	2.13982e-05	-1.43839	-0.724997
107886526	chr11:107886526:G:A	0.000100113	-9.99416e-11	-0.48024	0.000113877	-9.99416e-11	-0.49158
107886624	chr11:107886624:C:A	5.65065e-05	-9.99416e-11	-1.05218	6.36809e-05	-9.99416e-11	-1.07281
107886625	chr11:107886625:C:A	5.61941e-05	-9.99416e-11	-1.05773	6.33389e-05	-9.99416e-11	-1.0782
107886712	chr11:107886712:T:C	5.57807e-05	-9.99416e-11	-1.06511	6.28878e-05	-9.99416e-11	-1.08534
107886713	chr11:107886713:G:A	4.51766e-05	-9.99416e-11	-1.27596	5.16903e-05	-9.99416e-11	-1.28143
107886853	chr11:107886853:T:C	1.32162e-05	-1.23581	-1.26928	1.59057e-05	-1.23607	-1.22395
107887036	chr11:107887036:C:T	1.82984e-05	-1.2687	-0.911026	2.02923e-05	-1.29362	-0.922838
107887396	chr11:107887396:A:G	6.09001e-05	-0.977304	-3.91713e-10	6.80715e-05	-1.00614	-3.91713e-10
107887532	chr11:107887532:G:C	4.00093e-05	-9.99416e-11	-1.39743	4.60559e-05	-9.99416e-11	-1.39684
107887576	chr11:107887576:TA:GA	1.76193e-05	-0.959204	-1.25834	1.97538e-05	-0.986465	-1.25688
107888415	chr11:107888415:G:T	1.4368e-05	-1.22556	-1.19597	1.59342e-05	-1.23922	-1.219
107888463	chr11:107888463:G:A	9.21426e-05	-9.99416e-11	-0.563201	0.000107562	-9.99416e-11	-0.548629
107888788	chr11:107888788:T:A	5.08016e-05	-9.99416e-11	-1.15861	5.74446e-05	-9.99416e-11	-1.17588
107888790	chr11:107888790:A:G	1.44667e-05	-1.24944	-1.16525	1.68187e-05	-1.22185	-1.18235
107888830	chr11:107888830:T:G	0.000112343	-9.99416e-11	-0.364979	0.000131168	-9.99416e-11	-0.350217
107888902	chr11:107888902:G:A	6.90252e-05	-9.99416e-11	-0.852066	8.01576e-05	-9.99416e-11	-0.842701
107889202	chr11:107889202:T:C	4.17336e-05	-9.99416e-11	-1.35523	4.7848e-05	-9.99416e-11	-1.35867
107889276	chr11:107889276:G:A	1.97688e-05	-0.69657	-1.40586	2.33272e-05	-0.671116	-1.40596
107889414	chr11:107889414:C:A	6.46108e-05	-0.281679	-0.636478	7.32741e-05	-0.270817	-0.661672
107889454	chr11:107889454:A:G	3.99213e-05	-9.99416e-11	-1.39963	4.60518e-05	-9.99416e-11	-1.39693
107889525	chr11:107889525:G:A	4.06238e-05	-9.99416e-11	-1.38218	4.65156e-05	-9.99416e-11	-1.38691
107890143	chr11:107890143:A:T	5.1776e-05	-9.99416e-11	-1.13961	6.01147e-05	-9.99416e-11	-1.13044
107890387	chr11:107890387:A:G	1.88252e-05	-1.09403	-1.05731	1.98478e-05	-1.14808	-1.09052
107890577	chr11:107890577:G:A	4.36797e-05	-9.99416e-11	-1.30966	5.01734e-05	-9.99416e-11	-1.31121
107890641	chr11:107890641:A:T	4.08919e-05	-9.99416e-11	-1.37561	4.72667e-05	-9.99416e-11	-1.37089
107890824	chr11:107890824:T:C	1.83302e-05	-1.12968	-1.04831	1.9375e-05	-1.18082	-1.08189
107890884	chr11:107890884:G:A	4.03314e-05	-9.99416e-11	-1.38941	4.62633e-05	-9.99416e-11	-1.39235
107891131	chr11:107891131:AG:A	1.1964e-05	-1.2382	-1.36644	1.35036e-05	-1.25611	-1.36763
107891226	chr11:107891226:T:C	4.03927e-05	-9.99416e-11	-1.38789	4.62801e-05	-9.99416e-11	-1.39199
107891500	chr11:107891500:C:T	1.48041e-05	-1.49904	-0.892596	1.68518e-05	-1.49025	-0.911991
107891712	chr11:107891712:T:C	1.38313e-05	-1.3135	-1.14611	1.60899e-05	-1.31937	-1.12914
107891757	chr11:107891757:G:A	1.69607e-05	-1.51542	-0.740226	1.87043e-05	-1.51535	-0.782595
107891850	chr11:107891850:G:C	6.07024e-05	-1.03583	0.0552699	7.03662e-05	-0.997876	0.0248923
107891897	chr11:107891897:A:G	1.35655e-05	-1.17719	-1.30182	1.57601e-05	-1.18468	-1.28454
107892214	chr11:107892214:C:T	3.23394e-05	-0.348725	-1.26153	3.85342e-05	-0.318601	-1.25655
107892983	chr11:107892983:C:T	4.60976e-05	-9.99416e-11	-1.25578	5.25947e-05	-9.99416e-11	-1.26408
107893032	chr11:107893032:C:T	0.000130257	1.15659	-1.37362	0.00017066	1.28291	-1.36993
107893081	chr11:107893081:C:G	1.6864e-05	-0.86166	-1.3997	2.09543e-05	-0.783452	-1.4009
107893294	chr11:107893294:C:CAGG	2.47474e-05	-0.47306	-1.40476	3.08758e-05	-0.391666	-1.40506
107893438	chr11:107893438:G:T	2.64999e-05	-0.441765	-1.36763	3.32638e-05	-0.358166	-1.36406
107893446	chr11:107893446:A:G	1.00396e-05	-1.38747	-1.39253	1.14243e-05	-1.39773	-1.39322
107893784	chr11:107893784:G:A	0.000179394	-9.99416e-11	0.103046	0.000210475	-9.99416e-11	0.122672
107893802	chr11:107893802:T:C	4.07275e-05	-0.0470642	-1.33257	5.23763e-05	0.055049	-1.32329
107895531	chr11:107895531:A:G	4.32769e-05	-9.99416e-11	-1.31892	4.97347e-05	-9.99416e-11	-1.31999
107895637	chr11:107895637:C:T	5.24981e-05	-1.45688	0.331121	5.2171e-05	-1.51459	0.242422
107895677	chr11:107895677:A:G	4.33712e-05	-9.99416e-11	-1.31674	5.03757e-05	-9.99416e-11	-1.30719
107895825	chr11:107895825:T:A	5.29362e-05	-1.11745	-3.91713e-10	6.18319e-05	-1.10228	-3.91713e-10
107895890	chr11:107895890:C:T	7.16446e-05	-9.99416e-11	-0.81482	8.42594e-05	-9.99416e-11	-0.792796
107895983	chr11:107895983:G:A	7.00931e-05	-9.99416e-11	-0.836714	8.24163e-05	-9.99416e-11	-0.814914
107896128	chr11:107896128:G:A	1.69158e-05	-0.852504	-1.40579	2.06885e-05	-0.791221	-1.4059
107896153	chr11:107896153:G:T	1.4468e-05	-1.06342	-1.35118	1.7534e-05	-1.01805	-1.3445
107896238	chr11:107896238:C:A	6.99265e-05	-9.99416e-11	-0.839093	8.19251e-05	-9.99416e-11	-0.820891
107896283	chr11:107896283:C:A	4.51792e-05	-9.99416e-11	-1.2759	5.22611e-05	-9.99416e-11	-1.27044
107897031	chr11:107897031:G:A	1.29105e-05	-1.17193	-1.35657	1.52985e-05	-1.14668	-1.35226
107897419	chr11:107897419:C:T	4.96998e-05	-9.99416e-11	-1.18054	5.68576e-05	-9.99416e-11	-1.18615
107897968	chr11:107897968:G:T	4.36152e-05	-9.99416e-11	-1.31113	4.96702e-05	-9.99416e-11	-1.32129
107898204	chr11:107898204:T:C	3.96789e-05	-9.99416e-11	-1.40572	4.56428e-05	-9.99416e-11	-1.40585
107898303	chr11:107898303:A:G	3.56782e-05	-1.512	-3.91713e-10	4.10571e-05	-1.51173	-3.91713e-10
107898565	chr11:107898565:A:C	4.11123e-05	-9.99416e-11	-1.37023	4.73025e-05	-9.99416e-11	-1.37013
107898681	chr11:107898681:C:T	3.29201e-05	-1.14993	-0.442521	3.19181e-05	-1.31804	-0.445479
107898940	chr11:107898940:G:A	2.54019e-05	-1.48146	-0.370259	3.10986e-05	-1.37291	-0.416626
107899127	chr11:107899127:G:A	3.96726e-05	-9.99416e-11	-1.40588	4.56508e-05	-9.99416e-11	-1.40568
107899276	chr11:107899276:A:G	3.98971e-05	-9.99416e-11	-1.40024	4.60414e-05	-9.99416e-11	-1.39716
107900422	chr11:107900422:G:A	1.86962e-05	-0.759801	-1.39841	2.2994e-05	-0.693976	-1.39749
107900770	chr11:107900770:A:C	4.28607e-05	-9.99416e-11	-1.32858	4.92591e-05	-9.99416e-11	-1.3296
107901141	chr11:107901141:T:G	1.83158e-05	-0.781269	-1.3975	2.25033e-05	-0.716524	-1.39651
107901167	chr11:107901167:C:T	3.96833e-05	-9.99416e-11	-1.40561	4.56433e-05	-9.99416e-11	-1.40584
107901378	chr11:107901378:A:G	2.91672e-05	-1.13105	-0.582443	2.8162e-05	-1.30341	-0.585309
107901502	chr11:107901502:A:G	2.42672e-05	-0.5518	-1.34561	3.04103e-05	-0.474721	-1.33719
107901567	chr11:107901567:C:T	1.31878e-05	-1.15364	-1.3536	1.58684e-05	-1.11423	-1.34814
107901855	chr11:107901855:G:A	0.00013208	1.14972	-1.35285	0.000172896	1.27365	-1.34766
107902007	chr11:107902007:G:A	4.05601e-05	-9.99416e-11	-1.38375	4.6782e-05	-9.99416e-11	-1.3812
107902401	chr11:107902401:C:T	7.06053e-05	-9.99416e-11	-0.829433	8.26273e-05	-9.99416e-11	-0.812356
107902463	chr11:107902463:T:A	0.000147921	-9.99416e-11	-0.0898586	0.000169503	-9.99416e-11	-0.093827
107902610	chr11:107902610:T:C	1.18963e-05	-1.36927	-1.24104	1.35249e-05	-1.37922	-1.24294
107902896	chr11:107902896:A:G	6.71162e-05	-9.99416e-11	-0.880113	7.88542e-05	-9.99416e-11	-0.859095
107903213	chr11:107903213:C:T	4.27488e-05	-9.99416e-11	-1.3312	4.91304e-05	-9.99416e-11	-1.33222
107903615	chr11:107903615:C:T	5.0256e-05	-9.99416e-11	-1.16941	5.74636e-05	-9.99416e-11	-1.17554
107903958	chr11:107903958:T:A	0.000233841	0.368103	-3.91713e-10	0.000313042	0.519639	-3.91713e-10
107904127	chr11:107904127:G:A	2.34436e-05	-0.755342	-1.1766	2.771e-05	-0.719557	-1.18535
107904720	chr11:107904720:C:T	3.835e-05	-1.43979	-3.91713e-10	4.39894e-05	-1.44275	-3.91713e-10
107904964	chr11:107904964:G:C	4.23986e-05	-9.99416e-11	-1.33942	4.85813e-05	-9.99416e-11	-1.34346
107905205	chr11:107905205:G:A	0.0002027	-9.99416e-11	0.225188	0.000238004	-9.99416e-11	0.245591
107905639	chr11:107905639:A:C	1.34167e-05	-1.09525	-1.39479	1.53002e-05	-1.10739	-1.39144
107905941	chr11:107905941:C:T	1.82505e-05	-0.827524	-1.35482	2.15554e-05	-0.794283	-1.36179
107906126	chr11:107906126:A:G	6.66938e-05	-9.99416e-11	-0.886427	7.83432e-05	-9.99416e-11	-0.865598
107906484	chr11:107906484:A:T	1.22141e-05	-1.38247	-1.20147	1.26488e-05	-1.47426	-1.21488
107906762	chr11:107906762:C:T	4.60192e-05	-9.99416e-11	-1.25748	5.26026e-05	-9.99416e-11	-1.26393
107906838	chr11:107906838:C:T	4.5937e-05	-9.99416e-11	-1.25927	5.25082e-05	-9.99416e-11	-1.26573
107906885	chr11:107906885:CT:C	1.30298e-05	-1.12155	-1.39775	1.48604e-05	-1.13314	-1.39486
107907130	chr11:107907130:G:A	1.04966e-05	-1.4034	-1.33208	1.40579e-05	-1.24451	-1.339
107907630	chr11:107907630:G:A	5.67119e-05	-9.99416e-11	-1.04855	6.61371e-05	-9.99416e-11	-1.03497
107907803	chr11:107907803:G:T	4.35279e-05	-9.99416e-11	-1.31314	4.98505e-05	-9.99416e-11	-1.31767
107907902	chr11:107907902:A:G	4.03613e-05	-9.99416e-11	-1.38867	4.63435e-05	-9.99416e-11	-1.39062
107908072	chr11:107908072:G:A	2.36263e-05	-1.50331	-0.420871	2.80981e-05	-1.42392	-0.467072
107908118	chr11:107908118:T:C	1.45845e-05	-1.06322	-1.34336	1.7141e-05	-1.03399	-1.35123
107908305	chr11:107908305:G:A	2.06902e-05	-1.49309	-0.563793	2.5119e-05	-1.39737	-0.605704
107908365	chr11:107908365:A:C	2.77723e-05	-0.663979	-1.09852	3.41682e-05	-0.598231	-1.09717
107908378	chr11:107908378:G:A	5.01648e-05	-1.17122	-3.91713e-10	5.96975e-05	-1.13741	-3.91713e-10
107908634	chr11:107908634:C:G	4.24251e-05	-9.99416e-11	-1.3388	4.86107e-05	-9.99416e-11	-1.34285
107908663	chr11:107908663:C:T	1.15929e-05	-1.43309	-1.20306	1.2817e-05	-1.474	-1.20192
107908678	chr11:107908678:G:A	0.000576458	-0.292509	1.56287	0.000641249	-0.294762	1.53148
107908923	chr11:107908923:C:T	1.68971e-05	-0.911147	-1.34825	2.02033e-05	-0.904325	-1.31653
107909167	chr11:107909167:G:T	4.29878e-05	-9.99416e-11	-1.32562	4.89814e-05	-9.99416e-11	-1.33526
107909455	chr11:107909455:G:A	4.25767e-05	-0.121308	-1.21392	5.01779e-05	-0.105404	-1.20572
107909782	chr11:107909782:T:TA	4.19791e-05	-9.99416e-11	-1.34937	4.8122e-05	-9.99416e-11	-1.35296
107910164	chr11:107910164:T:C	4.13302e-05	-1.36494	-3.91713e-10	4.71112e-05	-1.37419	-3.91713e-10
107910563	chr11:107910563:G:A	5.99854e-05	-0.992437	-3.91713e-10	6.41261e-05	-1.06585	-3.91713e-10
107910765	chr11:107910765:T:A	1.33102e-05	-1.10832	-1.38969	1.60076e-05	-1.06709	-1.38655
107910890	chr11:107910890:C:T	4.03498e-05	-9.99416e-11	-1.38895	4.63309e-05	-9.99416e-11	-1.39089
107910938	chr11:107910938:G:T	4.1947e-05	-9.99416e-11	-1.35013	4.78896e-05	-9.99416e-11	-1.3578
107910964	chr11:107910964:T:C	4.3715e-05	-9.99416e-11	-1.30885	5.00463e-05	-9.99416e-11	-1.31375
107911483	chr11:107911483:T:C	1.32755e-05	-1.14913	-1.35149	1.59735e-05	-1.10982	-1.34594
107911489	chr11:107911489:G:A	1.40455e-05	-1.09982	-1.34441	1.69509e-05	-1.05785	-1.33853
107911492	chr11:107911492:A:G	1.35945e-05	-1.15085	-1.32602	1.63769e-05	-1.11145	-1.31937
107911502	chr11:107911502:A:G	3.991e-05	-9.99416e-11	-1.39991	4.58872e-05	-9.99416e-11	-1.40051
107911710	chr11:107911710:T:G	4.55355e-05	-9.99416e-11	-1.26805	5.20666e-05	-9.99416e-11	-1.27417
107911832	chr11:107911832:G:C	8.79568e-05	-9.99416e-11	-0.609692	0.000100629	-9.99416e-11	-0.61526
107912089	chr11:107912089:AGTCTG:A	5.4617e-05	-9.99416e-11	-1.08619	6.36416e-05	-9.99416e-11	-1.07343
107912199	chr11:107912199:G:A	1.5266e-05	-1.27527	-1.08564	1.50475e-05	-1.41402	-1.10147
107912222	chr11:107912222:G:A	3.67669e-05	-1.48194	-3.91713e-10	4.16947e-05	-1.49632	-3.91713e-10
107912308	chr11:107912308:C:G	4.31955e-05	-9.99416e-11	-1.3208	4.9895e-05	-9.99416e-11	-1.31678
107912487	chr11:107912487:C:A	6.72773e-05	-9.99416e-11	-0.877715	7.90411e-05	-9.99416e-11	-0.856728
107912913	chr11:107912913:G:A	1.36809e-05	-1.43615	-1.03439	1.55652e-05	-1.44463	-1.03703
107912930	chr11:107912930:G:A	4.27458e-05	-9.99416e-11	-1.33127	4.90378e-05	-9.99416e-11	-1.33411
107913088	chr11:107913088:AAAG:A	6.21246e-05	-9.99416e-11	-0.957396	7.25618e-05	-9.99416e-11	-0.942258
107913587	chr11:107913587:C:T	4.20313e-05	-9.99416e-11	-1.34812	4.81666e-05	-9.99416e-11	-1.35203
107913742	chr11:107913742:A:G	5.14593e-05	-9.99416e-11	-1.14575	5.88987e-05	-9.99416e-11	-1.15088
107913850	chr11:107913850:T:G	4.02107e-05	-9.99416e-11	-1.39241	4.61913e-05	-9.99416e-11	-1.3939
107914357	chr11:107914357:C:T	5.99922e-05	-9.99416e-11	-0.992324	7.01549e-05	-9.99416e-11	-0.97599
107914523	chr11:107914523:T:C	6.54656e-05	-9.99416e-11	-0.905014	7.66753e-05	-9.99416e-11	-0.887116
107915003	chr11:107915003:C:T	5.96674e-05	-9.99416e-11	-0.997753	6.97676e-05	-9.99416e-11	-0.981527
107915332	chr11:107915332:G:T	4.44958e-05	-9.99416e-11	-1.29114	5.15775e-05	-9.99416e-11	-1.28361
107917832	chr11:107917832:GTGTACAAAAT:G	5.21535e-05	-9.99416e-11	-1.13235	6.05272e-05	-9.99416e-11	-1.1236
107918350	chr11:107918350:A:C	5.59846e-05	-9.99416e-11	-1.06146	6.49082e-05	-9.99416e-11	-1.05372
107918376	chr11:107918376:T:C	6.68628e-05	-9.99416e-11	-0.883896	7.85485e-05	-9.99416e-11	-0.86298
107918447	chr11:107918447:T:C	2.20956e-05	-1.00804	-0.983117	2.55704e-05	-0.993787	-0.991475
107918485	chr11:107918485:G:A	0.000924854	1.7431	-3.91713e-10	0.000932398	1.61106	-3.91713e-10
107918571	chr11:107918571:C:T	4.06483e-05	-9.99416e-11	-1.38158	4.66955e-05	-9.99416e-11	-1.38305
107918635	chr11:107918635:T:C	7.10621e-05	-9.99416e-11	-0.822984	8.35905e-05	-9.99416e-11	-0.800767
107919174	chr11:107919174:A:G	4.12114e-05	-9.99416e-11	-1.36782	4.7324e-05	-9.99416e-11	-1.36968
107919252	chr11:107919252:T:C	6.64503e-05	-9.99416e-11	-0.890084	7.80553e-05	-9.99416e-11	-0.869279
107919422	chr11:107919422:G:C	0.000108808	0.987482	-1.38444	0.000141758	1.10875	-1.38132
107919695	chr11:107919695:T:G	9.90183e-05	0.728712	-1.21995	0.000126477	0.844078	-1.23072
107919826	chr11:107919826:C:A	1.17741e-05	-1.3896	-1.23103	1.33843e-05	-1.39985	-1.23276
107920399	chr11:107920399:G:A	0.000260355	-0.488702	0.964209	0.000288431	-0.490864	0.928623
107920405	chr11:107920405:C:T	1.25472e-05	-1.19722	-1.35982	1.50608e-05	-1.15988	-1.35473
107920473	chr11:107920473:C:T	6.5802e-05	-9.99416e-11	-0.899888	7.72827e-05	-9.99416e-11	-0.879226
107920488	chr11:107920488:G:A	4.91375e-05	-9.99416e-11	-1.19192	5.71392e-05	-9.99416e-11	-1.18121
107920525	chr11:107920525:G:A	0.000342127	-9.99416e-11	0.748643	0.00037731	-9.99416e-11	0.706372
107920653	chr11:107920653:T:C	6.29023e-05	-9.99416e-11	-0.944955	7.38072e-05	-9.99416e-11	-0.92524
107921269	chr11:107921269:T:C	1.36236e-05	-1.33033	-1.1444	1.39175e-05	-1.43988	-1.15367
107921372	chr11:107921372:A:G	1.59266e-05	-1.3441	-0.974449	1.91669e-05	-1.31669	-0.956827
107921449	chr11:107921449:A:T	1.55169e-05	-1.37759	-0.96702	1.86059e-05	-1.35376	-0.949453
107921453	chr11:107921453:TAA:T	1.12434e-05	-1.26807	-1.39869	1.27937e-05	-1.29879	-1.37896
107921618	chr11:107921618:G:A	1.61411e-05	-1.35772	-0.947451	1.61308e-05	-1.46412	-0.981846
107921632	chr11:107921632:G:A	3.96843e-05	-9.99416e-11	-1.40558	4.56567e-05	-9.99416e-11	-1.40555
107921648	chr11:107921648:C:A	4.20036e-05	-9.99416e-11	-1.34878	4.795e-05	-9.99416e-11	-1.35654
107921687	chr11:107921687:T:A	0.000355716	-0.287372	1.07497	0.000393776	-0.28971	1.0388
107921707	chr11:107921707:A:G	6.18871e-05	-9.99416e-11	-0.961227	7.25953e-05	-9.99416e-11	-0.941797
107922686	chr11:107922686:C:A	1.98324e-05	-1.36356	-0.735656	2.05977e-05	-1.46069	-0.740823
107922692	chr11:107922692:G:A	6.46577e-05	-9.99416e-11	-0.917431	7.59122e-05	-9.99416e-11	-0.897119
107922768	chr11:107922768:T:A	1.812e-05	-1.3168	-0.872721	2.19418e-05	-1.28704	-0.851263
107922774	chr11:107922774:C:T	4.10721e-05	-9.99416e-11	-1.37121	4.71668e-05	-9.99416e-11	-1.37301
107922923	chr11:107922923:A:C	5.67881e-05	-9.99416e-11	-1.04721	6.59225e-05	-9.99416e-11	-1.03822
107923083	chr11:107923083:A:G	6.58786e-05	-9.99416e-11	-0.898725	7.73751e-05	-9.99416e-11	-0.878031
107923307	chr11:107923307:A:T	4.08619e-05	-9.99416e-11	-1.37634	4.71564e-05	-9.99416e-11	-1.37323
107923435	chr11:107923435:C:T	5.96437e-05	-9.99416e-11	-0.998149	6.96226e-05	-9.99416e-11	-0.983607
107923857	chr11:107923857:A:G	4.2527e-05	-9.99416e-11	-1.3364	4.8733e-05	-9.99416e-11	-1.34034
107924135	chr11:107924135:C:T	1.63198e-05	-1.36083	-0.933331	1.96238e-05	-1.33482	-0.915139
107924526	chr11:107924526:G:A	1.61913e-05	-1.35321	-0.948851	1.94743e-05	-1.32665	-0.930953
107924535	chr11:107924535:G:A	6.57614e-05	-9.99416e-11	-0.900506	7.7234e-05	-9.99416e-11	-0.879857
107924640	chr11:107924640:C:CAG	2.58204e-05	-1.08841	-0.746966	2.97225e-05	-1.07624	-0.758548
107924662	chr11:107924662:G:C	6.59062e-05	-9.99416e-11	-0.898305	7.7408e-05	-9.99416e-11	-0.877607
107924835	chr11:107924835:C:T	1.70869e-05	-1.37024	-0.877985	1.71632e-05	-1.46905	-0.914878
107924994	chr11:107924994:A:G	1.1643e-05	-1.23364	-1.39819	1.323e-05	-1.2662	-1.37801
107924996	chr11:107924996:A:G	3.57633e-05	-1.50962	-3.91713e-10	4.18996e-05	-1.49142	-3.91713e-10
107925570	chr11:107925570:C:G	6.54404e-05	-9.99416e-11	-0.905399	7.68506e-05	-9.99416e-11	-0.884834
107925656	chr11:107925656:G:A	6.26898e-05	-9.99416e-11	-0.94834	7.36565e-05	-9.99416e-11	-0.927284
107925792	chr11:107925792:A:G	6.59841e-05	-9.99416e-11	-0.897124	7.75013e-05	-9.99416e-11	-0.876402
107925793	chr11:107925793:C:T	1.26729e-05	-1.15399	-1.39308	1.44108e-05	-1.16886	-1.38986
107925894	chr11:107925894:A:T	4.93211e-05	-9.99416e-11	-1.18819	5.67491e-05	-9.99416e-11	-1.18806
107925991	chr11:107925991:A:G	4.2426e-05	-9.99416e-11	-1.33878	4.86844e-05	-9.99416e-11	-1.34134
107926033	chr11:107926033:A:T	0.00011635	1.07551	-1.40545	0.000151454	1.19846	-1.40487
107926362	chr11:107926362:A:G	6.33657e-05	-9.99416e-11	-0.937616	7.43906e-05	-9.99416e-11	-0.917367
107926459	chr11:107926459:G:A	4.17035e-05	-9.99416e-11	-1.35595	4.79292e-05	-9.99416e-11	-1.35697
107926956	chr11:107926956:T:C	6.26147e-05	-9.99416e-11	-0.949539	7.34884e-05	-9.99416e-11	-0.929569
107927111	chr11:107927111:C:T	6.3166e-05	-9.99416e-11	-0.940773	7.41456e-05	-9.99416e-11	-0.920666
107927189	chr11:107927189:C:A	6.30597e-05	-9.99416e-11	-0.942457	7.40181e-05	-9.99416e-11	-0.922386
107927196	chr11:107927196:TA:T	6.35839e-05	-9.99416e-11	-0.934178	7.46473e-05	-9.99416e-11	-0.913922
107927201	chr11:107927201:A:G	6.36765e-05	-9.99416e-11	-0.932723	7.47599e-05	-9.99416e-11	-0.912414
107927348	chr11:107927348:A:G	1.62706e-05	-1.3784	-0.918772	1.95421e-05	-1.35378	-0.900339
107927799	chr11:107927799:T:C	4.23991e-05	-9.99416e-11	-1.33941	4.83709e-05	-9.99416e-11	-1.3478
107928226	chr11:107928226:G:A	0.000194258	-1.37564	1.55829	0.000179848	-1.48129	1.44671
107928919	chr11:107928919:C:G	6.48075e-05	-9.99416e-11	-0.915117	7.61143e-05	-9.99416e-11	-0.894461
107929059	chr11:107929059:C:T	1.62057e-05	-1.04442	-1.25676	1.79519e-05	-1.08002	-1.25898
107929642	chr11:107929642:A:C	5.89634e-05	-9.99416e-11	-1.00962	6.91014e-05	-9.99416e-11	-0.991121
107930726	chr11:107930726:T:C	4.1624e-05	-0.965485	-0.392376	4.82347e-05	-0.951385	-0.399232
107931046	chr11:107931046:T:C	1.56304e-05	-1.43989	-0.897432	1.87184e-05	-1.42068	-0.876505
107931112	chr11:107931112:G:A	1.81789e-05	-1.35937	-0.826911	2.19078e-05	-1.33335	-0.806503
107931415	chr11:107931415:T:C	1.77538e-05	-1.3641	-0.845845	2.13787e-05	-1.33845	-0.825851
107931832	chr11:107931832:C:T	6.54446e-05	-9.99416e-11	-0.905335	7.6564e-05	-9.99416e-11	-0.888569
107931833	chr11:107931833:G:A	6.61474e-05	-9.99416e-11	-0.894652	7.77286e-05	-9.99416e-11	-0.873473
107932015	chr11:107932015:AC:A	1.25771e-05	-1.15009	-1.40457	1.42715e-05	-1.16509	-1.40334
107932070	chr11:107932070:C:A	6.79128e-05	-9.99416e-11	-0.868313	7.98381e-05	-9.99416e-11	-0.846696
107932417	chr11:107932417:T:C	2.59669e-05	-1.15137	-0.678344	3.00568e-05	-1.13363	-0.689978
107932786	chr11:107932786:C:G	4.19734e-05	-9.99416e-11	-1.3495	4.79179e-05	-9.99416e-11	-1.35721
107932947	chr11:107932947:G:A	1.3188e-05	-1.25699	-1.25024	1.57208e-05	-1.22512	-1.2466
107933217	chr11:107933217:G:A	1.24251e-05	-1.16179	-1.40503	1.41018e-05	-1.1764	-1.40399
107933691	chr11:107933691:T:TC	5.62003e-05	-9.99416e-11	-1.05762	6.52339e-05	-9.99416e-11	-1.04872
107933721	chr11:107933721:C:T	6.31764e-05	-9.99416e-11	-0.940607	7.41633e-05	-9.99416e-11	-0.920427
107933763	chr11:107933763:C:T	1.49953e-05	-1.47468	-0.90412	1.60626e-05	-1.51549	-0.934709
107933764	chr11:107933764:G:A	4.16986e-05	-9.99416e-11	-1.35607	4.78055e-05	-9.99416e-11	-1.35956
107933815	chr11:107933815:T:C	0.000115953	1.07244	-1.4058	0.000150814	1.19532	-1.40597
107933845	chr11:107933845:G:A	1.63829e-05	-1.43226	-0.858038	1.74084e-05	-1.49899	-0.870755
107934440	chr11:107934440:G:A	6.8957e-05	-9.99416e-11	-0.853055	8.11299e-05	-9.99416e-11	-0.830645
107934561	chr11:107934561:A:C	5.26946e-05	-1.12202	-3.91713e-10	6.60712e-05	-1.03596	-3.91713e-10
107934573	chr11:107934573:G:T	2.9369e-05	-0.698354	-1.00825	3.36602e-05	-0.684648	-1.02573
107934579	chr11:107934579:A:G	4.27116e-05	-9.99416e-11	-1.33207	4.90172e-05	-9.99416e-11	-1.33453
107934834	chr11:107934834:T:C	7.17896e-05	-9.99416e-11	-0.812799	8.45452e-05	-9.99416e-11	-0.78941
107934894	chr11:107934894:A:T	2.04177e-05	-1.37635	-0.693781	2.047e-05	-1.48056	-0.727177
107935043	chr11:107935043:TCCATGTTTTTTC:T	4.51243e-05	-1.27712	-3.91713e-10	5.18617e-05	-1.27812	-3.91713e-10
107935263	chr11:107935263:A:G	1.28905e-05	-1.15172	-1.37832	1.44401e-05	-1.1777	-1.37899
107935275	chr11:107935275:C:G	6.99058e-05	-9.99416e-11	-0.839389	8.22711e-05	-9.99416e-11	-0.816677
107935376	chr11:107935376:TTC:T	7.31998e-05	-9.99416e-11	-0.793346	8.62262e-05	-9.99416e-11	-0.769723
107935441	chr11:107935441:C:T	4.33299e-05	-9.99416e-11	-1.31769	4.96859e-05	-9.99416e-11	-1.32097
107935639	chr11:107935639:G:A	1.18134e-05	-1.23648	-1.38083	1.34109e-05	-1.24052	-1.39011
107935662	chr11:107935662:C:T	8.90615e-06	-1.49929	-1.40051	1.01411e-05	-1.51216	-1.39794
107935704	chr11:107935704:C:T	7.15703e-05	-9.99416e-11	-0.815858	8.42703e-05	-9.99416e-11	-0.792668
107935986	chr11:107935986:A:T	2.48591e-05	-1.18058	-0.692737	3.00746e-05	-1.15374	-0.669276
107936199	chr11:107936199:G:A	1.38925e-05	-1.15996	-1.29523	1.3432e-05	-1.32622	-1.30284
107936405	chr11:107936405:ATCCCACTGGCTTATCTTCTCTTC:A	2.53793e-05	-1.184	-0.668608	2.47931e-05	-1.34278	-0.673351
107937018	chr11:107937018:A:C	3.65411e-05	-1.4881	-3.91713e-10	4.25628e-05	-1.47572	-3.91713e-10
107937169	chr11:107937169:T:C	4.09983e-05	-9.99416e-11	-1.37301	4.73074e-05	-9.99416e-11	-1.37003
107937340	chr11:107937340:G:A	1.21169e-05	-1.24017	-1.35177	1.36317e-05	-1.26267	-1.35163
107938082	chr11:107938082:G:A	4.02732e-05	-9.99416e-11	-1.39085	4.64473e-05	-9.99416e-11	-1.38838
107938116	chr11:107938116:A:C	4.77486e-05	-9.99416e-11	-1.22059	5.53346e-05	-9.99416e-11	-1.2133
107938133	chr11:107938133:C:T	5.73439e-05	-9.99416e-11	-1.03747	6.70225e-05	-9.99416e-11	-1.02167
107938268	chr11:107938268:G:A	1.24724e-05	-1.37715	-1.18588	1.45736e-05	-1.36154	-1.18594
107938604	chr11:107938604:A:T	1.68005e-05	-1.16662	-1.09851	1.96534e-05	-1.14867	-1.09978
107939102	chr11:107939102:G:A	6.97281e-05	-9.99416e-11	-0.841935	8.20605e-05	-9.99416e-11	-0.81924
107939372	chr11:107939372:C:T	3.57572e-05	-1.50979	-3.91713e-10	4.14285e-05	-1.50273	-3.91713e-10
107939481	chr11:107939481:G:T	4.73224e-05	-9.99416e-11	-1.22955	5.42341e-05	-9.99416e-11	-1.23339
107939719	chr11:107939719:G:T	6.97437e-05	-9.99416e-11	-0.841711	8.20782e-05	-9.99416e-11	-0.819024
107939930	chr11:107939930:A:G	6.95692e-05	-9.99416e-11	-0.844216	8.1867e-05	-9.99416e-11	-0.8216
107940041	chr11:107940041:T:C	4.18105e-05	-9.99416e-11	-1.35339	4.82959e-05	-9.99416e-11	-1.34935
107940297	chr11:107940297:T:G	1.15408e-05	-1.2636	-1.37705	1.30769e-05	-1.2783	-1.37755
107940309	chr11:107940309:G:A	0.00122252	2.02213	-3.91713e-10	0.00122094	1.88068	-3.91713e-10
107940328	chr11:107940328:G:A	1.47149e-05	-1.10307	-1.29461	1.64472e-05	-1.11508	-1.31146
107940333	chr11:107940333:C:T	6.39411e-05	-9.99416e-11	-0.928576	7.52138e-05	-9.99416e-11	-0.906362
107940681	chr11:107940681:T:C	7.01227e-05	-9.99416e-11	-0.836292	8.2532e-05	-9.99416e-11	-0.813511
107940937	chr11:107940937:C:G	6.93892e-05	-9.99416e-11	-0.846807	8.1476e-05	-9.99416e-11	-0.826388
107941617	chr11:107941617:G:C	4.00638e-05	-0.890544	-0.505521	4.59118e-05	-0.88113	-0.518843
107942398	chr11:107942398:A:G	7.15713e-05	-9.99416e-11	-0.815844	8.42675e-05	-9.99416e-11	-0.7927
107942415	chr11:107942415:G:C	1.08278e-05	-1.38512	-1.3193	1.14514e-05	-1.47969	-1.30889
107942737	chr11:107942737:G:T	6.65363e-05	0.515951	-1.40474	8.52525e-05	0.624267	-1.40535
107942944	chr11:107942944:T:C	6.97717e-05	-9.99416e-11	-0.841309	8.21073e-05	-9.99416e-11	-0.818669
107943151	chr11:107943151:G:A	1.24556e-05	-1.25058	-1.31378	1.40674e-05	-1.25385	-1.32899
107943184	chr11:107943184:A:G	1.1652e-05	-1.3344	-1.29667	1.31298e-05	-1.34527	-1.30654
107943293	chr11:107943293:T:C	1.04812e-05	-1.38852	-1.34843	1.1463e-05	-1.43991	-1.34766
107943305	chr11:107943305:C:T	6.99058e-05	-9.99416e-11	-0.839389	8.22711e-05	-9.99416e-11	-0.816677
107943865	chr11:107943865:C:T	3.96713e-05	-9.99416e-11	-1.40591	4.56388e-05	-9.99416e-11	-1.40594
107944316	chr11:107944316:C:T	4.74404e-05	-9.99416e-11	-1.22706	5.43591e-05	-9.99416e-11	-1.23108
107944473	chr11:107944473:G:C	1.59644e-05	-0.941458	-1.37472	1.47785e-05	-1.15976	-1.37376
107945001	chr11:107945001:G:A	1.98637e-05	-1.10225	-0.995393	2.39364e-05	-1.07282	-0.978475
107945116	chr11:107945116:G:A	9.44589e-06	-1.44758	-1.39338	1.02921e-05	-1.50672	-1.3886
107945159	chr11:107945159:A:G	1.1291e-05	-1.2577	-1.40483	1.27286e-05	-1.27788	-1.40497
107946612	chr11:107946612:A:G	4.3465e-05	-1.31458	-3.91713e-10	4.96161e-05	-1.32238	-3.91713e-10
107946629	chr11:107946629:C:T	4.2581e-05	-9.99416e-11	-1.33513	4.93581e-05	-9.99416e-11	-1.3276
107946668	chr11:107946668:G:T	9.05582e-06	-1.50208	-1.38105	1.03708e-05	-1.51314	-1.37457
107946781	chr11:107946781:T:A	8.1475e-05	-9.99416e-11	-0.686243	9.54053e-05	-9.99416e-11	-0.668563
107946789	chr11:107946789:A:T	4.08135e-05	-9.99416e-11	-1.37752	4.71497e-05	-9.99416e-11	-1.37337
107947250	chr11:107947250:C:T	0.000190649	0.163897	-3.91713e-10	0.000252688	0.305459	-3.91713e-10
107947263	chr11:107947263:G:A	4.7363e-05	-9.99416e-11	-1.2287	5.34579e-05	-9.99416e-11	-1.2478
107947298	chr11:107947298:A:G	4.17565e-05	-9.99416e-11	-1.35468	4.83494e-05	-9.99416e-11	-1.34824
107947309	chr11:107947309:A:G	4.20032e-05	-9.99416e-11	-1.34879	4.86332e-05	-9.99416e-11	-1.34239
107947399	chr11:107947399:G:A	8.78791e-05	-9.99416e-11	-0.610577	0.000102776	-9.99416e-11	-0.594143
107947473	chr11:107947473:T:C	4.0838e-05	-9.99416e-11	-1.37693	4.72119e-05	-9.99416e-11	-1.37205
107947832	chr11:107947832:A:C	4.01607e-05	-9.99416e-11	-1.39365	4.61687e-05	-9.99416e-11	-1.39439
107948097	chr11:107948097:A:G	4.15954e-05	-9.99416e-11	-1.35855	4.77826e-05	-9.99416e-11	-1.36003
107948239	chr11:107948239:G:A	0.000155753	-0.0382645	-3.91713e-10	0.000148558	-0.225719	-3.91713e-10
107948346	chr11:107948346:GCTT:G	5.09731e-05	-1.15524	-3.91713e-10	5.33656e-05	-1.24953	-3.91713e-10
107948509	chr11:107948509:C:A	3.96685e-05	-9.99416e-11	-1.40598	4.56392e-05	-9.99416e-11	-1.40593
107948532	chr11:107948532:G:A	9.36394e-06	-1.50841	-1.34126	1.08604e-05	-1.50894	-1.33264
107948793	chr11:107948793:C:T	3.96777e-05	-9.99416e-11	-1.40575	4.56602e-05	-9.99416e-11	-1.40547
107948931	chr11:107948931:A:G	3.67008e-05	-1.48374	-3.91713e-10	4.27557e-05	-1.4712	-3.91713e-10
107949215	chr11:107949215:G:A	1.33577e-05	-1.10466	-1.38978	1.45038e-05	-1.14846	-1.40382
107949294	chr11:107949294:A:G	4.157e-05	-9.99416e-11	-1.35916	4.81188e-05	-9.99416e-11	-1.35302
107949357	chr11:107949357:A:C	2.21548e-05	-1.14487	-0.84362	2.68266e-05	-1.11602	-0.821279
107949537	chr11:107949537:G:A	3.97845e-05	-1.40306	-3.91713e-10	4.55205e-05	-1.40853	-3.91713e-10
107950097	chr11:107950097:A:G	3.96688e-05	-9.99416e-11	-1.40597	4.56455e-05	-9.99416e-11	-1.40579
107950112	chr11:107950112:G:A	1.53401e-05	-1.04432	-1.31175	1.44595e-05	-1.23854	-1.31681
107950243	chr11:107950243:T:G	5.19141e-05	-9.99416e-11	-1.13695	5.84292e-05	-9.99416e-11	-1.15888
107950269	chr11:107950269:T:C	4.4604e-05	-9.99416e-11	-1.28871	5.10174e-05	-9.99416e-11	-1.29453
107950674	chr11:107950674:G:C	4.16003e-05	-9.99416e-11	-1.35843	4.81562e-05	-9.99416e-11	-1.35225
107951218	chr11:107951218:G:A	1.18026e-05	-1.22724	-1.39097	1.17106e-05	-1.38069	-1.38551
107951736	chr11:107951736:C:T	7.93261e-05	-9.99416e-11	-0.71297	9.28447e-05	-9.99416e-11	-0.695768
107952142	chr11:107952142:G:A	5.50028e-05	-9.99416e-11	-1.07915	6.31827e-05	-9.99416e-11	-1.08067
107952303	chr11:107952303:C:T	1.72359e-05	-1.06075	-1.17879	1.64495e-05	-1.26065	-1.16575
107952581	chr11:107952581:C:G	0.000162605	1.39403	-1.38924	0.000123695	0.980738	-1.38962
107953332	chr11:107953332:C:T	0.000199562	-9.99416e-11	0.209589	0.000220903	-9.99416e-11	0.171025
107953365	chr11:107953365:A:T	2.02007e-05	-1.16675	-0.914071	2.31415e-05	-1.15657	-0.928503
107953376	chr11:107953376:G:T	1.20071e-05	-1.5121	-1.08894	1.34785e-05	-1.51363	-1.11198
107954038	chr11:107954038:G:T	2.60718e-05	-0.709824	-1.11586	2.17403e-05	-0.989674	-1.15786
107954244	chr11:107954244:G:T	4.02929e-05	-9.99416e-11	-1.39036	4.65426e-05	-9.99416e-11	-1.38633
107954459	chr11:107954459:C:G	1.84626e-05	-0.906534	-1.26426	1.62778e-05	-1.14612	-1.29078
107954479	chr11:107954479:G:A	1.0571e-05	-1.32545	-1.40297	1.20306e-05	-1.33679	-1.40246
107954513	chr11:107954513:G:A	3.84102e-05	-0.473478	-0.964737	3.26245e-05	-0.775365	-0.966267
107954901	chr11:107954901:A:G	3.94601e-05	-1.01988	-0.391371	4.86089e-05	-0.985911	-0.356979
107955275	chr11:107955275:G:A	0.000360211	-9.99416e-11	0.800151	0.00039775	-9.99416e-11	0.759126
107955457	chr11:107955457:G:A	3.20254e-05	-1.01194	-0.608069	3.96989e-05	-0.975313	-0.570061
107955777	chr11:107955777:G:A	3.29442e-05	-1.03209	-0.559635	4.08558e-05	-0.996196	-0.520452
107955970	chr11:107955970:A:G	4.33622e-05	-9.99416e-11	-1.31695	4.96472e-05	-9.99416e-11	-1.32176
107956232	chr11:107956232:A:G	1.0477e-05	-1.37379	-1.36357	1.18315e-05	-1.38873	-1.36719
107956531	chr11:107956531:G:A	4.12949e-05	-9.99416e-11	-1.3658	4.78244e-05	-9.99416e-11	-1.35916
107956758	chr11:107956758:G:A	3.38489e-05	-0.994897	-0.569736	4.19825e-05	-0.957403	-0.532041
107956908	chr11:107956908:G:A	1.7061e-05	-1.33626	-0.913483	1.69475e-05	-1.45156	-0.945009
107957281	chr11:107957281:A:C	1.78965e-05	-0.899917	-1.30202	2.19172e-05	-0.857345	-1.28208
107957416	chr11:107957416:A:G	5.49652e-05	-9.99416e-11	-1.07984	6.37647e-05	-9.99416e-11	-1.0715
107957541	chr11:107957541:T:C	0.000129074	-0.226151	-3.91713e-10	0.000134307	-0.326567	-3.91713e-10
107957550	chr11:107957550:A:G	3.67694e-05	-1.48187	-3.91713e-10	4.28519e-05	-1.46895	-3.91713e-10
107957635	chr11:107957635:C:T	2.51206e-05	-0.788023	-1.07483	2.09814e-05	-1.05449	-1.12858
107958276	chr11:107958276:C:T	1.32398e-05	-1.13427	-1.36904	1.48818e-05	-1.15827	-1.36829
107958292	chr11:107958292:C:G	3.98227e-05	-9.99416e-11	-1.4021	4.57581e-05	-9.99416e-11	-1.40333
107959071	chr11:107959071:G:T	4.05371e-05	-9.99416e-11	-1.38432	4.68667e-05	-9.99416e-11	-1.37939
107959292	chr11:107959292:A:G	0.00010065	0.39836	-0.873249	7.49231e-05	-0.0315793	-0.878655
107959346	chr11:107959346:C:T	5.04607e-05	-9.99416e-11	-1.16534	5.7573e-05	-9.99416e-11	-1.17364
107959382	chr11:107959382:TA:T	0.000299487	-9.99416e-11	0.615534	0.0003312	-9.99416e-11	0.576025
107959838	chr11:107959838:G:T	4.96567e-05	-9.99416e-11	-1.18141	5.64937e-05	-9.99416e-11	-1.19257
107959888	chr11:107959888:G:A	7.90985e-05	0.214009	-0.929854	6.02072e-05	-0.192865	-0.936039
107960009	chr11:107960009:A:G	9.46768e-05	0.194809	-0.730878	7.22167e-05	-0.210383	-0.736642
107960142	chr11:107960142:G:A	2.67232e-05	-0.766269	-1.03474	2.22869e-05	-1.0372	-1.0855
107960269	chr11:107960269:C:T	4.03599e-05	-9.99416e-11	-1.3887	4.66385e-05	-9.99416e-11	-1.38427
107960588	chr11:107960588:G:A	8.66271e-05	0.242344	-0.86727	6.56637e-05	-0.168087	-0.874064
107961630	chr11:107961630:A:G	8.21566e-05	-9.99416e-11	-0.677911	9.62284e-05	-9.99416e-11	-0.659971
107961677	chr11:107961677:TAATC:T	5.48162e-05	-9.99416e-11	-1.08255	6.1343e-05	-9.99416e-11	-1.11022
107961872	chr11:107961872:G:T	1.17876e-05	-1.24381	-1.37567	1.33771e-05	-1.25509	-1.37807
107962438	chr11:107962438:A:T	4.61247e-05	-1.25519	-3.91713e-10	5.1076e-05	-1.29338	-3.91713e-10
107962819	chr11:107962819:G:A	2.85616e-05	-0.673863	-1.06061	2.34416e-05	-0.962756	-1.10943
107962955	chr11:107962955:G:A	6.75575e-05	-0.873559	-3.91713e-10	8.03085e-05	-0.840821	-3.91713e-10
107963148	chr11:107963148:T:C	4.16994e-05	-9.99416e-11	-1.35605	4.82787e-05	-9.99416e-11	-1.34971
107963168	chr11:107963168:G:A	2.21983e-05	-0.685382	-1.30114	2.72858e-05	-0.614131	-1.3062
107963299	chr11:107963299:C:G	1.34704e-05	-1.11527	-1.37077	1.51114e-05	-1.13992	-1.37133
107963381	chr11:107963381:C:A	1.22264e-05	-1.18133	-1.40161	1.37533e-05	-1.20411	-1.40131
107963397	chr11:107963397:G:A	3.00438e-05	-0.579299	-1.10458	2.60821e-05	-0.863673	-1.10177
107964619	chr11:107964619:TC:T	5.88874e-05	-9.99416e-11	-1.01091	6.56953e-05	-9.99416e-11	-1.04167
107964678	chr11:107964678:C:T	1.47385e-05	-1.4656	-0.930474	1.63627e-05	-1.50618	-0.925512
107965076	chr11:107965076:A:G	3.9743e-05	-9.99416e-11	-1.40411	4.56854e-05	-9.99416e-11	-1.40492
107965191	chr11:107965191:C:T	3.97283e-05	-9.99416e-11	-1.40447	4.5673e-05	-9.99416e-11	-1.40519
107965308	chr11:107965308:A:G	0.000235055	1.57754	-1.20426	0.000209179	1.31891	-1.20242
107965661	chr11:107965661:A:G	4.06386e-05	-9.99416e-11	-1.38182	4.69611e-05	-9.99416e-11	-1.37738
107966115	chr11:107966115:G:A	4.10956e-05	-9.99416e-11	-1.37064	4.71938e-05	-9.99416e-11	-1.37243
107966391	chr11:107966391:T:C	3.96698e-05	-9.99416e-11	-1.40595	4.5637e-05	-9.99416e-11	-1.40598
107966426	chr11:107966426:A:G	3.98222e-05	-9.99416e-11	-1.40211	4.57579e-05	-9.99416e-11	-1.40333
107966991	chr11:107966991:G:T	1.10182e-05	-1.40302	-1.28397	1.25927e-05	-1.41037	-1.28321
107967006	chr11:107967006:T:C	9.1383e-06	-1.49825	-1.37581	1.02924e-05	-1.51561	-1.37968
107967019	chr11:107967019:G:A	0.000486927	1.10158	-3.91713e-10	0.000527955	1.04232	-3.91713e-10
107967070	chr11:107967070:G:GT	9.00576e-06	-1.50022	-1.38845	1.0183e-05	-1.51561	-1.39036
107967738	chr11:107967738:CTA:C	1.14298e-05	-1.40137	-1.24894	1.30643e-05	-1.40873	-1.24809
107967825	chr11:107967825:A:C	7.50698e-05	-9.99416e-11	-0.76812	8.8408e-05	-9.99416e-11	-0.744734
107968002	chr11:107968002:G:T	4.00965e-05	-9.99416e-11	-1.39525	4.62858e-05	-9.99416e-11	-1.39186
107968236	chr11:107968236:A:G	5.16824e-05	-9.99416e-11	-1.14142	6.01403e-05	-9.99416e-11	-1.13002
107968485	chr11:107968485:G:A	9.19672e-06	-1.48199	-1.3857	1.02476e-05	-1.51251	-1.38715
107968527	chr11:107968527:A:C	3.96803e-05	-9.99416e-11	-1.40568	4.56665e-05	-9.99416e-11	-1.40533
107968840	chr11:107968840:G:A	6.52616e-05	-0.908134	-3.91713e-10	8.92026e-05	-0.735786	-3.91713e-10
107968846	chr11:107968846:AATTAT:A	5.98971e-05	-9.99416e-11	-0.993909	6.81897e-05	-9.99416e-11	-1.0044
107968925	chr11:107968925:G:A	3.9702e-05	-9.99416e-11	-1.40514	4.56521e-05	-9.99416e-11	-1.40565
107969139	chr11:107969139:A:G	0.000205306	1.64381	-1.40585	0.000182072	1.3835	-1.40579
107969345	chr11:107969345:C:G	4.32595e-05	-9.99416e-11	-1.31932	4.96627e-05	-9.99416e-11	-1.32144
107969836	chr11:107969836:C:T	5.40111e-05	-9.99416e-11	-1.09735	6.28295e-05	-9.99416e-11	-1.08627
107970093	chr11:107970093:T:C	2.36385e-05	-1.19487	-0.728786	2.86163e-05	-1.16828	-0.704441
107970119	chr11:107970119:C:T	4.4905e-05	-9.99416e-11	-1.28199	5.13696e-05	-9.99416e-11	-1.28765
107970178	chr11:107970178:A:T	1.21563e-05	-1.21442	-1.37427	1.31439e-05	-1.25442	-1.39632
107970266	chr11:107970266:A:G	6.28596e-05	-9.99416e-11	-0.945634	7.05599e-05	-9.99416e-11	-0.970234
107970268	chr11:107970268:A:G	3.07791e-05	-0.95391	-0.705794	2.52727e-05	-1.19455	-0.802426
107970372	chr11:107970372:T:C	0.000443751	-9.99416e-11	1.00873	0.000487955	-9.99416e-11	0.963527
107970565	chr11:107970565:A:C	0.000273643	1.92958	-1.4043	0.000240303	1.65971	-1.4045
107970588	chr11:107970588:C:G	3.98761e-05	-9.99416e-11	-1.40076	4.581e-05	-9.99416e-11	-1.4022
107970862	chr11:107970862:G:A	3.97374e-05	-9.99416e-11	-1.40425	4.56806e-05	-9.99416e-11	-1.40502
107970902	chr11:107970902:C:A	4.00439e-05	-9.99416e-11	-1.39656	4.60013e-05	-9.99416e-11	-1.39803
107971080	chr11:107971080:G:A	6.90265e-05	-0.530105	-0.321944	8.44751e-05	-0.447979	-0.342261
107971432	chr11:107971432:G:A	3.97061e-05	-9.99416e-11	-1.40503	4.57275e-05	-9.99416e-11	-1.404
107971578	chr11:107971578:AAT:A	2.79781e-05	-1.18017	-0.574943	3.41706e-05	-1.15176	-0.543568
107971754	chr11:107971754:T:C	4.51561e-05	-9.99416e-11	-1.27641	5.1954e-05	-9.99416e-11	-1.27634
107971833	chr11:107971833:G:C	5.31122e-05	0.0345894	-1.14872	5.11438e-05	-0.157364	-1.13469
107971844	chr11:107971844:T:C	5.48757e-05	-9.99416e-11	-1.08147	6.36638e-05	-9.99416e-11	-1.07308
107972082	chr11:107972082:A:T	1.80354e-05	-0.805244	-1.38896	1.81484e-05	-0.947212	-1.3809
107972264	chr11:107972264:G:A	2.16372e-05	-0.639783	-1.37234	2.14498e-05	-0.799461	-1.36152
107972600	chr11:107972600:A:G	7.81519e-05	-9.99416e-11	-0.727884	9.28343e-05	-9.99416e-11	-0.69588
107972841	chr11:107972841:A:G	4.06155e-05	-9.99416e-11	-1.38239	4.68208e-05	-9.99416e-11	-1.38037
107972876	chr11:107972876:T:G	3.82336e-05	-1.00747	-0.435354	4.05878e-05	-1.06361	-0.459617
107973210	chr11:107973210:T:C	3.9737e-05	-9.99416e-11	-1.40426	4.56707e-05	-9.99416e-11	-1.40524
107973219	chr11:107973219:A:T	0.000108988	-9.99416e-11	-0.395301	0.000128128	-9.99416e-11	-0.373663
107973272	chr11:107973272:T:A	4.23569e-05	-9.99416e-11	-1.34041	4.86319e-05	-9.99416e-11	-1.34242
107973273	chr11:107973273:A:G	4.42763e-05	-9.99416e-11	-1.29609	5.07785e-05	-9.99416e-11	-1.29922
107973474	chr11:107973474:A:G	4.01613e-05	-9.99416e-11	-1.39363	4.65511e-05	-9.99416e-11	-1.38615
107973771	chr11:107973771:A:G	5.73497e-05	-9.99416e-11	-1.03737	6.72032e-05	-9.99416e-11	-1.01898
107973950	chr11:107973950:C:A	8.42758e-05	-9.99416e-11	-0.652443	9.78111e-05	-9.99416e-11	-0.643659
107974033	chr11:107974033:ATGT:A	8.76972e-05	-9.99416e-11	-0.612648	0.000101803	-9.99416e-11	-0.603655
107974064	chr11:107974064:C:T	5.82452e-05	-0.266696	-0.755181	5.56955e-05	-0.502995	-0.703802
107974454	chr11:107974454:G:A	8.56352e-05	-9.99416e-11	-0.636442	9.93635e-05	-9.99416e-11	-0.627911
107974572	chr11:107974572:C:T	8.78833e-05	-9.99416e-11	-0.610528	0.000101981	-9.99416e-11	-0.601911
107974639	chr11:107974639:A:G	0.000557641	2.63227	-1.39509	0.000955255	3.02144	-1.38616
107974673	chr11:107974673:T:G	4.04475e-05	-9.99416e-11	-1.38653	4.6334e-05	-9.99416e-11	-1.39082
107974806	chr11:107974806:C:T	8.55002e-05	-9.99416e-11	-0.638019	9.92057e-05	-9.99416e-11	-0.629501
107974929	chr11:107974929:G:T	0.000341321	1.68123	-0.934949	0.0012629	2.58103	-0.66656
107974994	chr11:107974994:T:G	8.85897e-05	-9.99416e-11	-0.602523	0.000102814	-9.99416e-11	-0.593774
107975028	chr11:107975028:T:C	3.26686e-05	-0.394959	-1.20516	3.0884e-05	-0.619853	-1.17661
107975135	chr11:107975135:A:C	4.68194e-05	-9.99416e-11	-1.24024	5.37636e-05	-9.99416e-11	-1.2421
107975164	chr11:107975164:C:T	8.76278e-06	-1.51216	-1.40387	1.00287e-05	-1.5154	-1.40584
107975308	chr11:107975308:G:A	4.42996e-05	-9.99416e-11	-1.29556	5.23851e-05	-9.99416e-11	-1.26807
107975602	chr11:107975602:A:G	4.46852e-05	-9.99416e-11	-1.2869	5.08912e-05	-9.99416e-11	-1.29701
107975969	chr11:107975969:G:T	1.24262e-05	-1.21844	-1.34829	2.04331e-05	-0.901366	-1.30817
107975983	chr11:107975983:T:C	0.000122921	-9.99416e-11	-0.274999	0.000142856	-9.99416e-11	-0.264859
107976033	chr11:107976033:T:G	3.1053e-05	-0.387464	-1.26338	2.92089e-05	-0.612951	-1.23927
107976071	chr11:107976071:C:T	2.29332e-05	-1.05219	-0.901765	2.38115e-05	-1.15505	-0.901473
107976106	chr11:107976106:A:G	0.000100982	-9.99416e-11	-0.471599	0.000117224	-9.99416e-11	-0.46261
107976127	chr11:107976127:T:C	4.34309e-05	0.00598748	-1.32136	7.29318e-05	0.399762	-1.33693
107976138	chr11:107976138:G:A	1.68502e-05	-1.27962	-0.98255	1.82401e-05	-1.3964	-0.926675
107976141	chr11:107976141:T:C	8.41487e-05	-9.99416e-11	-0.653952	9.76517e-05	-9.99416e-11	-0.645289
107976191	chr11:107976191:G:A	4.04811e-05	-0.195599	-1.1901	6.78465e-05	0.193596	-1.20304
107976248	chr11:107976248:A:G	1.19392e-05	-1.20197	-1.40474	1.29698e-05	-1.26027	-1.4038
107976259	chr11:107976259:C:T	8.32649e-05	-9.99416e-11	-0.664511	9.33884e-05	-9.99416e-11	-0.68993
107976330	chr11:107976330:G:A	4.28129e-05	-9.99416e-11	-1.3297	5.03752e-05	-9.99416e-11	-1.3072
107976685	chr11:107976685:T:G	5.19873e-05	-9.99416e-11	-1.13554	6.07969e-05	-9.99416e-11	-1.11916
107977045	chr11:107977045:A:G	3.72124e-05	-1.4699	-3.91713e-10	4.15764e-05	-1.49916	-3.91713e-10
107977257	chr11:107977257:A:G	0.000844853	2.24363	-0.591008	0.0039472	3.33517	-0.281104
107978193	chr11:107978193:G:A	0.00157186	1.89115	0.382322	0.00763494	2.83363	0.880167
107978740	chr11:107978740:C:G	4.0111e-05	-9.99416e-11	-1.39489	4.6254e-05	-9.99416e-11	-1.39255
107978834	chr11:107978834:C:T	0.0004038	2.31552	-1.40114	0.000720207	2.74095	-1.38811
107978988	chr11:107978988:C:CTG	4.63926e-05	-9.99416e-11	-1.2494	5.45333e-05	-9.99416e-11	-1.22788
107979187	chr11:107979187:A:G	5.81527e-05	-9.99416e-11	-1.02347	7.05965e-05	-9.99416e-11	-0.969716
107979402	chr11:107979402:A:T	4.2802e-05	-9.99416e-11	-1.32995	5.03908e-05	-9.99416e-11	-1.30689
107979426	chr11:107979426:C:T	0.405539	7.82643	-3.91713e-10	0.00152076	2.10027	-3.91713e-10
107979495	chr11:107979495:A:C	6.06808e-05	-9.99416e-11	-0.980911	7.07355e-05	-9.99416e-11	-0.967749
107979504	chr11:107979504:G:C	4.40862e-05	-9.99416e-11	-1.30039	5.21077e-05	-9.99416e-11	-1.27338
107979530	chr11:107979530:T:C	4.21414e-05	-9.99416e-11	-1.34551	4.81369e-05	-9.99416e-11	-1.35265
107979557	chr11:107979557:G:T	0.000690702	2.85689	-1.40572	0.00125709	3.30934	-1.39948
107979848	chr11:107979848:T:C	6.40331e-05	-9.99416e-11	-0.927138	7.46365e-05	-9.99416e-11	-0.914067
107979888	chr11:107979888:G:A	1.58379e-05	-1.02648	-1.29765	1.68206e-05	-1.08604	-1.31806
107979915	chr11:107979915:A:G	6.13577e-05	-9.99416e-11	-0.969818	7.47492e-05	-9.99416e-11	-0.912558
107980073	chr11:107980073:AG:A	0.00312436	2.05771	0.902741	0.0165588	3.02324	1.46474
107980121	chr11:107980121:T:G	5.43389e-05	-9.99416e-11	-1.0913	6.36282e-05	-9.99416e-11	-1.07364
107980128	chr11:107980128:A:T	4.23836e-05	-9.99416e-11	-1.33978	4.83977e-05	-9.99416e-11	-1.34724
107980854	chr11:107980854:T:A	0.00297139	2.19016	0.720086	0.0157056	3.17422	1.26085
107980867	chr11:107980867:G:T	0.000259609	-9.99416e-11	0.47264	0.000318392	-9.99416e-11	0.536587
107980907	chr11:107980907:G:A	0.00286031	1.843	1.02915	0.0139581	2.72764	1.58948
107980971	chr11:107980971:G:A	9.97742e-05	-9.99416e-11	-0.483629	0.000114893	-9.99416e-11	-0.482695
107981047	chr11:107981047:C:G	5.27718e-05	-9.99416e-11	-1.12056	6.23688e-05	-9.99416e-11	-1.09363
107981491	chr11:107981491:A:G	0.00048659	2.45901	-1.35813	0.000891264	2.89138	-1.32543
107981555	chr11:107981555:C:T	1.19861e-05	-1.31934	-1.28345	1.28194e-05	-1.42583	-1.2499
107981765	chr11:107981765:T:A	8.00275e-05	-9.99416e-11	-0.704168	9.28394e-05	-9.99416e-11	-0.695825
107982027	chr11:107982027:A:G	0.00052933	1.59591	-0.410834	0.00233954	2.6029	-0.0718899
107982134	chr11:107982134:A:G	0.00179984	1.5242	0.884716	0.00986925	2.52255	1.44793
107982174	chr11:107982174:C:T	0.000328179	2.10436	-1.39734	0.000644282	2.62096	-1.37952
107982191	chr11:107982191:A:C	4.11326e-05	-1.36974	-3.91713e-10	4.75758e-05	-1.36437	-3.91713e-10
107982616	chr11:107982616:T:A	1.46892e-05	-1.46107	-0.938359	1.65225e-05	-1.50007	-0.921903
107982733	chr11:107982733:C:T	4.42154e-05	-9.99416e-11	-1.29746	5.05313e-05	-9.99416e-11	-1.3041
107982928	chr11:107982928:C:T	0.00021803	-9.99416e-11	0.298095	0.000263996	-9.99416e-11	0.349236
107982993	chr11:107982993:C:T	5.33908e-05	-9.99416e-11	-1.1089	6.21655e-05	-9.99416e-11	-1.0969
107983058	chr11:107983058:G:A	8.37472e-05	-9.99416e-11	-0.658736	9.75139e-05	-9.99416e-11	-0.646701
107983492	chr11:107983492:G:A	0.00111126	3.32976	-1.40305	0.00275702	4.10101	-1.4058
107983510	chr11:107983510:A:G	4.34111e-05	-9.99416e-11	-1.31582	4.95033e-05	-9.99416e-11	-1.32466
107984371	chr11:107984371:A:G	0.000304116	2.03617	-1.4053	0.00058228	2.53769	-1.39744
107984410	chr11:107984410:A:G	2.11216e-05	-1.31146	-0.724787	2.34877e-05	-1.42154	-0.648686
107984469	chr11:107984469:G:A	5.886e-05	-9.99416e-11	-1.01138	6.83133e-05	-9.99416e-11	-1.00259
107984472	chr11:107984472:T:G	2.15927e-05	-1.2865	-0.727679	2.38203e-05	-1.40445	-0.651707
107984841	chr11:107984841:C:T	0.000361684	2.21009	-1.40586	0.00070025	2.72774	-1.403
107985247	chr11:107985247:C:T	4.36761e-05	0.0410441	-1.35078	0.000126597	1.02013	-1.40582
107985293	chr11:107985293:A:T	0.000825006	1.26986	0.358993	0.00406657	2.22848	0.855381
107985525	chr11:107985525:G:A	0.00127992	1.46257	0.605443	0.00669617	2.45263	1.12996
107985576	chr11:107985576:C:A	4.41637e-05	-9.99416e-11	-1.29863	5.22045e-05	-9.99416e-11	-1.27153
107985729	chr11:107985729:G:A	0.000237744	-9.99416e-11	0.384657	0.000290566	-9.99416e-11	0.445133
107985745	chr11:107985745:G:A	4.18328e-05	-9.99416e-11	-1.35286	4.77849e-05	-9.99416e-11	-1.35999
107985795	chr11:107985795:G:A	5.23866e-05	-9.99416e-11	-1.12789	6.20295e-05	-9.99416e-11	-1.09909
107985824	chr11:107985824:G:A	0.00112624	1.4427	0.497402	0.00579872	2.42969	1.009
107986088	chr11:107986088:T:C	8.10463e-05	-9.99416e-11	-0.691518	9.07625e-05	-9.99416e-11	-0.71845
107986159	chr11:107986159:G:A	4.4991e-05	-9.99416e-11	-1.28008	5.13907e-05	-9.99416e-11	-1.28724
107986214	chr11:107986214:A:G	4.99678e-05	-9.99416e-11	-1.17516	5.78009e-05	-9.99416e-11	-1.16969
107986234	chr11:107986234:T:C	4.57175e-05	-9.99416e-11	-1.26406	5.2825e-05	-9.99416e-11	-1.25971
107986419	chr11:107986419:T:C	0.000438628	2.31155	-1.31443	0.000823434	2.77551	-1.28872
107986668	chr11:107986668:G:C	5.81492e-05	-9.99416e-11	-1.02353	6.82159e-05	-9.99416e-11	-1.00402
107986707	chr11:107986707:A:G	5.09184e-05	-9.99416e-11	-1.15631	5.98221e-05	-9.99416e-11	-1.13532
107986765	chr11:107986765:A:G	4.10867e-05	-9.99416e-11	-1.37085	4.70522e-05	-9.99416e-11	-1.37544
107987253	chr11:107987253:T:C	9.91751e-05	-9.99416e-11	-0.489651	0.000122311	-9.99416e-11	-0.420129
107987843	chr11:107987843:C:G	0.000574859	2.6298	-1.36221	0.00117565	3.17277	-1.32989
107987916	chr11:107987916:T:C	9.96532e-05	0.0657671	-0.550609	0.000132334	0.146187	-0.487552
107988480	chr11:107988480:T:G	0.000226356	1.67478	-1.33921	0.000791151	2.69977	-1.25298
107988602	chr11:107988602:C:T	1.21265e-05	-1.32264	-1.2685	1.32091e-05	-1.35968	-1.28611
107988614	chr11:107988614:C:T	3.99188e-05	-9.99416e-11	-1.39969	4.6182e-05	-9.99416e-11	-1.39411
107988956	chr11:107988956:G:A	0.000133425	-9.99416e-11	-0.192995	0.000155053	-9.99416e-11	-0.182931
107988960	chr11:107988960:G:A	1.01266e-05	-1.43313	-1.33824	1.12532e-05	-1.45632	-1.34973
107989041	chr11:107989041:A:C	7.40866e-05	-9.99416e-11	-0.781304	8.37824e-05	-9.99416e-11	-0.798473
107989079	chr11:107989079:G:A	0.00058883	2.69561	-1.40401	0.00118591	3.24571	-1.39414
107989260	chr11:107989260:AT:A	4.98256e-05	-9.99416e-11	-1.17801	5.81821e-05	-9.99416e-11	-1.16312
107989710	chr11:107989710:C:G	6.73825e-05	-9.99416e-11	-0.876153	8.06628e-05	-9.99416e-11	-0.836418
107989788	chr11:107989788:T:A	8.70341e-05	-9.99416e-11	-0.620239	0.000106629	-9.99416e-11	-0.55734
107990323	chr11:107990323:G:T	3.1209e-05	-0.337543	-1.30829	3.733e-05	-0.330626	-1.27627
107990508	chr11:107990508:T:C	4.33307e-05	-9.99416e-11	-1.31768	5.04251e-05	-9.99416e-11	-1.30621
107990887	chr11:107990887:T:C	3.61208e-05	-1.49967	-3.91713e-10	4.1133e-05	-1.50989	-3.91713e-10
107990912	chr11:107990912:G:C	1.16986e-05	-1.23141	-1.39566	1.28076e-05	-1.27581	-1.40084
107990940	chr11:107990940:CTCT:C	1.5741e-05	-1.48213	-0.848146	1.92373e-05	-1.43943	-0.83042
107990966	chr11:107990966:C:T	2.36192e-05	-1.21898	-0.705503	2.48194e-05	-1.35741	-0.657656
107991222	chr11:107991222:T:C	3.97877e-05	-9.99416e-11	-1.40298	4.57707e-05	-9.99416e-11	-1.40305
107991501	chr11:107991501:G:A	5.2435e-05	0.279018	-1.40598	4.40264e-05	-0.0359284	-1.40598
107991603	chr11:107991603:C:T	4.03938e-05	-9.99416e-11	-1.38786	4.64924e-05	-9.99416e-11	-1.38741
107991804	chr11:107991804:C:G	4.21326e-05	-9.99416e-11	-1.34572	4.85339e-05	-9.99416e-11	-1.34443
107992160	chr11:107992160:A:G	0.000246921	1.37077	-0.948243	0.00020076	1.04952	-0.974106
107992172	chr11:107992172:G:A	4.49295e-05	-9.99416e-11	-1.28144	5.17414e-05	-9.99416e-11	-1.28044
107992443	chr11:107992443:C:T	3.96807e-05	-9.99416e-11	-1.40567	4.56806e-05	-9.99416e-11	-1.40502
107992446	chr11:107992446:C:T	4.60243e-05	-9.99416e-11	-1.25737	5.40553e-05	-9.99416e-11	-1.23669
107992451	chr11:107992451:A:G	4.08678e-05	-9.99416e-11	-1.3762	4.68902e-05	-9.99416e-11	-1.37889
107993004	chr11:107993004:C:T	1.66177e-05	-1.14271	-1.13336	1.73945e-05	-1.26498	-1.10556
107993009	chr11:107993009:T:C	7.13522e-05	-9.99416e-11	-0.818909	8.01859e-05	-9.99416e-11	-0.842349
107993014	chr11:107993014:A:G	8.06599e-05	-9.99416e-11	-0.696297	9.37676e-05	-9.99416e-11	-0.685877
107993060	chr11:107993060:G:A	1.69688e-05	-1.11321	-1.14195	1.76307e-05	-1.2408	-1.11626
107993368	chr11:107993368:C:T	4.18358e-05	-9.99416e-11	-1.35279	4.87117e-05	-9.99416e-11	-1.34078
107993489	chr11:107993489:A:G	0.000345807	-9.99416e-11	0.759342	0.000415535	-9.99416e-11	0.80287
107993715	chr11:107993715:T:G	4.08834e-05	-9.99416e-11	-1.37581	4.75707e-05	-9.99416e-11	-1.36448
107994150	chr11:107994150:C:G	0.000106863	-9.99416e-11	-0.414991	0.000124826	-9.99416e-11	-0.399777
107994168	chr11:107994168:T:C	5.922e-05	-9.99416e-11	-1.00528	7.09083e-05	-9.99416e-11	-0.965309
107994281	chr11:107994281:T:A	1.38261e-05	-1.23338	-1.2266	1.30194e-05	-1.39278	-1.26748
107994345	chr11:107994345:GT:G	5.6183e-05	-9.99416e-11	-1.05792	6.71243e-05	-9.99416e-11	-1.02015
107994438	chr11:107994438:G:C	2.8319e-05	-1.44353	-0.299477	3.10801e-05	-1.49284	-0.297285
107994552	chr11:107994552:T:G	1.36637e-05	-1.45254	-1.01925	1.45755e-05	-1.49853	-1.04883
107994564	chr11:107994564:G:C	1.38301e-05	-1.46115	-0.998545	1.48042e-05	-1.50285	-1.02893
107994734	chr11:107994734:T:C	5.94535e-05	-9.99416e-11	-1.00134	7.07995e-05	-9.99416e-11	-0.966845
107994795	chr11:107994795:A:G	5.43193e-05	-9.99416e-11	-1.09166	6.44292e-05	-9.99416e-11	-1.06113
107994830	chr11:107994830:T:C	6.73399e-05	-9.99416e-11	-0.876785	8.11971e-05	-9.99416e-11	-0.829817
107995208	chr11:107995208:A:T	6.87126e-05	-9.99416e-11	-0.856606	8.22694e-05	-9.99416e-11	-0.816697
107995451	chr11:107995451:C:T	4.85036e-05	-9.99416e-11	-1.2049	5.61933e-05	-9.99416e-11	-1.1979
107995499	chr11:107995499:C:T	1.74409e-05	-1.16701	-1.06072	1.83234e-05	-1.28509	-1.03343
107995925	chr11:107995925:G:C	6.32506e-05	-9.99416e-11	-0.939434	7.42636e-05	-9.99416e-11	-0.919075
107995994	chr11:107995994:G:A	0.000129286	-9.99416e-11	-0.224513	0.000153484	-9.99416e-11	-0.1931
107996070	chr11:107996070:G:A	7.06673e-05	-9.99416e-11	-0.828555	8.31511e-05	-9.99416e-11	-0.806037
107996231	chr11:107996231:T:G	8.56124e-05	-9.99416e-11	-0.636708	0.000100212	-9.99416e-11	-0.619406
107996254	chr11:107996254:T:C	1.68346e-05	-1.23825	-1.02485	1.79627e-05	-1.3423	-0.996099
107996269	chr11:107996269:G:A	7.01182e-05	-9.99416e-11	-0.836355	8.12489e-05	-9.99416e-11	-0.829179
107996429	chr11:107996429:G:T	4.23897e-05	-9.99416e-11	-1.33963	4.83511e-05	-9.99416e-11	-1.34821
107996448	chr11:107996448:A:T	8.93374e-06	-1.4917	-1.405	1.0037e-05	-1.51445	-1.40597
107996554	chr11:107996554:G:C	0.000256051	0.458837	-3.91713e-10	0.000284573	0.424293	-3.91713e-10
107996599	chr11:107996599:G:T	5.54176e-05	-9.99416e-11	-1.07164	6.57907e-05	-9.99416e-11	-1.04022
107996644	chr11:107996644:C:T	9.88983e-05	-9.99416e-11	-0.492447	0.000113162	-9.99416e-11	-0.497876
107996733	chr11:107996733:C:A	4.40601e-05	-9.99416e-11	-1.30098	5.12822e-05	-9.99416e-11	-1.28935
107996819	chr11:107996819:C:T	4.37515e-05	-9.99416e-11	-1.30801	5.09038e-05	-9.99416e-11	-1.29676
107996875	chr11:107996875:C:A	4.15998e-05	-9.99416e-11	-1.35844	4.78081e-05	-9.99416e-11	-1.3595
107997065	chr11:107997065:TG:T	7.91744e-05	0.686708	-1.40159	0.00028279	1.82164	-1.40363
107997762	chr11:107997762:C:T	4.31027e-05	-9.99416e-11	-1.32295	4.98595e-05	-9.99416e-11	-1.31749
107997823	chr11:107997823:AT:A	7.67179e-05	-9.99416e-11	-0.746403	8.89418e-05	-9.99416e-11	-0.738714
107998094	chr11:107998094:C:T	4.28056e-05	-9.99416e-11	-1.32987	4.97096e-05	-9.99416e-11	-1.3205
107998221	chr11:107998221:A:C	4.17419e-05	-9.99416e-11	-1.35503	4.84165e-05	-9.99416e-11	-1.34686
107998490	chr11:107998490:T:C	4.33208e-05	-9.99416e-11	-1.31791	5.0374e-05	-9.99416e-11	-1.30722
107998514	chr11:107998514:T:C	4.34919e-05	-9.99416e-11	-1.31396	5.05416e-05	-9.99416e-11	-1.3039
107998538	chr11:107998538:A:G	0.000498221	-9.99416e-11	1.12451	0.000628337	-9.99416e-11	1.21638
107998586	chr11:107998586:T:C	4.04986e-05	-9.99416e-11	-1.38527	4.67859e-05	-9.99416e-11	-1.38111
107998675	chr11:107998675:T:C	7.4921e-05	-9.99416e-11	-0.770104	8.83016e-05	-9.99416e-11	-0.745938
107998679	chr11:107998679:G:A	4.01377e-05	-9.99416e-11	-1.39422	4.60651e-05	-9.99416e-11	-1.39664
107998817	chr11:107998817:A:G	1.55002e-05	-1.22935	-1.11633	1.43958e-05	-1.3908	-1.16897
107998910	chr11:107998910:T:C	4.36281e-05	-9.99416e-11	-1.31084	5.07083e-05	-9.99416e-11	-1.30061
107999030	chr11:107999030:T:C	7.0028e-05	-9.99416e-11	-0.837643	8.23766e-05	-9.99416e-11	-0.815395
107999054	chr11:107999054:T:C	8.65876e-05	-9.99416e-11	-0.625382	0.000101375	-9.99416e-11	-0.607868
107999411	chr11:107999411:T:C	4.36309e-05	-9.99416e-11	-1.31077	5.0753e-05	-9.99416e-11	-1.29973
107999773	chr11:107999773:A:G	1.61472e-05	-1.50539	-0.799401	1.7915e-05	-1.51523	-0.825825
107999856	chr11:107999856:G:A	5.60808e-05	-9.99416e-11	-1.05974	6.6608e-05	-9.99416e-11	-1.02787
108000314	chr11:108000314:A:C	6.82551e-05	-9.99416e-11	-0.863287	8.03298e-05	-9.99416e-11	-0.840556
108001464	chr11:108001464:C:T	2.1906e-05	-0.999714	-1.00006	2.2402e-05	-1.14628	-0.97127
108001588	chr11:108001588:T:G	8.9278e-05	-9.99416e-11	-0.594783	0.000105529	-9.99416e-11	-0.567707
108001917	chr11:108001917:T:C	4.50634e-05	-9.99416e-11	-1.27847	5.20103e-05	-9.99416e-11	-1.27525
108001949	chr11:108001949:A:G	5.93627e-05	-9.99416e-11	-1.00287	6.94202e-05	-9.99416e-11	-0.986518
108002652	chr11:108002652:T:C	5.26547e-05	-9.99416e-11	-1.12278	6.16588e-05	-9.99416e-11	-1.10508
108002680	chr11:108002680:T:C	2.04518e-05	-1.11842	-0.950043	2.13534e-05	-1.24587	-0.919613
108002825	chr11:108002825:A:T	1.77064e-05	-1.45425	-0.758364	1.91521e-05	-1.499	-0.775288
108003530	chr11:108003530:T:C	1.84514e-05	-1.15502	-1.01638	1.93468e-05	-1.27588	-0.988293
108005257	chr11:108005257:G:T	0.000115843	-0.334299	-3.91713e-10	0.00011882	-0.44909	-3.91713e-10
108005612	chr11:108005612:CT:C	2.15556e-05	-1.44952	-0.566386	2.33894e-05	-1.49639	-0.578022
108006061	chr11:108006061:G:A	0.000110465	0.953215	-1.33506	0.000130485	0.970964	-1.32641
108006243	chr11:108006243:A:G	5.06782e-05	-9.99416e-11	-1.16104	5.88737e-05	-9.99416e-11	-1.1513
108006481	chr11:108006481:G:A	8.32764e-05	0.737524	-1.4019	0.000311194	1.88353	-1.36981
108006669	chr11:108006669:G:T	4.08813e-05	-9.99416e-11	-1.37587	4.71059e-05	-9.99416e-11	-1.3743
108007984	chr11:108007984:G:A	0.000175899	-9.99416e-11	0.0833701	0.000220095	-9.99416e-11	0.167362
108008150	chr11:108008150:T:A	0.000176592	-9.99416e-11	0.0873039	0.000220983	-9.99416e-11	0.171391
108008152	chr11:108008152:T:C	0.000122338	-0.279754	-3.91713e-10	0.000162982	-0.133055	-3.91713e-10
108008311	chr11:108008311:TCTTA:T	0.000233345	-9.99416e-11	0.36598	0.000284533	-9.99416e-11	0.424154
108009998	chr11:108009998:T:C	9.57097e-05	-9.99416e-11	-0.525218	0.00011079	-9.99416e-11	-0.519059
108010362	chr11:108010362:T:C	7.56976e-05	0.523245	-1.28304	0.000170947	1.24324	-1.32859
108010397	chr11:108010397:C:T	0.000142354	-9.99416e-11	-0.12822	0.000177096	-9.99416e-11	-0.0500054
108011175	chr11:108011175:G:C	9.11469e-05	-9.99416e-11	-0.574066	0.000108037	-9.99416e-11	-0.544225
108011348	chr11:108011348:G:A	4.31297e-05	-9.99416e-11	-1.32233	4.91292e-05	-9.99416e-11	-1.33224
108011473	chr11:108011473:A:G	4.01449e-05	-9.99416e-11	-1.39404	4.61442e-05	-9.99416e-11	-1.39493
108011779	chr11:108011779:C:T	4.13659e-05	-9.99416e-11	-1.36408	4.74662e-05	-9.99416e-11	-1.36668
108011972	chr11:108011972:C:T	4.62939e-05	-9.99416e-11	-1.25153	5.27825e-05	-9.99416e-11	-1.26052
108012097	chr11:108012097:T:G	0.000124574	1.06646	-1.3281	0.000212346	1.46723	-1.33571
108012653	chr11:108012653:T:A	1.27182e-05	-1.26415	-1.27936	1.34342e-05	-1.36301	-1.26589
108012683	chr11:108012683:G:A	0.000177453	-9.99416e-11	0.0921674	0.000211816	-9.99416e-11	0.129023
108012876	chr11:108012876:C:T	0.000116238	0.993187	-1.32409	0.000196689	1.38679	-1.33187
108013519	chr11:108013519:T:C	8.50441e-05	-9.99416e-11	-0.643368	0.000100706	-9.99416e-11	-0.614491
108013547	chr11:108013547:A:G	0.000206479	0.243661	-3.91713e-10	0.000274296	0.38751	-3.91713e-10
108014850	chr11:108014850:A:G	6.3866e-05	-9.99416e-11	-0.929751	7.50674e-05	-9.99416e-11	-0.908311
108014877	chr11:108014877:C:T	4.00412e-05	-9.99416e-11	-1.39663	4.61749e-05	-9.99416e-11	-1.39426
108014960	chr11:108014960:A:G	0.000418612	-9.99416e-11	0.950405	0.000464614	-9.99416e-11	0.91451
108015265	chr11:108015265:G:A	8.92397e-05	0.784032	-1.37924	0.000381816	1.97563	-1.25739
108015392	chr11:108015392:G:A	4.22202e-05	-9.99416e-11	-1.34364	4.89899e-05	-9.99416e-11	-1.33508
108015428	chr11:108015428:T:A	0.000147086	0.819063	-0.914586	0.00038524	1.56842	-0.841254
108015668	chr11:108015668:T:A	1.18928e-05	-1.27487	-1.33573	1.25503e-05	-1.37129	-1.32566
108015671	chr11:108015671:A:C	0.000139086	0.700573	-0.852022	0.000358878	1.4304	-0.774109
108016140	chr11:108016140:C:T	4.05631e-05	-9.99416e-11	-1.38368	4.64298e-05	-9.99416e-11	-1.38875
108016495	chr11:108016495:C:T	4.3742e-05	-9.99416e-11	-1.30823	4.97795e-05	-9.99416e-11	-1.31909
108016548	chr11:108016548:T:C	9.19615e-05	0.835392	-1.40056	0.000227302	1.60552	-1.40594
108016596	chr11:108016596:G:T	1.50245e-05	-1.41531	-0.961548	1.65224e-05	-1.47419	-0.947791
108016869	chr11:108016869:A:G	0.000162615	-9.99416e-11	0.00484834	0.000193992	-9.99416e-11	0.0411202
108017040	chr11:108017040:G:A	8.89046e-05	-9.99416e-11	-0.598975	0.000105333	-9.99416e-11	-0.569569
108017084	chr11:108017084:A:G	0.000148447	-0.0863102	-3.91713e-10	0.000147206	-0.234864	-3.91713e-10
108017536	chr11:108017536:G:A	1.58792e-05	-1.36325	-0.958275	1.77314e-05	-1.43818	-0.913178
108017587	chr11:108017587:C:T	4.61594e-05	-9.99416e-11	-1.25444	5.35628e-05	-9.99416e-11	-1.24584
108017660	chr11:108017660:G:A	4.46458e-05	-1.28778	-3.91713e-10	5.21451e-05	-1.27267	-3.91713e-10
108018592	chr11:108018592:T:C	3.97169e-05	-9.99416e-11	-1.40476	4.56798e-05	-9.99416e-11	-1.40504
108019473	chr11:108019473:T:C	4.29072e-05	-9.99416e-11	-1.3275	4.93325e-05	-9.99416e-11	-1.32811
108019876	chr11:108019876:C:T	4.0918e-05	-9.99416e-11	-1.37497	4.67633e-05	-9.99416e-11	-1.3816
108020075	chr11:108020075:C:T	1.15886e-05	-1.231	-1.40551	1.21578e-05	-1.32332	-1.4054
108020327	chr11:108020327:G:A	6.2119e-05	0.437213	-1.3947	7.17279e-05	0.444486	-1.3983
108020584	chr11:108020584:G:A	0.000112842	-9.99416e-11	-0.360548	0.000131783	-9.99416e-11	-0.34554
108020662	chr11:108020662:G:A	7.43858e-05	-9.99416e-11	-0.777273	8.70736e-05	-9.99416e-11	-0.759942
108021577	chr11:108021577:C:T	3.98444e-05	-1.40156	-3.91713e-10	4.44035e-05	-1.43338	-3.91713e-10
108022013	chr11:108022013:G:A	5.6413e-05	-9.99416e-11	-1.05384	6.70512e-05	-9.99416e-11	-1.02124
108022504	chr11:108022504:TG:T	1.15238e-05	-1.23714	-1.40499	1.20987e-05	-1.32845	-1.40514
108022893	chr11:108022893:A:T	5.8342e-05	-9.99416e-11	-1.02022	6.94442e-05	-9.99416e-11	-0.986173
108023586	chr11:108023586:A:G	6.96429e-05	0.562779	-1.40594	0.000246122	1.66707	-1.38794
108023655	chr11:108023655:A:G	0.000272132	0.207044	0.312704	0.000324269	0.210739	0.344137
108024201	chr11:108024201:C:T	6.45919e-05	-9.99416e-11	-0.918449	7.6312e-05	-9.99416e-11	-0.891867
108024429	chr11:108024429:T:A	3.96744e-05	-9.99416e-11	-1.40583	4.56368e-05	-9.99416e-11	-1.40598
108024542	chr11:108024542:G:T	5.66042e-05	-9.99416e-11	-1.05046	6.72862e-05	-9.99416e-11	-1.01774
108025024	chr11:108025024:T:A	5.76565e-05	-1.03203	-3.91713e-10	6.75725e-05	-1.0135	-3.91713e-10
108025517	chr11:108025517:G:T	6.43819e-05	-9.99416e-11	-0.921706	7.24207e-05	-9.99416e-11	-0.944205
108025880	chr11:108025880:T:G	4.21579e-05	-9.99416e-11	-1.34512	4.89183e-05	-9.99416e-11	-1.33654
108026088	chr11:108026088:C:T	4.07223e-05	-1.37976	-3.91713e-10	4.54583e-05	-1.4099	-3.91713e-10
108026159	chr11:108026159:C:T	0.000105679	0.955252	-1.38138	0.000181523	1.34829	-1.3736
108026613	chr11:108026613:G:A	6.24952e-05	-0.951448	-3.91713e-10	7.33334e-05	-0.931681	-3.91713e-10
108027524	chr11:108027524:G:A	1.15187e-05	-1.46305	-1.17951	1.31195e-05	-1.50177	-1.15082
108027751	chr11:108027751:A:T	7.43158e-05	-9.99416e-11	-0.778215	8.81215e-05	-9.99416e-11	-0.74798
108027795	chr11:108027795:A:G	1.30872e-05	-1.3969	-1.118	1.45805e-05	-1.46123	-1.08578
108028255	chr11:108028255:C:T	0.000116222	1.02363	-1.35466	0.000201388	1.42218	-1.34364
108028649	chr11:108028649:C:T	4.40261e-05	-9.99416e-11	-1.30176	5.11e-05	-9.99416e-11	-1.29291
108029872	chr11:108029872:G:C	7.79645e-05	0.672608	-1.40289	0.000287229	1.80681	-1.37323
108029925	chr11:108029925:G:C	5.74585e-05	-9.99416e-11	-1.03547	6.8448e-05	-9.99416e-11	-1.00062
108030041	chr11:108030041:T:A	4.00204e-05	-9.99416e-11	-1.39715	4.60357e-05	-9.99416e-11	-1.39728
108030544	chr11:108030544:G:A	5.62841e-05	-9.99416e-11	-1.05613	6.63231e-05	-9.99416e-11	-1.03216
108030765	chr11:108030765:G:T	8.96309e-05	-0.590838	-3.91713e-10	4.22269e-05	-1.48364	-3.91713e-10
108030950	chr11:108030950:T:G	9.90031e-06	-1.39421	-1.39977	1.07014e-05	-1.45894	-1.39739
108031287	chr11:108031287:C:A	5.25625e-05	-1.12454	-3.91713e-10	7.97684e-05	-0.847569	-3.91713e-10
108031291	chr11:108031291:G:A	0.00027375	0.249719	0.275959	0.000324149	0.247401	0.307106
108031311	chr11:108031311:G:A	1.30598e-05	-1.43469	-1.08231	1.47752e-05	-1.48563	-1.04811
108031782	chr11:108031782:A:G	3.70637e-05	-1.4739	-3.91713e-10	5.05906e-05	-1.30293	-3.91713e-10
108031799	chr11:108031799:G:T	0.000722011	-9.99416e-11	1.4955	0.000816753	-9.99416e-11	1.47864
108032258	chr11:108032258:G:A	0.000406228	-9.99416e-11	0.920377	0.000450941	-9.99416e-11	0.884639
108033092	chr11:108033092:A:G	0.000174816	0.0771959	-3.91713e-10	0.000305418	0.494986	-3.91713e-10
108033653	chr11:108033653:C:T	4.5134e-05	-1.2769	-3.91713e-10	5.42958e-05	-1.23225	-3.91713e-10
108033920	chr11:108033920:C:T	0.000118948	1.03761	-1.34546	0.00020654	1.43731	-1.33351
108033972	chr11:108033972:A:C	4.53908e-05	-9.99416e-11	-1.27123	5.15116e-05	-9.99416e-11	-1.28489
108034187	chr11:108034187:G:A	8.80209e-05	-0.608964	-3.91713e-10	8.71272e-05	-0.759327	-3.91713e-10
108034541	chr11:108034541:G:C	8.61807e-05	-9.99416e-11	-0.630092	0.000104049	-9.99416e-11	-0.581839
108035015	chr11:108035015:T:C	0.000129251	1.15828	-1.38306	0.000227043	1.57413	-1.37569
108035112	chr11:108035112:G:T	0.000126751	-9.99416e-11	-0.244311	0.000150888	-9.99416e-11	-0.210157
108036678	chr11:108036678:A:G	5.83425e-05	-9.99416e-11	-1.02021	6.80169e-05	-9.99416e-11	-1.00694
108037983	chr11:108037983:A:G	4.61038e-05	-1.25564	-3.91713e-10	5.18682e-05	-1.27799	-3.91713e-10
108038057	chr11:108038057:A:G	4.28709e-05	-9.99416e-11	-1.32834	4.9496e-05	-9.99416e-11	-1.3248
108038224	chr11:108038224:ATGT:A	8.59727e-05	0.76972	-1.40223	0.000324578	1.92688	-1.37105
108038485	chr11:108038485:C:T	5.46746e-05	0.11873	-1.20387	0.000100375	0.560948	-1.17873
108038535	chr11:108038535:T:G	0.000110552	0.983386	-1.36443	0.000192304	1.38676	-1.35438
108038886	chr11:108038886:TTGAC:T	0.000159333	-9.99416e-11	-0.0155439	0.000190347	-9.99416e-11	0.0221528
108039356	chr11:108039356:T:C	2.71661e-05	-0.567253	-1.21732	2.92774e-05	-0.608946	-1.24093
108039849	chr11:108039849:T:A	5.76533e-05	-9.99416e-11	-1.03209	6.54488e-05	-9.99416e-11	-1.04543
108039926	chr11:108039926:G:A	1.07174e-05	-1.31107	-1.4036	1.14203e-05	-1.38747	-1.40383
108040088	chr11:108040088:T:C	4.59934e-05	-9.99416e-11	-1.25804	5.32177e-05	-9.99416e-11	-1.25231
108040164	chr11:108040164:C:T	9.09103e-05	0.785132	-1.3618	0.000154628	1.16585	-1.35153
108040360	chr11:108040360:C:G	4.22356e-05	-9.99416e-11	-1.34327	4.90053e-05	-9.99416e-11	-1.33477
108040376	chr11:108040376:C:T	3.98284e-05	-9.99416e-11	-1.40196	4.59001e-05	-9.99416e-11	-1.40023
108040925	chr11:108040925:T:C	1.72753e-05	-1.4809	-0.756361	2.03008e-05	-1.50999	-0.706045
108041108	chr11:108041108:C:T	4.59814e-05	-9.99416e-11	-1.2583	5.24394e-05	-9.99416e-11	-1.26704
108041228	chr11:108041228:C:T	1.38274e-05	-1.46639	-0.993494	1.59298e-05	-1.50336	-0.955143
108041323	chr11:108041323:G:A	1.13027e-05	-1.49394	-1.16755	1.3772e-05	-1.43533	-1.16874
108041978	chr11:108041978:T:C	2.13288e-05	-1.49866	-0.527822	2.45652e-05	-1.51481	-0.510551
108042004	chr11:108042004:G:A	1.69114e-05	-1.4679	-0.790653	1.96716e-05	-1.50414	-0.743385
108042189	chr11:108042189:C:T	4.11787e-05	-9.99416e-11	-1.36862	4.72587e-05	-9.99416e-11	-1.37106
108042353	chr11:108042353:G:A	6.55613e-05	-9.99416e-11	-0.903552	7.70114e-05	-9.99416e-11	-0.882743
108042712	chr11:108042712:T:G	0.000109646	-9.99416e-11	-0.389281	0.000126627	-9.99416e-11	-0.385449
108042886	chr11:108042886:T:C	0.000268266	1.2394	-0.733953	0.00074088	2.03567	-0.654523
108042902	chr11:108042902:AC:A	0.000389671	0.231722	0.647041	0.000462547	0.228013	0.68204
108043156	chr11:108043156:C:T	5.58563e-05	-9.99416e-11	-1.06376	6.61825e-05	-9.99416e-11	-1.03428
108043157	chr11:108043157:T:C	1.83955e-05	-1.47504	-0.699391	2.15465e-05	-1.50759	-0.648894
108043566	chr11:108043566:G:A	5.7578e-05	-9.99416e-11	-1.0334	6.48732e-05	-9.99416e-11	-1.05426
108043664	chr11:108043664:A:G	0.000128769	-0.0133445	-0.215175	0.000246946	0.419598	-0.137123
108043936	chr11:108043936:T:C	0.000135503	-9.99416e-11	-0.177543	0.000161529	-9.99416e-11	-0.142013
108044190	chr11:108044190:G:C	0.000137747	-9.99416e-11	-0.16112	0.00016424	-9.99416e-11	-0.125367
108044352	chr11:108044352:C:CA	3.7759e-05	-1.45531	-3.91713e-10	4.24696e-05	-1.47791	-3.91713e-10
108044843	chr11:108044843:C:T	0.000111834	-9.99416e-11	-0.369519	0.000135247	-9.99416e-11	-0.31959
108044916	chr11:108044916:C:T	4.26704e-05	-9.99416e-11	-1.33303	4.96477e-05	-9.99416e-11	-1.32175
108045379	chr11:108045379:G:A	0.000126959	-0.24267	-3.91713e-10	0.000151998	-0.202831	-3.91713e-10
108046360	chr11:108046360:A:G	0.000145481	1.2465	-1.35299	0.000258343	1.66945	-1.34186
108046443	chr11:108046443:T:C	4.32576e-05	-9.99416e-11	-1.31936	5.02746e-05	-9.99416e-11	-1.3092
108046580	chr11:108046580:A:G	4.36435e-05	-9.99416e-11	-1.31048	5.07365e-05	-9.99416e-11	-1.30005
108046607	chr11:108046607:A:T	0.000160224	-9.99416e-11	-0.00996351	0.000191467	-9.99416e-11	0.0280213
108047372	chr11:108047372:A:G	4.70926e-05	-9.99416e-11	-1.23442	5.34304e-05	-9.99416e-11	-1.24832
108047381	chr11:108047381:T:A	1.15465e-05	-1.46628	-1.17388	1.31733e-05	-1.50327	-1.14523
108047827	chr11:108047827:A:G	0.000122525	-9.99416e-11	-0.278224	0.000148437	-9.99416e-11	-0.226533
108047835	chr11:108047835:T:G	4.43919e-05	-9.99416e-11	-1.29348	5.16506e-05	-9.99416e-11	-1.28219
108048172	chr11:108048172:A:G	0.00034985	-0.0270191	0.797984	0.000713644	0.403082	0.940606
108048367	chr11:108048367:A:C	4.11759e-05	-9.99416e-11	-1.36869	4.72361e-05	-9.99416e-11	-1.37154
108048397	chr11:108048397:G:A	0.00020316	1.51624	-1.28879	0.000365856	1.94832	-1.27277
108048901	chr11:108048901:G:A	5.53954e-05	-1.07204	-3.91713e-10	5.95104e-05	-1.14055	-3.91713e-10
108048940	chr11:108048940:C:T	7.40384e-05	-1.472	0.690043	9.78013e-05	-1.39641	0.752647
108049647	chr11:108049647:A:G	1.00927e-05	-1.37272	-1.402	1.08984e-05	-1.43655	-1.40153
108049689	chr11:108049689:C:T	0.000127557	-9.99416e-11	-0.237976	0.000151829	-9.99416e-11	-0.203939
108050680	chr11:108050680:A:G	0.000109543	-0.390224	-3.91713e-10	0.000112604	-0.50282	-3.91713e-10
108050991	chr11:108050991:T:A	4.19759e-05	-9.99416e-11	-1.34944	4.7894e-05	-9.99416e-11	-1.35771
108051010	chr11:108051010:A:G	4.81484e-05	-9.99416e-11	-1.21225	5.59371e-05	-9.99416e-11	-1.20247
108051036	chr11:108051036:T:C	7.9083e-05	-9.99416e-11	-0.71604	9.32525e-05	-9.99416e-11	-0.691386
108051563	chr11:108051563:T:C	1.45315e-05	-1.43999	-0.970233	1.65685e-05	-1.48876	-0.930434
108051783	chr11:108051783:A:G	4.106e-05	-9.99416e-11	-1.3715	4.72285e-05	-9.99416e-11	-1.3717
108052252	chr11:108052252:A:G	6.48763e-05	-9.99416e-11	-0.914056	7.74012e-05	-9.99416e-11	-0.877694
108052339	chr11:108052339:G:A	6.28295e-05	0.171849	-1.11796	0.000116534	0.620586	-1.0891
108052503	chr11:108052503:C:A	4.083e-05	-9.99416e-11	-1.37712	4.72509e-05	-9.99416e-11	-1.37122
108052593	chr11:108052593:G:A	4.64741e-05	-9.99416e-11	-1.24764	5.30589e-05	-9.99416e-11	-1.25529
108053377	chr11:108053377:A:G	2.00021e-05	-1.17681	-0.913895	2.0726e-05	-1.29187	-0.903435
108053705	chr11:108053705:G:A	1.2024e-05	-1.46423	-1.13541	1.3736e-05	-1.50226	-1.10442
108053754	chr11:108053754:A:G	0.000280616	1.86554	-1.31509	0.000831549	2.75515	-1.25856
108053831	chr11:108053831:A:G	4.14186e-05	-9.99416e-11	-1.36281	4.78337e-05	-9.99416e-11	-1.35897
108053849	chr11:108053849:G:T	9.09264e-05	-9.99416e-11	-0.576487	0.000107782	-9.99416e-11	-0.546582
108054289	chr11:108054289:T:C	6.83143e-05	-9.99416e-11	-0.862419	7.95028e-05	-9.99416e-11	-0.850904
108054576	chr11:108054576:A:G	0.000126595	1.14614	-1.39168	0.000221874	1.56242	-1.38701
108054600	chr11:108054600:C:T	0.000103785	-9.99416e-11	-0.444222	0.000123475	-9.99416e-11	-0.410659
108054830	chr11:108054830:T:C	0.000142261	1.1255	-1.25438	0.000396062	1.9372	-1.18232
108055002	chr11:108055002:G:A	1.39404e-05	-1.4545	-0.997247	1.5975e-05	-1.49704	-0.958627
108055182	chr11:108055182:C:T	0.000453044	1.02945	-3.91713e-10	0.000896317	1.5716	-3.91713e-10
108055516	chr11:108055516:A:G	4.05609e-05	-9.99416e-11	-1.38373	4.65483e-05	-9.99416e-11	-1.38621
108055609	chr11:108055609:TAATA:T	0.000263998	-9.99416e-11	0.489405	0.000316971	-9.99416e-11	0.532114
108055719	chr11:108055719:C:T	1.16383e-05	-1.44972	-1.18252	1.3173e-05	-1.49439	-1.15413
108055926	chr11:108055926:C:T	4.75594e-05	-9.99416e-11	-1.22456	5.41929e-05	-9.99416e-11	-1.23415
108055943	chr11:108055943:T:A	1.3455e-05	-1.44179	-1.0454	1.52883e-05	-1.48988	-1.00973
108056468	chr11:108056468:T:G	6.71226e-05	-9.99416e-11	-0.880017	7.60065e-05	-9.99416e-11	-0.895878
108056504	chr11:108056504:T:G	4.29165e-05	-9.99416e-11	-1.32728	4.93431e-05	-9.99416e-11	-1.3279
108056774	chr11:108056774:T:C	7.84156e-05	-9.99416e-11	-0.724516	9.28675e-05	-9.99416e-11	-0.695523
108057075	chr11:108057075:C:T	3.97154e-05	-9.99416e-11	-1.4048	4.5659e-05	-9.99416e-11	-1.4055
108057480	chr11:108057480:G:A	1.19342e-05	-1.4608	-1.14633	1.36025e-05	-1.50048	-1.11596
108058499	chr11:108058499:C:T	0.000180624	-9.99416e-11	0.109879	0.000215991	-9.99416e-11	0.148539
108058539	chr11:108058539:C:T	0.000186508	-9.99416e-11	0.141934	0.000222581	-9.99416e-11	0.178593
108058543	chr11:108058543:C:T	9.94346e-05	-9.99416e-11	-0.487038	0.000117411	-9.99416e-11	-0.461015
108058931	chr11:108058931:G:A	0.000176534	-9.99416e-11	0.0869778	0.000210563	-9.99416e-11	0.123088
108059036	chr11:108059036:A:G	0.000155657	1.31781	-1.3567	0.000278807	1.75212	-1.34829
108059313	chr11:108059313:G:A	1.16938e-05	-1.23957	-1.38791	1.22869e-05	-1.33126	-1.38691
108059814	chr11:108059814:G:A	4.68842e-05	-9.99416e-11	-1.23886	5.43679e-05	-9.99416e-11	-1.23092
108059940	chr11:108059940:T:C	5.72543e-05	-9.99416e-11	-1.03904	6.79077e-05	-9.99416e-11	-1.00855
108059942	chr11:108059942:T:A	7.95e-05	-9.99416e-11	-0.710782	9.3972e-05	-9.99416e-11	-0.6837
108060111	chr11:108060111:A:C	3.96706e-05	-9.99416e-11	-1.40593	4.56548e-05	-9.99416e-11	-1.40559
108060229	chr11:108060229:G:A	0.000173279	-9.99416e-11	0.0683629	0.000216873	-9.99416e-11	0.152617
108060336	chr11:108060336:G:A	7.74245e-05	0.650281	-1.38752	0.000291682	1.78614	-1.33718
108060626	chr11:108060626:A:C	7.07579e-05	-9.99416e-11	-0.827275	8.48627e-05	-9.99416e-11	-0.785661
108061434	chr11:108061434:A:C	8.73486e-05	-9.99416e-11	-0.616631	0.000103159	-9.99416e-11	-0.590422
108061495	chr11:108061495:A:G	0.000195653	1.53744	-1.34764	0.000565274	2.41165	-1.30103
108061665	chr11:108061665:T:G	5.50733e-05	0.241723	-1.3196	6.35165e-05	0.251841	-1.32724
108061999	chr11:108061999:T:C	0.000135964	1.23169	-1.40583	0.000238599	1.65403	-1.40594
108062221	chr11:108062221:C:CT	0.000150208	1.27371	-1.34822	0.000415096	2.10351	-1.3017
108062275	chr11:108062275:G:T	0.000145599	-9.99416e-11	-0.105683	0.000173731	-9.99416e-11	-0.0691907
108062360	chr11:108062360:C:T	0.00016514	1.25451	-1.23426	0.000290096	1.66653	-1.22301
108062367	chr11:108062367:G:A	4.31807e-05	-9.99416e-11	-1.32114	5.01835e-05	-9.99416e-11	-1.31101
108062748	chr11:108062748:T:C	0.000147144	-9.99416e-11	-0.0951269	0.000175605	-9.99416e-11	-0.058458
108063841	chr11:108063841:C:T	1.30676e-05	-1.456	-1.0604	1.49276e-05	-1.498	-1.02548
108063937	chr11:108063937:A:G	7.40741e-05	-0.781473	-3.91713e-10	8.79436e-05	-0.750001	-3.91713e-10
108064457	chr11:108064457:C:T	7.61043e-05	-0.754434	-3.91713e-10	9.04636e-05	-0.721749	-3.91713e-10
108065447	chr11:108065447:G:A	5.50065e-05	-9.99416e-11	-1.07909	6.19627e-05	-9.99416e-11	-1.10016
108065593	chr11:108065593:A:G	1.56678e-05	-1.45948	-0.875454	1.80878e-05	-1.49986	-0.831603
108066249	chr11:108066249:G:A	4.3499e-05	-9.99416e-11	-1.3138	5.03519e-05	-9.99416e-11	-1.30766
108066584	chr11:108066584:A:G	8.9207e-05	-9.99416e-11	-0.595579	0.00010572	-9.99416e-11	-0.5659
108066653	chr11:108066653:A:G	4.48602e-05	-9.99416e-11	-1.28299	5.22272e-05	-9.99416e-11	-1.27109
108066797	chr11:108066797:G:C	4.08195e-05	-9.99416e-11	-1.37738	4.72378e-05	-9.99416e-11	-1.3715
108067358	chr11:108067358:T:C	8.07845e-05	-9.99416e-11	-0.694753	9.5292e-05	-9.99416e-11	-0.669751
108067453	chr11:108067453:A:G	0.000110193	0.00311307	-0.387416	0.000215455	0.460419	-0.314364
108067474	chr11:108067474:TATGAA:T	0.000221785	1.63968	-1.32451	0.000401289	2.08523	-1.31725
108068004	chr11:108068004:C:T	1.07165e-05	-1.358	-1.35675	1.15111e-05	-1.4331	-1.35028
108068012	chr11:108068012:T:C	4.10156e-05	-9.99416e-11	-1.37259	4.74923e-05	-9.99416e-11	-1.36613
108068090	chr11:108068090:T:C	0.000154375	-9.99416e-11	-0.0471552	0.000183953	-9.99416e-11	-0.0120154
108068159	chr11:108068159:C:T	8.51359e-05	-0.642289	-3.91713e-10	0.000101425	-0.607374	-3.91713e-10
108068515	chr11:108068515:A:G	0.000159922	1.33915	-1.351	0.000451545	2.19109	-1.30512
108068533	chr11:108068533:C:T	4.26202e-05	-9.99416e-11	-1.33421	4.87021e-05	-9.99416e-11	-1.34097
108068934	chr11:108068934:G:A	6.36438e-05	-9.99416e-11	-0.933237	7.43005e-05	-9.99416e-11	-0.918579
108069037	chr11:108069037:G:T	5.58796e-05	-9.99416e-11	-1.06334	6.62783e-05	-9.99416e-11	-1.03283
108069315	chr11:108069315:A:G	0.000130961	1.19421	-1.40585	0.000229189	1.61379	-1.40594
108069439	chr11:108069439:G:A	3.77237e-05	-1.45625	-3.91713e-10	4.19709e-05	-1.48972	-3.91713e-10
108069965	chr11:108069965:G:C	9.61138e-05	-9.99416e-11	-0.521006	0.000112092	-9.99416e-11	-0.507379
108070554	chr11:108070554:G:A	5.16651e-05	-9.99416e-11	-1.14176	5.83867e-05	-9.99416e-11	-1.15961
108071178	chr11:108071178:G:A	6.7851e-05	-9.99416e-11	-0.869224	7.90578e-05	-9.99416e-11	-0.856517
108071249	chr11:108071249:C:T	5.74993e-05	-9.99416e-11	-1.03477	6.82108e-05	-9.99416e-11	-1.00409
108071324	chr11:108071324:G:A	0.000186324	1.47464	-1.33369	0.000333087	1.90858	-1.32687
108071407	chr11:108071407:C:T	0.000100801	-0.473387	-3.91713e-10	9.86466e-05	-0.635153	-3.91713e-10
108071774	chr11:108071774:T:C	4.58515e-05	-9.99416e-11	-1.26113	5.30003e-05	-9.99416e-11	-1.2564
108072100	chr11:108072100:G:A	4.82827e-05	-9.99416e-11	-1.20946	5.60439e-05	-9.99416e-11	-1.20056
108072128	chr11:108072128:G:A	7.42476e-05	-9.99416e-11	-0.779133	8.69484e-05	-9.99416e-11	-0.761382
108072397	chr11:108072397:T:C	0.00016097	-9.99416e-11	-0.0053217	0.000191816	-9.99416e-11	0.0298381
108072533	chr11:108072533:TAGTG:T	1.7843e-05	-0.889521	-1.31541	1.78106e-05	-1.03049	-1.31641
108072968	chr11:108072968:C:T	7.6016e-05	-9.99416e-11	-0.755595	8.9966e-05	-9.99416e-11	-0.727264
108073183	chr11:108073183:C:T	1.32084e-05	-1.44411	-1.06157	1.50094e-05	-1.49123	-1.02678
108073966	chr11:108073966:C:A	4.21109e-05	-9.99416e-11	-1.34623	4.86079e-05	-9.99416e-11	-1.34291
108074237	chr11:108074237:C:T	6.38605e-05	-9.99416e-11	-0.929837	7.23697e-05	-9.99416e-11	-0.944909
108074275	chr11:108074275:A:C	0.000100811	-9.99416e-11	-0.473291	0.000116405	-9.99416e-11	-0.469624
108074569	chr11:108074569:C:T	0.000131209	1.18709	-1.39684	0.00022989	1.60404	-1.39313
108074581	chr11:108074581:G:A	0.000107235	-0.411517	-3.91713e-10	0.000143609	-0.259604	-3.91713e-10
108074695	chr11:108074695:A:G	8.67214e-05	-9.99416e-11	-0.623838	0.000101437	-9.99416e-11	-0.607255
108074747	chr11:108074747:G:T	8.8834e-05	-9.99416e-11	-0.599769	0.000102729	-9.99416e-11	-0.594601
108074885	chr11:108074885:G:A	6.81122e-05	-9.99416e-11	-0.865382	7.62725e-05	-9.99416e-11	-0.892384
108075117	chr11:108075117:T:C	4.12329e-05	-9.99416e-11	-1.3673	4.75063e-05	-9.99416e-11	-1.36583
108075249	chr11:108075249:G:T	1.01115e-05	-1.39855	-1.37432	1.09793e-05	-1.46178	-1.36891
108075675	chr11:108075675:G:A	7.11716e-05	-9.99416e-11	-0.821444	8.40924e-05	-9.99416e-11	-0.79478
108075720	chr11:108075720:A:G	4.28584e-05	-9.99416e-11	-1.32864	4.94669e-05	-9.99416e-11	-1.32539
108075728	chr11:108075728:A:C	1.93672e-05	-1.2198	-0.903157	2.02321e-05	-1.3267	-0.892728
108075997	chr11:108075997:A:G	7.82469e-05	-9.99416e-11	-0.726669	9.26642e-05	-9.99416e-11	-0.697715
108076324	chr11:108076324:A:G	9.62487e-05	-9.99416e-11	-0.519602	0.000112251	-9.99416e-11	-0.505963
108076332	chr11:108076332:C:T	1.09192e-05	-1.34742	-1.34859	1.17413e-05	-1.41704	-1.34654
108076570	chr11:108076570:G:T	0.000224751	1.7078	-1.37935	0.000659067	2.60914	-1.34502
108076730	chr11:108076730:G:A	1.0419e-05	-1.4307	-1.3122	1.33019e-05	-1.33227	-1.30652
108076891	chr11:108076891:A:G	0.00013743	-9.99416e-11	-0.163422	0.000163872	-9.99416e-11	-0.127608
108077030	chr11:108077030:T:C	7.723e-05	0.65657	-1.39632	0.000287555	1.79021	-1.3555
108077032	chr11:108077032:T:C	4.15331e-05	-9.99416e-11	-1.36005	4.81369e-05	-9.99416e-11	-1.35265
108077101	chr11:108077101:T:C	3.96723e-05	-9.99416e-11	-1.40589	4.56387e-05	-9.99416e-11	-1.40594
108077460	chr11:108077460:T:A	1.06995e-05	-1.45333	-1.26301	1.20746e-05	-1.49642	-1.23917
108077831	chr11:108077831:G:A	8.17612e-05	-9.99416e-11	-0.682736	9.85333e-05	-9.99416e-11	-0.636302
108077852	chr11:108077852:G:A	0.000172789	-9.99416e-11	0.0655312	0.000206108	-9.99416e-11	0.101706
108078110	chr11:108078110:A:G	7.76573e-05	-9.99416e-11	-0.734233	9.15389e-05	-9.99416e-11	-0.709933
108078131	chr11:108078131:T:A	0.000296698	0.406957	0.19922	0.00034656	0.407664	0.213695
108078398	chr11:108078398:TATTAA:T	8.63865e-05	0.595034	-1.22274	0.00039578	1.73785	-0.983686
108078659	chr11:108078659:A:G	1.16686e-05	-1.23276	-1.39688	1.22451e-05	-1.32549	-1.39609
108078734	chr11:108078734:A:G	1.35586e-05	-1.23151	-1.248	1.63048e-05	-1.20733	-1.22791
108078836	chr11:108078836:TAAG:T	7.91471e-05	-9.99416e-11	-0.71523	9.1064e-05	-9.99416e-11	-0.715134
108078964	chr11:108078964:A:T	3.99426e-05	-9.99416e-11	-1.39909	4.59626e-05	-9.99416e-11	-1.39887
108079057	chr11:108079057:ATCT:A	0.000266237	-9.99416e-11	0.497848	0.000317732	-9.99416e-11	0.534513
108079347	chr11:108079347:C:T	0.000181333	-9.99416e-11	0.113796	0.00021704	-9.99416e-11	0.153385
108079473	chr11:108079473:T:C	4.12131e-05	-9.99416e-11	-1.36778	4.73854e-05	-9.99416e-11	-1.36838
108079567	chr11:108079567:G:T	3.96782e-05	-9.99416e-11	-1.40574	4.56725e-05	-9.99416e-11	-1.4052
108079659	chr11:108079659:G:T	1.25459e-05	-1.46142	-1.09573	1.56516e-05	-1.37983	-1.09629
108080099	chr11:108080099:G:A	0.000415909	-9.99416e-11	0.943927	0.000504767	-9.99416e-11	0.9974
108080354	chr11:108080354:G:A	6.18177e-05	-9.99416e-11	-0.962349	7.37382e-05	-9.99416e-11	-0.926175
108081220	chr11:108081220:G:A	1.05006e-05	-1.3736	-1.3615	1.13235e-05	-1.44445	-1.35536
108081238	chr11:108081238:A:C	5.55495e-05	-9.99416e-11	-1.06926	6.45733e-05	-9.99416e-11	-1.05889
108081243	chr11:108081243:G:A	4.50596e-05	-9.99416e-11	-1.27855	5.25797e-05	-9.99416e-11	-1.26437
108081890	chr11:108081890:A:G	5.23138e-05	-9.99416e-11	-1.12928	5.92304e-05	-9.99416e-11	-1.14526
108082657	chr11:108082657:T:C	5.2279e-05	-9.99416e-11	-1.12994	6.0767e-05	-9.99416e-11	-1.11965
108082660	chr11:108082660:T:C	4.61679e-05	-9.99416e-11	-1.25425	5.27531e-05	-9.99416e-11	-1.26107
108082830	chr11:108082830:T:A	1.34013e-05	-1.42674	-1.06445	1.51266e-05	-1.48071	-1.02954
108082905	chr11:108082905:G:A	5.71038e-05	-9.99416e-11	-1.04167	6.78951e-05	-9.99416e-11	-1.00873
108083123	chr11:108083123:G:A	5.65583e-05	-1.05127	-3.91713e-10	6.62121e-05	-1.03383	-3.91713e-10
108083165	chr11:108083165:T:C	4.09124e-05	-9.99416e-11	-1.37511	4.73538e-05	-9.99416e-11	-1.36905
108083284	chr11:108083284:T:C	0.000136512	1.21454	-1.38466	0.000239565	1.63106	-1.37893
108083420	chr11:108083420:A:G	0.000165792	-9.99416e-11	0.0241979	0.000207498	-9.99416e-11	0.108428
108083639	chr11:108083639:A:G	4.23573e-05	-9.99416e-11	-1.3404	4.84172e-05	-9.99416e-11	-1.34684
108084445	chr11:108084445:C:T	4.10176e-05	-9.99416e-11	-1.37254	4.70802e-05	-9.99416e-11	-1.37484
108084735	chr11:108084735:T:C	6.69818e-05	-9.99416e-11	-0.882117	7.56791e-05	-9.99416e-11	-0.900194
108085350	chr11:108085350:T:C	5.53095e-05	0.319412	-1.39301	0.000190253	1.36983	-1.34817
108085504	chr11:108085504:G:A	8.25737e-05	-9.99416e-11	-0.672847	9.95641e-05	-9.99416e-11	-0.625895
108085581	chr11:108085581:T:A	6.972e-05	-1.46425	0.622195	9.27337e-05	-1.38347	0.686508
108085628	chr11:108085628:T:G	5.06182e-05	-9.99416e-11	-1.16223	5.88105e-05	-9.99416e-11	-1.15238
108086076	chr11:108086076:A:T	0.000334262	-9.99416e-11	0.725387	0.0004032	-9.99416e-11	0.772735
108086662	chr11:108086662:T:C	1.05404e-05	-1.36113	-1.37019	1.13211e-05	-1.43553	-1.3645
108086964	chr11:108086964:TTTTTA:T	9.33113e-05	-9.99416e-11	-0.550597	0.000104302	-9.99416e-11	-0.579403
108087194	chr11:108087194:A:G	3.99712e-05	-9.99416e-11	-1.39838	4.60718e-05	-9.99416e-11	-1.3965
108087403	chr11:108087403:C:G	5.93261e-05	-9.99416e-11	-1.00349	6.6953e-05	-9.99416e-11	-1.02271
108087505	chr11:108087505:A:G	3.96684e-05	-9.99416e-11	-1.40598	4.56421e-05	-9.99416e-11	-1.40587
108087770	chr11:108087770:G:GC	4.40142e-05	-9.99416e-11	-1.30203	5.00268e-05	-9.99416e-11	-1.31414
108088242	chr11:108088242:A:G	8.23196e-05	-9.99416e-11	-0.675928	9.71365e-05	-9.99416e-11	-0.650579
108088758	chr11:108088758:A:G	6.54794e-05	-9.99416e-11	-0.904803	7.41171e-05	-9.99416e-11	-0.92105
108089119	chr11:108089119:T:A	0.000100217	-9.99416e-11	-0.479197	0.000115719	-9.99416e-11	-0.475531
108089281	chr11:108089281:C:A	5.19148e-05	-9.99416e-11	-1.13693	6.02805e-05	-9.99416e-11	-1.12769
108089752	chr11:108089752:CAGTT:C	5.73958e-05	-9.99416e-11	-1.03657	6.82582e-05	-9.99416e-11	-1.0034
108090285	chr11:108090285:G:A	4.15858e-05	-9.99416e-11	-1.35878	4.78135e-05	-9.99416e-11	-1.35939
108090494	chr11:108090494:AAAAAT:A	3.74075e-05	-1.46467	-3.91713e-10	4.39783e-05	-1.443	-3.91713e-10
108091101	chr11:108091101:G:C	3.99536e-05	-9.99416e-11	-1.39882	4.59626e-05	-9.99416e-11	-1.39887
108091128	chr11:108091128:T:C	4.10566e-05	-9.99416e-11	-1.37159	4.72075e-05	-9.99416e-11	-1.37214
108091805	chr11:108091805:G:A	0.000219874	1.71152	-1.40501	0.000624102	2.61293	-1.40331
108091874	chr11:108091874:C:T	0.000301781	0.262692	0.360473	0.000353307	0.264962	0.375677
108093220	chr11:108093220:A:G	1.52911e-05	-1.4764	-0.882869	1.78167e-05	-1.50805	-0.838514
108093275	chr11:108093275:ATCT:A	1.22714e-05	-1.47545	-1.10381	1.4137e-05	-1.50762	-1.07028
108094218	chr11:108094218:C:T	6.75818e-05	-9.99416e-11	-0.873199	7.56479e-05	-9.99416e-11	-0.900606
108094535	chr11:108094535:G:A	9.49567e-06	-1.4486	-1.38711	1.19102e-05	-1.35828	-1.39102
108094663	chr11:108094663:A:G	0.000252758	0.445892	-3.91713e-10	0.00070018	1.32464	-3.91713e-10
108095187	chr11:108095187:A:G	4.10029e-05	-9.99416e-11	-1.3729	4.74701e-05	-9.99416e-11	-1.3666
108095313	chr11:108095313:C:T	1.10475e-05	-1.28541	-1.39892	1.16922e-05	-1.36808	-1.3997
108095634	chr11:108095634:T:C	7.08095e-05	-9.99416e-11	-0.826545	8.14898e-05	-9.99416e-11	-0.826218
108095989	chr11:108095989:G:A	1.01885e-05	-1.44352	-1.32176	1.139e-05	-1.49083	-1.30313
108096092	chr11:108096092:G:A	6.268e-05	-9.99416e-11	-0.948496	7.21197e-05	-9.99416e-11	-0.948369
108096781	chr11:108096781:G:A	9.96364e-06	-1.44612	-1.34147	1.11257e-05	-1.49231	-1.32512
108096829	chr11:108096829:A:G	9.04546e-05	-9.99416e-11	-0.58169	0.00010719	-9.99416e-11	-0.552095
108097147	chr11:108097147:A:G	7.36484e-05	0.586952	-1.37419	8.58764e-05	0.595071	-1.36886
108097793	chr11:108097793:T:A	1.32048e-05	-1.2064	-1.29956	1.38257e-05	-1.30379	-1.29638
108098237	chr11:108098237:A:G	8.06135e-05	-0.696872	-3.91713e-10	0.000105929	-0.563923	-3.91713e-10
108098811	chr11:108098811:T:C	1.0596e-05	-1.42572	-1.30034	1.17877e-05	-1.48005	-1.27959
108099095	chr11:108099095:C:T	4.72284e-05	-9.99416e-11	-1.23154	5.52495e-05	-9.99416e-11	-1.21484
108099129	chr11:108099129:G:A	9.10908e-06	-1.48892	-1.38835	1.11293e-05	-1.42503	-1.39209
108099726	chr11:108099726:T:G	4.91242e-05	-9.99416e-11	-1.19219	5.56011e-05	-9.99416e-11	-1.20849
108099892	chr11:108099892:TAAAC:T	0.000992533	1.81372	-3.91713e-10	0.00146802	2.06497	-3.91713e-10
108100038	chr11:108100038:T:C	1.10376e-05	-1.27973	-1.4055	1.16742e-05	-1.36364	-1.40567
108100122	chr11:108100122:A:G	4.92463e-05	-1.1897	-3.91713e-10	7.35514e-05	-0.928712	-3.91713e-10
108100191	chr11:108100191:C:T	5.06839e-05	-9.99416e-11	-1.16093	5.72838e-05	-9.99416e-11	-1.17868
108100260	chr11:108100260:A:G	1.15998e-05	-1.23051	-1.40504	1.2155e-05	-1.32368	-1.40528
108100306	chr11:108100306:G:T	8.99379e-05	-0.587419	-3.91713e-10	0.000115545	-0.477038	-3.91713e-10
108100416	chr11:108100416:G:A	4.28833e-05	-9.99416e-11	-1.32806	4.96186e-05	-9.99416e-11	-1.32233
108100623	chr11:108100623:A:G	8.89319e-05	0.56823	-1.1669	0.000414401	1.70185	-0.90171
108100686	chr11:108100686:G:A	0.000310553	0.651817	-3.91713e-10	0.000345075	0.617064	-3.91713e-10
108100802	chr11:108100802:G:A	6.70688e-05	-9.99416e-11	-0.880819	7.91031e-05	-9.99416e-11	-0.855945
108101133	chr11:108101133:A:G	3.988e-05	-9.99416e-11	-1.40066	4.59695e-05	-9.99416e-11	-1.39872
108101203	chr11:108101203:T:C	0.000106191	-9.99416e-11	-0.421303	0.000126272	-9.99416e-11	-0.388257
108102082	chr11:108102082:T:C	0.000106481	-9.99416e-11	-0.418568	0.000126597	-9.99416e-11	-0.385688
108102159	chr11:108102159:T:C	4.09531e-05	-9.99416e-11	-1.37411	4.74815e-05	-9.99416e-11	-1.36636
108102392	chr11:108102392:T:C	6.75126e-05	-9.99416e-11	-0.874224	7.86862e-05	-9.99416e-11	-0.861228
108102451	chr11:108102451:T:C	6.01223e-05	-0.990158	-3.91713e-10	7.55478e-05	-0.901931	-3.91713e-10
108102528	chr11:108102528:G:A	8.79662e-05	-9.99416e-11	-0.609585	0.000101733	-9.99416e-11	-0.604341
108103285	chr11:108103285:G:A	0.000208912	-0.0293079	0.284681	0.000420758	0.404316	0.411046
108103327	chr11:108103327:A:G	0.000254081	1.66779	-1.21668	0.000726843	2.53241	-1.17039
108103699	chr11:108103699:G:A	4.13191e-05	-9.99416e-11	-1.36521	4.78684e-05	-9.99416e-11	-1.35824
108104538	chr11:108104538:A:G	4.234e-05	-9.99416e-11	-1.34081	4.90026e-05	-9.99416e-11	-1.33482
108104750	chr11:108104750:G:A	0.000417317	-9.99416e-11	0.947308	0.000504617	-9.99416e-11	0.997102
108104926	chr11:108104926:T:C	3.97226e-05	-9.99416e-11	-1.40462	4.57473e-05	-9.99416e-11	-1.40356
108105699	chr11:108105699:A:T	6.28152e-05	-0.946342	-3.91713e-10	8.19892e-05	-0.820109	-3.91713e-10
108105723	chr11:108105723:C:T	1.02015e-05	-1.39464	-1.36936	1.1068e-05	-1.45903	-1.36361
108105891	chr11:108105891:C:T	3.9143e-05	-1.41932	-3.91713e-10	4.42349e-05	-1.43718	-3.91713e-10
108105896	chr11:108105896:C:T	0.000130973	-9.99416e-11	-0.211543	0.000153878	-9.99416e-11	-0.190536
108106762	chr11:108106762:G:A	0.000137168	1.23857	-1.4039	0.000352409	2.03759	-1.3995
108106909	chr11:108106909:C:T	3.58911e-05	-1.50605	-3.91713e-10	4.14491e-05	-1.50223	-3.91713e-10
108107873	chr11:108107873:G:A	4.09641e-05	-9.99416e-11	-1.37384	4.74212e-05	-9.99416e-11	-1.36763
108108556	chr11:108108556:G:A	4.16343e-05	-9.99416e-11	-1.35761	4.82631e-05	-9.99416e-11	-1.35003
108108561	chr11:108108561:C:G	3.67726e-05	-1.48179	-3.91713e-10	4.31709e-05	-1.46153	-3.91713e-10
108108619	chr11:108108619:C:T	9.72199e-06	-1.45701	-1.35514	1.0889e-05	-1.49842	-1.34052
108109903	chr11:108109903:C:T	4.22166e-05	-9.99416e-11	-1.34373	4.82987e-05	-9.99416e-11	-1.34929
108111460	chr11:108111460:C:G	4.4047e-05	-9.99416e-11	-1.30128	5.02163e-05	-9.99416e-11	-1.31036
108111569	chr11:108111569:C:T	3.98664e-05	-9.99416e-11	-1.401	4.59531e-05	-9.99416e-11	-1.39907
108112255	chr11:108112255:G:A	4.02366e-05	-9.99416e-11	-1.39176	4.6469e-05	-9.99416e-11	-1.38791
108112288	chr11:108112288:C:T	2.13824e-05	-0.978823	-1.04515	3.20237e-05	-0.73622	-1.024
108112362	chr11:108112362:T:C	0.000343299	1.59099	-0.838928	0.00330153	3.37222	-0.496774
108112369	chr11:108112369:C:T	1.17663e-05	-1.4491	-1.1722	1.50184e-05	-1.34654	-1.17089
108112395	chr11:108112395:G:A	0.000101021	-9.99416e-11	-0.471207	0.000112816	-9.99416e-11	-0.50094
108112562	chr11:108112562:GCTTA:G	4.86573e-05	-9.99416e-11	-1.20174	5.59026e-05	-9.99416e-11	-1.20308
108112811	chr11:108112811:C:T	0.00067977	1.13166	0.303559	0.00160082	1.75474	0.396839
108112965	chr11:108112965:C:G	0.00010051	-9.99416e-11	-0.476282	0.000116295	-9.99416e-11	-0.470569
108113211	chr11:108113211:C:T	3.76423e-05	-1.45841	-3.91713e-10	4.25695e-05	-1.47556	-3.91713e-10
108113499	chr11:108113499:C:T	0.000219893	-9.99416e-11	0.306602	0.000255189	-9.99416e-11	0.315308
108114177	chr11:108114177:A:G	9.02689e-05	-9.99416e-11	-0.583746	0.000105782	-9.99416e-11	-0.565319
108114385	chr11:108114385:C:T	9.02153e-05	-9.99416e-11	-0.584339	0.000106536	-9.99416e-11	-0.558211
108114537	chr11:108114537:C:T	2.58563e-05	-0.430119	-1.40387	3.68626e-05	-0.214022	-1.40548
108114600	chr11:108114600:A:G	8.57522e-05	-9.99416e-11	-0.635076	0.000100291	-9.99416e-11	-0.61862
108114751	chr11:108114751:C:T	0.000263018	0.485686	-3.91713e-10	0.000299467	0.475307	-3.91713e-10
108115043	chr11:108115043:G:A	5.74234e-05	-9.99416e-11	-1.03609	6.5263e-05	-9.99416e-11	-1.04827
108115262	chr11:108115262:C:A	7.03527e-05	-9.99416e-11	-0.833017	8.15218e-05	-9.99416e-11	-0.825826
108115617	chr11:108115617:G:A	2.45252e-05	-0.578238	-1.3086	3.53125e-05	-0.371633	-1.29083
108115691	chr11:108115691:C:G	2.12864e-05	-1.12698	-0.901489	3.10796e-05	-0.915941	-0.874203
108115964	chr11:108115964:T:C	1.85759e-05	-0.776777	-1.3879	3.31554e-05	-0.3741	-1.35139
108116090	chr11:108116090:C:T	0.000189247	-9.99416e-11	0.156515	0.000212573	-9.99416e-11	0.132589
108116927	chr11:108116927:T:C	0.000165866	-9.99416e-11	0.024639	0.000188953	-9.99416e-11	0.0148037
108117057	chr11:108117057:G:A	2.15645e-05	-1.20339	-0.812095	2.43408e-05	-1.24514	-0.7894
108117130	chr11:108117130:A:G	0.000101141	-9.99416e-11	-0.470024	0.000119656	-9.99416e-11	-0.442073
108117311	chr11:108117311:T:C	7.94472e-05	0.439159	-1.1506	0.000153832	0.931214	-1.12205
108117451	chr11:108117451:A:G	3.97623e-05	-9.99416e-11	-1.40362	4.5699e-05	-9.99416e-11	-1.40462
108118029	chr11:108118029:GCT:G	0.000100741	-9.99416e-11	-0.473988	0.000114925	-9.99416e-11	-0.482413
108118191	chr11:108118191:G:A	0.000409407	0.928172	-3.91713e-10	0.00046461	0.914501	-3.91713e-10
108118975	chr11:108118975:C:T	2.76875e-05	-0.410852	-1.35471	3.93114e-05	-0.190333	-1.36485
108119488	chr11:108119488:C:T	4.78235e-05	-9.99416e-11	-1.21902	5.49554e-05	-9.99416e-11	-1.22017
108119495	chr11:108119495:G:A	8.21438e-05	-9.99416e-11	-0.678067	9.19457e-05	-9.99416e-11	-0.705498
108119530	chr11:108119530:C:A	4.32607e-05	-9.99416e-11	-1.31929	4.94085e-05	-9.99416e-11	-1.32657
108119664	chr11:108119664:A:T	0.000103894	-9.99416e-11	-0.443166	0.000123031	-9.99416e-11	-0.414264
108120160	chr11:108120160:C:T	4.09119e-05	-0.00127173	-1.37385	7.29769e-05	0.444925	-1.38148
108120380	chr11:108120380:T:C	4.85092e-05	-9.99416e-11	-1.20478	5.63947e-05	-9.99416e-11	-1.19432
108121009	chr11:108121009:T:A	0.00730624	-9.99416e-11	3.80995	0.00885513	-9.99416e-11	3.86206
108121221	chr11:108121221:T:C	0.000140462	-0.141601	-3.91713e-10	4.9752e-05	-1.31964	-3.91713e-10
108121415	chr11:108121415:C:G	6.05664e-05	-9.99416e-11	-0.982797	6.92684e-05	-9.99416e-11	-0.988707
108121598	chr11:108121598:T:A	3.17074e-05	-1.18812	-0.441867	3.59722e-05	-1.23097	-0.412979
108121702	chr11:108121702:C:A	5.9378e-05	-9.99416e-11	-1.00261	6.99398e-05	-9.99416e-11	-0.979061
108121969	chr11:108121969:A:T	4.79622e-05	-1.21613	-3.91713e-10	6.05766e-05	-1.12279	-3.91713e-10
108123081	chr11:108123081:A:AC	6.11248e-05	-9.99416e-11	-0.973621	7.07784e-05	-9.99416e-11	-0.967143
108123105	chr11:108123105:G:C	5.28406e-05	-9.99416e-11	-1.11926	5.97514e-05	-9.99416e-11	-1.1365
108123695	chr11:108123695:T:C	6.02814e-05	-9.99416e-11	-0.987514	6.84707e-05	-9.99416e-11	-1.00029
108124605	chr11:108124605:G:A	0.000138636	-9.99416e-11	-0.154684	0.000165114	-9.99416e-11	-0.120062
108124816	chr11:108124816:G:A	6.16895e-05	-9.99416e-11	-0.964425	7.10443e-05	-9.99416e-11	-0.963393
108124956	chr11:108124956:G:A	4.07567e-05	-9.99416e-11	-1.37892	4.69397e-05	-9.99416e-11	-1.37783
108125176	chr11:108125176:A:G	8.15626e-05	-0.119875	-0.565293	0.000126212	0.121962	-0.510692
108125656	chr11:108125656:G:A	0.000132036	-9.99416e-11	-0.203467	0.000157146	-9.99416e-11	-0.169522
108125666	chr11:108125666:G:A	0.000159143	-9.99416e-11	-0.0167366	0.000199291	-9.99416e-11	0.0680677
108126405	chr11:108126405:T:C	3.88597e-05	-1.42658	-3.91713e-10	4.51885e-05	-1.41585	-3.91713e-10
108126481	chr11:108126481:C:T	5.35546e-05	-1.10584	-3.91713e-10	5.99162e-05	-1.13375	-3.91713e-10
108126738	chr11:108126738:T:A	1.68993e-05	-1.28137	-0.977894	1.9151e-05	-1.31628	-0.958066
108127182	chr11:108127182:T:C	0.000132716	-9.99416e-11	-0.19833	0.000154912	-9.99416e-11	-0.183838
108127211	chr11:108127211:G:A	8.99577e-05	-9.99416e-11	-0.587198	0.000106429	-9.99416e-11	-0.559215
108127285	chr11:108127285:G:T	9.92662e-05	-9.99416e-11	-0.488733	0.000117798	-9.99416e-11	-0.457729
108127399	chr11:108127399:G:A	1.61558e-05	-1.32695	-0.97731	1.75687e-05	-1.40175	-0.958829
108127469	chr11:108127469:C:T	0.000141659	-9.99416e-11	-0.133113	0.00016117	-9.99416e-11	-0.144234
108127950	chr11:108127950:G:A	3.98401e-05	-9.99416e-11	-1.40166	4.58507e-05	-9.99416e-11	-1.40131
108128218	chr11:108128218:T:C	0.000150534	-9.99416e-11	-0.0723481	0.000171192	-9.99416e-11	-0.0839086
108128356	chr11:108128356:C:T	4.14481e-05	-9.99416e-11	-1.3621	4.74383e-05	-9.99416e-11	-1.36727
108128986	chr11:108128986:T:C	5.06035e-05	-9.99416e-11	-1.16252	5.70429e-05	-9.99416e-11	-1.18289
108129620	chr11:108129620:G:C	3.98609e-05	-9.99416e-11	-1.40114	4.59342e-05	-9.99416e-11	-1.39949
108130340	chr11:108130340:G:A	5.58697e-05	-9.99416e-11	-1.06352	6.48392e-05	-9.99416e-11	-1.05479
108130411	chr11:108130411:A:AT	0.000119049	-9.99416e-11	-0.307001	0.000141469	-9.99416e-11	-0.274618
108130682	chr11:108130682:C:T	0.000122601	-9.99416e-11	-0.2776	0.000145938	-9.99416e-11	-0.243514
108130894	chr11:108130894:T:C	2.84153e-05	-0.557532	-1.18208	4.13541e-05	-0.348748	-1.15578
108130906	chr11:108130906:C:T	4.54269e-05	-9.99416e-11	-1.27043	5.18002e-05	-9.99416e-11	-1.2793
108130987	chr11:108130987:C:A	2.55981e-05	-0.49949	-1.34453	3.70007e-05	-0.285194	-1.33056
108131718	chr11:108131718:T:C	4.00732e-05	-9.99416e-11	-1.39583	4.59993e-05	-9.99416e-11	-1.39807
108132620	chr11:108132620:C:T	8.38181e-05	-9.99416e-11	-0.65789	9.37885e-05	-9.99416e-11	-0.685655
108133254	chr11:108133254:A:T	4.13229e-05	-9.99416e-11	-1.36512	4.75998e-05	-9.99416e-11	-1.36387
108133960	chr11:108133960:G:A	2.1871e-05	-1.42679	-0.574589	2.4223e-05	-1.44974	-0.589655
108134426	chr11:108134426:C:T	7.67308e-05	-9.99416e-11	-0.746235	8.83839e-05	-9.99416e-11	-0.745007
108134488	chr11:108134488:C:G	3.21457e-05	-1.07393	-0.542329	3.60476e-05	-1.12819	-0.513667
108134655	chr11:108134655:A:G	4.05353e-05	-9.99416e-11	-1.38436	4.66875e-05	-9.99416e-11	-1.38322
108134731	chr11:108134731:G:A	5.89811e-05	-9.99416e-11	-1.00932	6.66797e-05	-9.99416e-11	-1.0268
108135320	chr11:108135320:A:C	0.000159938	0.0162801	-0.0280293	0.000248274	0.252949	0.0348883
108135378	chr11:108135378:G:A	9.13387e-05	-9.99416e-11	-0.571964	0.000104289	-9.99416e-11	-0.579531
108135429	chr11:108135429:G:C	0.0001027	0.327004	-0.781729	0.000779761	1.85182	-0.419531
108135455	chr11:108135455:T:G	1.85868e-05	-1.40638	-0.757703	2.41964e-05	-1.28661	-0.753884
108135739	chr11:108135739:A:G	0.000203501	-0.0280431	0.257177	0.000317176	0.205388	0.327371
108136141	chr11:108136141:G:A	0.000130564	-9.99416e-11	-0.214678	0.000155305	-9.99416e-11	-0.181304
108136414	chr11:108136414:G:A	0.000171244	-9.99416e-11	0.0565512	0.00019472	-9.99416e-11	0.0448674
108136709	chr11:108136709:T:G	0.00012238	-9.99416e-11	-0.279408	0.000145483	-9.99416e-11	-0.246636
108137012	chr11:108137012:A:C	4.185e-05	-9.99416e-11	-1.35245	4.76808e-05	-9.99416e-11	-1.36217
108137396	chr11:108137396:A:G	0.000192556	-9.99416e-11	0.17385	0.000219247	-9.99416e-11	0.163501
108137516	chr11:108137516:C:A	5.79039e-05	-1.02775	-3.91713e-10	7.36943e-05	-0.926772	-3.91713e-10
108137519	chr11:108137519:A:C	4.2154e-05	-9.99416e-11	-1.34521	4.834e-05	-9.99416e-11	-1.34844
108137575	chr11:108137575:G:A	2.04294e-05	-0.663662	-1.4059	2.89306e-05	-0.457092	-1.4047
108137745	chr11:108137745:C:T	8.80882e-05	-9.99416e-11	-0.6082	0.00010144	-9.99416e-11	-0.607233
108138274	chr11:108138274:C:T	0.00015921	-9.99416e-11	-0.0163149	0.000180766	-9.99416e-11	-0.0294952
108138484	chr11:108138484:C:T	3.70958e-05	-1.47303	-3.91713e-10	4.30391e-05	-1.46459	-3.91713e-10
108138537	chr11:108138537:G:C	4.28149e-05	-9.99416e-11	-1.32965	4.89453e-05	-9.99416e-11	-1.33599
108138610	chr11:108138610:G:A	4.00752e-05	-1.39578	-3.91713e-10	4.42841e-05	-1.43607	-3.91713e-10
108138654	chr11:108138654:T:C	2.73129e-05	-0.509957	-1.26922	3.98109e-05	-0.293161	-1.2494
108138933	chr11:108138933:C:A	1.06228e-05	-1.34218	-1.38136	1.12687e-05	-1.41427	-1.3904
108139160	chr11:108139160:C:T	4.47047e-05	-9.99416e-11	-1.28646	5.13707e-05	-9.99416e-11	-1.28763
108139200	chr11:108139200:G:A	1.81894e-05	-1.01263	-1.17307	2.10676e-05	-1.02842	-1.15054
108139327	chr11:108139327:T:C	0.000602707	1.31489	-3.91713e-10	0.000682615	1.29924	-3.91713e-10
108139374	chr11:108139374:T:G	1.17441e-05	-1.41359	-1.2096	1.52624e-05	-1.29291	-1.20839
108139432	chr11:108139432:A:C	1.13032e-05	-1.51513	-1.14632	1.31917e-05	-1.49059	-1.15652
108139811	chr11:108139811:CCCCCATGCCCG:C	1.06627e-05	-1.31965	-1.40014	1.1311e-05	-1.39695	-1.40397
108140022	chr11:108140022:A:G	0.00169605	-9.99416e-11	2.34952	0.00219013	-9.99416e-11	2.46502
108140839	chr11:108140839:T:C	0.000216661	0.0589171	0.232879	0.000337863	0.299432	0.296511
108140916	chr11:108140916:A:G	4.14178e-05	-9.99416e-11	-1.36283	4.7403e-05	-9.99416e-11	-1.36801
108141120	chr11:108141120:A:G	3.9858e-05	-1.40122	-3.91713e-10	4.40639e-05	-1.44106	-3.91713e-10
108141130	chr11:108141130:A:G	0.000218651	0.0810316	0.219907	0.000342499	0.324844	0.284727
108141310	chr11:108141310:G:A	3.58304e-05	-1.50774	-3.91713e-10	4.12846e-05	-1.50621	-3.91713e-10
108141577	chr11:108141577:G:A	7.36716e-05	-9.99416e-11	-0.78692	8.67693e-05	-9.99416e-11	-0.763443
108141922	chr11:108141922:T:C	0.000108811	-9.99416e-11	-0.396923	0.000123917	-9.99416e-11	-0.407081
108142187	chr11:108142187:C:T	4.48027e-05	-9.99416e-11	-1.28427	5.19578e-05	-9.99416e-11	-1.27626
108142279	chr11:108142279:T:A	1.02465e-05	-1.3574	-1.4022	1.09777e-05	-1.42574	-1.40509
108142366	chr11:108142366:A:G	0.000196368	-0.117351	0.310805	0.000164931	-0.454164	0.332993
108143117	chr11:108143117:C:T	0.000161728	-9.99416e-11	-0.000622072	0.000202975	-9.99416e-11	0.0863852
108143361	chr11:108143361:T:C	0.000204195	0.142137	0.090399	0.00032055	0.391336	0.152006
108143430	chr11:108143430:T:A	0.000127073	-9.99416e-11	-0.241777	0.0001512	-9.99416e-11	-0.20809
108143489	chr11:108143489:G:A	0.000135308	-9.99416e-11	-0.178983	0.000161086	-9.99416e-11	-0.144758
108143695	chr11:108143695:G:T	0.000109967	-0.386357	-3.91713e-10	0.000182329	-0.0208832	-3.91713e-10
108143908	chr11:108143908:A:C	1.62024e-05	-1.40621	-0.895169	1.79372e-05	-1.43238	-0.907438
108144257	chr11:108144257:T:G	4.02842e-05	-9.99416e-11	-1.39058	4.62388e-05	-9.99416e-11	-1.39288
108144433	chr11:108144433:G:C	0.00050433	-9.99416e-11	1.13669	0.000551174	-9.99416e-11	1.08535
108144439	chr11:108144439:G:A	6.65796e-05	-9.99416e-11	-0.88814	7.7413e-05	-9.99416e-11	-0.877541
108144706	chr11:108144706:GA:G	4.18841e-05	-9.99416e-11	-1.35163	4.79266e-05	-9.99416e-11	-1.35703
108144847	chr11:108144847:C:T	0.000173322	-9.99416e-11	0.068615	0.000217591	-9.99416e-11	0.155921
108145057	chr11:108145057:C:T	6.87341e-05	-9.99416e-11	-0.856293	7.84609e-05	-9.99416e-11	-0.864097
108145073	chr11:108145073:A:C	7.46864e-05	-9.99416e-11	-0.77324	8.71363e-05	-9.99416e-11	-0.759222
108145287	chr11:108145287:G:T	0.000151503	-0.61866	0.55273	0.000263664	-0.314275	0.662252
108145389	chr11:108145389:T:C	4.0476e-05	-9.99416e-11	-1.38583	4.67509e-05	-9.99416e-11	-1.38186
108145463	chr11:108145463:G:A	0.000247574	0.42517	-3.91713e-10	0.000281482	0.413374	-3.91713e-10
108146005	chr11:108146005:C:A	7.68405e-05	-9.99416e-11	-0.744807	8.78975e-05	-9.99416e-11	-0.750525
108146264	chr11:108146264:T:C	3.97603e-05	-9.99416e-11	-1.40367	4.5741e-05	-9.99416e-11	-1.4037
108146548	chr11:108146548:CTAA:C	4.29528e-05	-9.99416e-11	-1.32644	4.89333e-05	-9.99416e-11	-1.33624
108146820	chr11:108146820:G:A	6.97932e-05	-1.1419	0.300896	7.88788e-05	-1.19148	0.332694
108147024	chr11:108147024:G:A	3.96732e-05	-9.99416e-11	-1.40586	4.56399e-05	-9.99416e-11	-1.40591
108147394	chr11:108147394:A:AC	0.000267364	-9.99416e-11	0.502074	0.000305295	-9.99416e-11	0.494584
108147557	chr11:108147557:TTAAAAA:T	0.000740132	1.52029	-3.91713e-10	0.00106	1.73933	-3.91713e-10
108147604	chr11:108147604:G:C	8.28168e-05	-9.99416e-11	-0.669907	9.67349e-05	-9.99416e-11	-0.654722
108147648	chr11:108147648:G:A	6.8756e-05	-9.99416e-11	-0.855974	8.08802e-05	-9.99416e-11	-0.833727
108147897	chr11:108147897:G:A	4.65077e-05	-9.99416e-11	-1.24692	5.39043e-05	-9.99416e-11	-1.23949
108147945	chr11:108147945:A:G	4.01294e-05	-9.99416e-11	-1.39443	4.60162e-05	-9.99416e-11	-1.3977
108148132	chr11:108148132:CAG:C	4.89097e-05	-9.99416e-11	-1.19656	5.64737e-05	-9.99416e-11	-1.19292
108148989	chr11:108148989:GCCTC:G	0.000843196	-9.99416e-11	1.65066	0.00100753	-9.99416e-11	1.68856
108148993	chr11:108148993:C:CGAGG	0.000915345	-9.99416e-11	1.73276	0.00109431	-9.99416e-11	1.77119
108149197	chr11:108149197:C:T	5.05886e-05	-9.99416e-11	-1.16281	5.77661e-05	-9.99416e-11	-1.1703
108149426	chr11:108149426:T:C	8.80438e-05	-9.99416e-11	-0.608704	0.000103942	-9.99416e-11	-0.582861
108150192	chr11:108150192:T:C	3.96684e-05	-9.99416e-11	-1.40598	4.56404e-05	-9.99416e-11	-1.4059
108150478	chr11:108150478:T:C	8.72649e-06	-1.51449	-1.40568	1.03746e-05	-1.48661	-1.40072
108150549	chr11:108150549:G:A	7.54583e-05	-1.32678	0.563819	8.7389e-05	-1.35578	0.599458
108151334	chr11:108151334:A:T	9.58029e-06	-1.48427	-1.34256	1.2135e-05	-1.36278	-1.36782
108151388	chr11:108151388:T:C	4.16671e-05	-9.99416e-11	-1.35683	4.79783e-05	-9.99416e-11	-1.35595
108151460	chr11:108151460:C:T	4.46302e-05	-9.99416e-11	-1.28813	5.21173e-05	-9.99416e-11	-1.2732
108151507	chr11:108151507:C:T	8.72853e-06	-1.51401	-1.40593	1.07339e-05	-1.45122	-1.40207
108151579	chr11:108151579:T:C	3.98142e-05	-9.99416e-11	-1.40231	4.57726e-05	-9.99416e-11	-1.40301
108151793	chr11:108151793:C:G	4.10243e-05	-9.99416e-11	-1.37237	4.69815e-05	-9.99416e-11	-1.37694
108152477	chr11:108152477:G:A	3.98868e-05	-9.99416e-11	-1.40049	4.60197e-05	-9.99416e-11	-1.39763
108152554	chr11:108152554:A:G	5.4046e-05	-1.0967	-3.91713e-10	6.95097e-05	-0.98523	-3.91713e-10
108152555	chr11:108152555:AAGTT:A	8.52594e-05	-9.99416e-11	-0.64084	0.000100081	-9.99416e-11	-0.620716
108152557	chr11:108152557:G:A	8.90887e-06	-1.49381	-1.40568	1.14396e-05	-1.38533	-1.40428
108153018	chr11:108153018:T:C	1.51178e-05	-1.06654	-1.30412	1.46117e-05	-1.21168	-1.33319
108153099	chr11:108153099:G:A	3.97136e-05	-9.99416e-11	-1.40485	4.56575e-05	-9.99416e-11	-1.40553
108153323	chr11:108153323:T:C	0.000771191	0.995755	0.565642	0.0133437	2.80355	1.46855
108153609	chr11:108153609:T:C	9.70529e-06	-1.41839	-1.39548	1.32011e-05	-1.24083	-1.40557
108153675	chr11:108153675:C:A	8.51387e-05	-9.99416e-11	-0.642256	9.9937e-05	-9.99416e-11	-0.622156
108154487	chr11:108154487:C:T	9.62455e-06	-1.42219	-1.40003	1.31415e-05	-1.25971	-1.39122
108154905	chr11:108154905:C:G	3.90441e-05	-1.42185	-3.91713e-10	4.33465e-05	-1.45747	-3.91713e-10
108155186	chr11:108155186:AT:A	4.08899e-05	-9.99416e-11	-1.37566	4.73415e-05	-9.99416e-11	-1.36931
108155197	chr11:108155197:A:T	0.00096663	-9.99416e-11	1.78728	0.00115761	-9.99416e-11	1.82742
108155526	chr11:108155526:G:A	0.00022281	0.31978	-3.91713e-10	6.1678e-05	-1.10477	-3.91713e-10
108155610	chr11:108155610:G:A	4.47053e-05	-9.99416e-11	-1.28645	5.11913e-05	-9.99416e-11	-1.29113
108155787	chr11:108155787:T:C	0.00163634	-9.99416e-11	2.31368	0.00191725	-9.99416e-11	2.33195
108156388	chr11:108156388:G:A	4.41495e-05	-9.99416e-11	-1.29896	5.11656e-05	-9.99416e-11	-1.29163
108157329	chr11:108157329:T:C	8.01707e-05	-9.99416e-11	-0.70238	9.79713e-05	-9.99416e-11	-0.642022
108158206	chr11:108158206:T:C	0.000705176	-9.99416e-11	1.47191	0.000817193	-9.99416e-11	1.47918
108158257	chr11:108158257:T:G	3.92312e-05	-1.41707	-3.91713e-10	4.54906e-05	-1.40919	-3.91713e-10
108159660	chr11:108159660:GATTTC:G	5.11301e-05	-9.99416e-11	-1.15216	5.82314e-05	-9.99416e-11	-1.16227
108160435	chr11:108160435:C:G	4.50499e-05	-9.99416e-11	-1.27877	5.23823e-05	-9.99416e-11	-1.26813
108160567	chr11:108160567:TC:T	9.39996e-06	-1.44183	-1.404	1.29089e-05	-1.28071	-1.38807
108160649	chr11:108160649:G:A	0.000923316	0.817727	0.923706	0.0106852	2.56014	1.48978
108161153	chr11:108161153:T:C	7.71866e-05	-9.99416e-11	-0.740313	9.09501e-05	-9.99416e-11	-0.716385
108162766	chr11:108162766:A:G	6.19526e-05	-9.99416e-11	-0.960169	7.05717e-05	-9.99416e-11	-0.970067
108163228	chr11:108163228:C:T	9.52174e-06	-1.45147	-1.38149	1.32324e-05	-1.29832	-1.34571
108163397	chr11:108163397:A:G	2.07506e-05	-1.44371	-0.610257	2.99773e-05	-1.29765	-0.528607
108163446	chr11:108163446:A:G	4.50432e-05	-9.99416e-11	-1.27892	5.21671e-05	-9.99416e-11	-1.27225
108163572	chr11:108163572:A:G	4.56705e-05	-9.99416e-11	-1.26509	5.32586e-05	-9.99416e-11	-1.25154
108163822	chr11:108163822:G:GA	4.06768e-05	-9.99416e-11	-1.38088	4.71014e-05	-9.99416e-11	-1.37439
108164617	chr11:108164617:A:T	4.11985e-05	-9.99416e-11	-1.36814	4.77716e-05	-9.99416e-11	-1.36026
108165375	chr11:108165375:G:C	5.37998e-05	-9.99416e-11	-1.10127	6.13654e-05	-9.99416e-11	-1.10985
108165853	chr11:108165853:C:T	3.98083e-05	-9.99416e-11	-1.40246	4.57455e-05	-9.99416e-11	-1.4036
108166023	chr11:108166023:T:G	0.000850319	-9.99416e-11	1.65907	0.00101759	-9.99416e-11	1.6985
108166353	chr11:108166353:C:T	0.000136251	-9.99416e-11	-0.172037	0.000159729	-9.99416e-11	-0.153217
108166405	chr11:108166405:A:T	4.14445e-05	-9.99416e-11	-1.36218	4.75515e-05	-9.99416e-11	-1.36488
108167081	chr11:108167081:A:G	4.98079e-05	-9.99416e-11	-1.17836	5.67564e-05	-9.99416e-11	-1.18793
108167750	chr11:108167750:A:G	0.000161356	-1.33099	1.32806	0.000189141	-1.3559	1.3717
108167816	chr11:108167816:T:C	0.000862944	-9.99416e-11	1.67381	0.00100937	-9.99416e-11	1.69039
108168160	chr11:108168160:ACTT:A	4.43413e-05	-9.99416e-11	-1.29462	5.17702e-05	-9.99416e-11	-1.27988
108168211	chr11:108168211:C:T	0.00100606	-9.99416e-11	1.82726	0.00121268	-9.99416e-11	1.87389
108168315	chr11:108168315:T:C	1.37265e-05	-1.24831	-1.2189	1.91281e-05	-1.06085	-1.21469
108168321	chr11:108168321:A:G	3.96764e-05	-9.99416e-11	-1.40578	4.5674e-05	-9.99416e-11	-1.40517
108168705	chr11:108168705:C:T	3.96689e-05	-9.99416e-11	-1.40597	4.56482e-05	-9.99416e-11	-1.40573
108168773	chr11:108168773:A:G	5.03765e-05	-9.99416e-11	-1.16701	5.90218e-05	-9.99416e-11	-1.14879
108168835	chr11:108168835:T:C	4.50998e-05	-9.99416e-11	-1.27766	5.16431e-05	-9.99416e-11	-1.28234
108169377	chr11:108169377:A:G	9.07471e-06	-1.50224	-1.3788	1.12729e-05	-1.41062	-1.39367
108169624	chr11:108169624:T:C	7.15519e-05	-9.99416e-11	-0.816115	8.07897e-05	-9.99416e-11	-0.834847
108169757	chr11:108169757:G:T	3.64987e-05	-0.863565	-0.625697	3.48318e-05	-1.06324	-0.612922
108170521	chr11:108170521:AG:A	4.14815e-05	-9.99416e-11	-1.36129	4.81315e-05	-9.99416e-11	-1.35276
108171089	chr11:108171089:G:A	1.49429e-05	-1.09586	-1.28644	2.16641e-05	-0.867923	-1.28312
108171114	chr11:108171114:T:C	0.000232553	-9.99416e-11	0.362581	0.000260128	-9.99416e-11	0.334477
108171240	chr11:108171240:G:C	6.50096e-05	-9.99416e-11	-0.912003	7.40969e-05	-9.99416e-11	-0.921323
108171312	chr11:108171312:G:A	0.00014904	-9.99416e-11	-0.0823235	0.000186898	-9.99416e-11	0.00386787
108171692	chr11:108171692:C:G	5.31024e-05	-9.99416e-11	-1.11432	6.05952e-05	-9.99416e-11	-1.12248
108171732	chr11:108171732:C:T	8.66584e-05	-9.99416e-11	-0.624564	0.000101687	-9.99416e-11	-0.604801
108172808	chr11:108172808:TAGA:T	0.00014654	-0.0992384	-3.91713e-10	0.000258058	0.32649	-3.91713e-10
108173161	chr11:108173161:A:G	3.99244e-05	-9.99416e-11	-1.39955	4.59282e-05	-9.99416e-11	-1.39962
108173261	chr11:108173261:C:T	1.18109e-05	-1.40463	-1.21288	1.55376e-05	-1.231	-1.25243
108173364	chr11:108173364:T:A	0.003123	0.6874	2.27261	0.0078062	1.26891	2.46706
108174268	chr11:108174268:A:G	1.23516e-05	-1.20074	-1.37202	2.18017e-05	-0.743991	-1.40072
108174586	chr11:108174586:GTATGATA:G	6.73239e-05	-9.99416e-11	-0.877023	7.65419e-05	-9.99416e-11	-0.888859
108174715	chr11:108174715:T:C	9.00513e-05	-9.99416e-11	-0.586159	0.000102457	-9.99416e-11	-0.597248
108174785	chr11:108174785:G:A	4.10038e-05	-9.99416e-11	-1.37287	4.74862e-05	-9.99416e-11	-1.36626
108174969	chr11:108174969:GA:G	3.98194e-05	-9.99416e-11	-1.40218	4.57559e-05	-9.99416e-11	-1.40338
108175226	chr11:108175226:T:C	3.5806e-05	-1.50842	-3.91713e-10	4.09068e-05	-1.5154	-3.91713e-10
108175229	chr11:108175229:C:T	1.16046e-05	-1.40882	-1.22632	1.50863e-05	-1.22465	-1.28826
108175498	chr11:108175498:T:A	4.34721e-05	-9.99416e-11	-1.31442	4.96782e-05	-9.99416e-11	-1.32113
108176392	chr11:108176392:T:C	3.78817e-05	-1.45207	-3.91713e-10	4.43394e-05	-1.43482	-3.91713e-10
108176769	chr11:108176769:A:G	0.000306012	-9.99416e-11	0.637085	0.000367608	-9.99416e-11	0.680321
108177210	chr11:108177210:GGTA:G	4.09912e-05	-9.99416e-11	-1.37318	4.72156e-05	-9.99416e-11	-1.37197
108177255	chr11:108177255:A:G	1.33619e-05	-1.26715	-1.22698	1.84984e-05	-1.08613	-1.22288
108177656	chr11:108177656:A:G	7.13617e-05	-0.818776	-3.91713e-10	0.000122511	-0.418492	-3.91713e-10
108177948	chr11:108177948:T:G	4.45645e-05	-9.99416e-11	-1.2896	5.08235e-05	-9.99416e-11	-1.29834
108178370	chr11:108178370:G:T	8.96561e-05	-9.99416e-11	-0.590557	0.000102016	-9.99416e-11	-0.601563
108178377	chr11:108178377:G:A	4.49364e-05	-9.99416e-11	-1.28129	5.09761e-05	-9.99416e-11	-1.29534
108178566	chr11:108178566:A:G	0.000168675	-9.99416e-11	0.0414359	0.000201287	-9.99416e-11	0.0780359
108178932	chr11:108178932:G:A	4.57647e-05	-9.99416e-11	-1.26303	5.33722e-05	-9.99416e-11	-1.24941
108179206	chr11:108179206:C:A	6.05304e-05	-9.99416e-11	-0.983393	6.89483e-05	-9.99416e-11	-0.993339
108179677	chr11:108179677:G:A	8.81157e-05	-9.99416e-11	-0.607888	0.000101616	-9.99416e-11	-0.605496
108179766	chr11:108179766:T:C	8.76535e-05	-9.99416e-11	-0.613147	0.00010108	-9.99416e-11	-0.610782
108180056	chr11:108180056:G:A	0.000990767	-9.99416e-11	1.81194	0.00119399	-9.99416e-11	1.85836
108180573	chr11:108180573:A:G	9.28756e-06	-1.47912	-1.37874	1.18996e-05	-1.35434	-1.39585
108180757	chr11:108180757:T:C	5.3101e-05	-9.99416e-11	-1.11434	6.06134e-05	-9.99416e-11	-1.12218
108180978	chr11:108180978:A:G	3.96845e-05	-9.99416e-11	-1.40558	4.56502e-05	-9.99416e-11	-1.40569
108181262	chr11:108181262:G:A	0.000182045	-1.38502	1.50274	0.000214814	-1.40548	1.54856
108181275	chr11:108181275:C:A	4.597e-05	-1.25855	-3.91713e-10	4.97656e-05	-1.31937	-3.91713e-10
108181291	chr11:108181291:C:T	4.53644e-05	-9.99416e-11	-1.27181	5.28853e-05	-9.99416e-11	-1.25857
108181532	chr11:108181532:A:C	3.98396e-05	-9.99416e-11	-1.40168	4.57724e-05	-9.99416e-11	-1.40301
108181701	chr11:108181701:G:A	0.00138033	1.00293	1.14061	0.0173712	2.80459	1.73129
108182188	chr11:108182188:T:G	4.0668e-05	-9.99416e-11	-1.3811	4.70576e-05	-9.99416e-11	-1.37532
108182261	chr11:108182261:C:T	6.38554e-05	-9.99416e-11	-0.929918	7.2696e-05	-9.99416e-11	-0.94041
108183160	chr11:108183160:T:A	1.12937e-05	-1.33306	-1.32923	1.56294e-05	-1.11061	-1.36694
108183308	chr11:108183308:T:TA	3.93486e-05	-1.41408	-3.91713e-10	5.17157e-05	-1.28093	-3.91713e-10
108183355	chr11:108183355:A:G	0.00119384	1.48331	0.515082	0.0236918	3.43798	1.40821
108183673	chr11:108183673:A:C	4.34954e-05	-9.99416e-11	-1.31388	5.07375e-05	-9.99416e-11	-1.30003
108183773	chr11:108183773:T:C	9.47538e-06	-1.47509	-1.36276	1.21412e-05	-1.34786	-1.38223
108183871	chr11:108183871:G:T	5.1742e-05	-9.99416e-11	-1.14027	5.90832e-05	-9.99416e-11	-1.14775
108183877	chr11:108183877:A:G	1.71183e-05	-1.34085	-0.905541	2.60557e-05	-1.13417	-0.832293
108183939	chr11:108183939:A:G	7.65452e-05	-9.99416e-11	-0.748657	8.71806e-05	-9.99416e-11	-0.758714
108184017	chr11:108184017:C:A	0.000865507	-9.99416e-11	1.67678	0.0010358	-9.99416e-11	1.71623
108184329	chr11:108184329:G:A	3.95962e-05	-1.4078	-3.91713e-10	4.48293e-05	-1.42384	-3.91713e-10
108184344	chr11:108184344:C:T	4.51202e-05	-9.99416e-11	-1.27721	5.26762e-05	-9.99416e-11	-1.26253
108184405	chr11:108184405:G:C	1.78594e-05	-1.09272	-1.11129	1.81664e-05	-1.22623	-1.1009
108184451	chr11:108184451:G:A	7.56165e-05	-9.99416e-11	-0.760864	8.80664e-05	-9.99416e-11	-0.748606
108184951	chr11:108184951:T:C	0.000320401	-9.99416e-11	0.683035	0.000350889	-9.99416e-11	0.633772
108185009	chr11:108185009:T:C	3.98094e-05	-9.99416e-11	-1.40244	4.57291e-05	-9.99416e-11	-1.40396
108185277	chr11:108185277:G:A	4.17265e-05	-9.99416e-11	-1.3554	4.77895e-05	-9.99416e-11	-1.35989
108185307	chr11:108185307:A:G	7.88939e-05	-9.99416e-11	-0.718434	9.29533e-05	-9.99416e-11	-0.694599
108185981	chr11:108185981:A:C	9.12384e-06	-1.48256	-1.39309	1.17151e-05	-1.36246	-1.40336
108186658	chr11:108186658:A:G	7.78939e-05	-9.99416e-11	-0.731191	8.86979e-05	-9.99416e-11	-0.741461
108186690	chr11:108186690:T:C	4.57138e-05	-9.99416e-11	-1.26414	5.29379e-05	-9.99416e-11	-1.25758
108187129	chr11:108187129:G:A	1.13967e-05	-1.39643	-1.25679	1.51543e-05	-1.21717	-1.29124
108187191	chr11:108187191:C:A	0.000187417	-1.38053	1.52733	0.000221077	-1.40156	1.57337
108187685	chr11:108187685:G:GA	0.00310726	-9.99416e-11	2.95496	0.00366878	-9.99416e-11	2.98092
108187908	chr11:108187908:T:C	5.47079e-05	-9.99416e-11	-1.08453	6.31247e-05	-9.99416e-11	-1.08158
108188067	chr11:108188067:G:A	4.71503e-05	-9.99416e-11	-1.2332	5.51007e-05	-9.99416e-11	-1.21753
108188273	chr11:108188273:T:C	1.01509e-05	-1.40034	-1.36864	1.37692e-05	-1.21088	-1.39339
108188602	chr11:108188602:C:A	6.14747e-05	-9.99416e-11	-0.967913	6.9516e-05	-9.99416e-11	-0.985139
108189025	chr11:108189025:G:A	3.98141e-05	-9.99416e-11	-1.40232	4.57522e-05	-9.99416e-11	-1.40346
108189557	chr11:108189557:T:C	0.000860529	1.27306	0.39795	0.015706	3.16903	1.26607
108189566	chr11:108189566:C:T	5.44008e-05	-9.99416e-11	-1.09016	6.16923e-05	-9.99416e-11	-1.10454
108189597	chr11:108189597:G:A	4.33717e-05	-0.980809	-0.335921	4.18672e-05	-1.15383	-0.33836
108189646	chr11:108189646:G:A	7.7998e-05	-9.99416e-11	-0.729856	8.8835e-05	-9.99416e-11	-0.739916
108189652	chr11:108189652:C:T	0.000412444	-9.99416e-11	0.935562	0.000458474	-9.99416e-11	0.901208
108190010	chr11:108190010:A:T	4.58705e-05	-9.99416e-11	-1.26072	5.35159e-05	-9.99416e-11	-1.24672
108190518	chr11:108190518:G:A	6.03523e-05	-9.99416e-11	-0.986339	6.96685e-05	-9.99416e-11	-0.982949
108190562	chr11:108190562:TTTAG:T	4.53465e-05	-9.99416e-11	-1.2722	5.28619e-05	-9.99416e-11	-1.25901
108190652	chr11:108190652:C:T	0.000124222	-0.264468	-3.91713e-10	0.000130783	-0.353155	-3.91713e-10
108191081	chr11:108191081:C:A	9.76086e-06	-1.40238	-1.40578	1.34228e-05	-1.22712	-1.40262
108192199	chr11:108192199:T:C	4.99283e-05	-9.99416e-11	-1.17595	5.82765e-05	-9.99416e-11	-1.1615
108192289	chr11:108192289:T:C	5.87827e-05	-9.99416e-11	-1.01269	6.70171e-05	-9.99416e-11	-1.02175
108192803	chr11:108192803:T:A	1.8671e-05	-1.0029	-1.15667	1.95262e-05	-1.11007	-1.14487
108193047	chr11:108193047:G:A	9.55284e-05	-9.99416e-11	-0.527114	0.000107373	-9.99416e-11	-0.550387
108193167	chr11:108193167:C:G	4.7823e-05	-1.21903	-3.91713e-10	5.15162e-05	-1.2848	-3.91713e-10
108193170	chr11:108193170:A:T	4.77418e-05	-1.22073	-3.91713e-10	5.1439e-05	-1.2863	-3.91713e-10
108193658	chr11:108193658:G:C	4.12564e-05	-9.99416e-11	-1.36673	4.72259e-05	-9.99416e-11	-1.37175
108193693	chr11:108193693:C:A	8.85319e-05	-9.99416e-11	-0.603175	0.000102068	-9.99416e-11	-0.601053
108193880	chr11:108193880:T:C	0.00013149	-9.99416e-11	-0.207605	0.000164192	-9.99416e-11	-0.125657
108193918	chr11:108193918:G:A	4.79936e-05	-9.99416e-11	-1.21547	5.60872e-05	-9.99416e-11	-1.19979
108194208	chr11:108194208:A:G	9.84838e-06	-1.41028	-1.38895	1.40485e-05	-1.22656	-1.35762
108194525	chr11:108194525:A:G	0.000979185	1.34062	0.459562	0.0183393	3.25061	1.3395
108194889	chr11:108194889:T:C	4.22147e-05	-9.99416e-11	-1.34377	4.83024e-05	-9.99416e-11	-1.34922
108194944	chr11:108194944:C:T	8.81155e-05	-9.99416e-11	-0.60789	0.000101616	-9.99416e-11	-0.605496
108194981	chr11:108194981:G:A	1.04143e-05	-1.43581	-1.30755	1.36114e-05	-1.27144	-1.34435
108194999	chr11:108194999:T:G	0.000678509	-9.99416e-11	1.43336	0.000810808	-9.99416e-11	1.47133
108195614	chr11:108195614:A:G	6.21874e-05	-9.99416e-11	-0.956385	7.32883e-05	-9.99416e-11	-0.932295
108195761	chr11:108195761:G:A	4.67323e-05	-9.99416e-11	-1.2421	5.45508e-05	-9.99416e-11	-1.22756
108195983	chr11:108195983:T:G	5.26351e-05	-9.99416e-11	-1.12316	5.98344e-05	-9.99416e-11	-1.13512
108196004	chr11:108196004:C:T	4.68778e-05	-9.99416e-11	-1.23899	5.47285e-05	-9.99416e-11	-1.22431
108196193	chr11:108196193:G:C	5.92143e-05	-9.99416e-11	-1.00537	6.74664e-05	-9.99416e-11	-1.01507
108196283	chr11:108196283:T:C	4.53159e-05	-9.99416e-11	-1.27288	5.2825e-05	-9.99416e-11	-1.25971
108196507	chr11:108196507:ATAAT:A	1.03206e-05	-1.42085	-1.33154	1.37069e-05	-1.24581	-1.36298
108196670	chr11:108196670:T:C	4.50925e-05	-1.27782	-3.91713e-10	5.6691e-05	-1.18908	-3.91713e-10
108196863	chr11:108196863:A:G	4.97699e-05	-9.99416e-11	-1.17913	5.6714e-05	-9.99416e-11	-1.18868
108196998	chr11:108196998:G:A	4.28787e-05	-9.99416e-11	-1.32816	4.99437e-05	-9.99416e-11	-1.3158
108198057	chr11:108198057:T:C	4.74606e-05	-9.99416e-11	-1.22664	5.54395e-05	-9.99416e-11	-1.2114
108198227	chr11:108198227:T:C	1.74302e-05	-0.886316	-1.34202	1.77076e-05	-1.00447	-1.34824
108198312	chr11:108198312:T:C	0.000405205	0.917854	-3.91713e-10	0.000460222	0.905013	-3.91713e-10
108198909	chr11:108198909:T:A	4.00622e-05	-9.99416e-11	-1.3961	4.59308e-05	-9.99416e-11	-1.39956
108199234	chr11:108199234:G:A	4.90979e-05	-9.99416e-11	-1.19272	5.5956e-05	-9.99416e-11	-1.20213
108199583	chr11:108199583:G:A	4.08126e-05	-9.99416e-11	-1.37755	4.71789e-05	-9.99416e-11	-1.37275
108199846	chr11:108199846:C:T	0.000781824	-9.99416e-11	1.57509	0.000935198	-9.99416e-11	1.61406
108200539	chr11:108200539:T:C	4.17886e-05	-9.99416e-11	-1.35391	4.84723e-05	-9.99416e-11	-1.3457
108200694	chr11:108200694:A:G	0.000155215	-9.99416e-11	-0.0417272	0.000173475	-9.99416e-11	-0.0706632
108200755	chr11:108200755:C:A	4.79331e-05	-9.99416e-11	-1.21673	5.60135e-05	-9.99416e-11	-1.2011
108201517	chr11:108201517:G:A	4.69958e-05	-9.99416e-11	-1.23648	5.48722e-05	-9.99416e-11	-1.22169
108201545	chr11:108201545:C:T	0.00324632	-9.99416e-11	2.99874	0.0039266	-9.99416e-11	3.04883
108202345	chr11:108202345:G:A	4.55145e-05	-9.99416e-11	-1.26851	5.30665e-05	-9.99416e-11	-1.25515
108202659	chr11:108202659:T:C	8.11833e-05	-9.99416e-11	-0.689829	9.05054e-05	-9.99416e-11	-0.721287
108203342	chr11:108203342:C:T	6.02343e-05	-9.99416e-11	-0.988297	6.86144e-05	-9.99416e-11	-0.998194
108203464	chr11:108203464:A:G	4.72752e-05	-9.99416e-11	-1.23055	5.39325e-05	-9.99416e-11	-1.23896
108203870	chr11:108203870:T:C	4.46013e-05	-9.99416e-11	-1.28877	5.15538e-05	-9.99416e-11	-1.28407
108204175	chr11:108204175:C:G	4.00609e-05	-9.99416e-11	-1.39614	4.60974e-05	-9.99416e-11	-1.39594
108204380	chr11:108204380:T:TG	1.65355e-05	-1.37316	-0.907874	2.47641e-05	-1.18256	-0.834738
108204458	chr11:108204458:T:C	4.60705e-05	-9.99416e-11	-1.25637	5.25864e-05	-9.99416e-11	-1.26424
108204639	chr11:108204639:G:A	3.98383e-05	-9.99416e-11	-1.40171	4.58382e-05	-9.99416e-11	-1.40158
108205479	chr11:108205479:A:C	6.87012e-05	-9.99416e-11	-0.856772	7.99932e-05	-9.99416e-11	-0.844755
108206330	chr11:108206330:G:A	8.85224e-05	-9.99416e-11	-0.603282	0.000102057	-9.99416e-11	-0.601161
108206809	chr11:108206809:C:T	4.1501e-05	-1.36082	-3.91713e-10	4.5267e-05	-1.41412	-3.91713e-10
108207130	chr11:108207130:G:A	1.10971e-05	-1.45388	-1.22597	1.41631e-05	-1.30521	-1.27085
108207156	chr11:108207156:G:C	4.02367e-05	-9.99416e-11	-1.39176	4.61411e-05	-9.99416e-11	-1.39499
108207542	chr11:108207542:G:C	4.01687e-05	-9.99416e-11	-1.39345	4.62229e-05	-9.99416e-11	-1.39322
108207596	chr11:108207596:C:T	4.07974e-05	-9.99416e-11	-1.37792	4.67343e-05	-9.99416e-11	-1.38222
108207663	chr11:108207663:C:T	0.000135477	-9.99416e-11	-0.177734	0.000169368	-9.99416e-11	-0.0946218
108207684	chr11:108207684:C:A	4.79212e-05	-9.99416e-11	-1.21698	5.59981e-05	-9.99416e-11	-1.20138
108207966	chr11:108207966:G:T	9.32007e-06	-1.49462	-1.35975	1.16556e-05	-1.39085	-1.38006
108208233	chr11:108208233:A:G	7.21297e-05	-9.99416e-11	-0.808072	8.21326e-05	-9.99416e-11	-0.818361
108208532	chr11:108208532:G:A	4.9835e-05	-9.99416e-11	-1.17782	5.75431e-05	-9.99416e-11	-1.17416
108209000	chr11:108209000:C:T	6.29649e-05	-9.99416e-11	-0.94396	7.17334e-05	-9.99416e-11	-0.95374
108209366	chr11:108209366:C:T	4.08622e-05	-9.99416e-11	-1.37633	4.70254e-05	-9.99416e-11	-1.37601
108209672	chr11:108209672:G:A	1.06269e-05	-1.43533	-1.28782	1.38331e-05	-1.27111	-1.32852
108209685	chr11:108209685:C:T	9.92528e-06	-1.38815	-1.40331	1.38788e-05	-1.19132	-1.40501
108209705	chr11:108209705:T:C	9.38326e-06	-1.48496	-1.36265	1.18911e-05	-1.3687	-1.38221
108209837	chr11:108209837:G:A	4.43212e-05	-9.99416e-11	-1.29507	5.06338e-05	-9.99416e-11	-1.30208
108209940	chr11:108209940:G:A	4.01203e-05	-9.99416e-11	-1.39465	4.63246e-05	-9.99416e-11	-1.39102
108210476	chr11:108210476:T:C	4.59335e-05	-9.99416e-11	-1.25934	5.35791e-05	-9.99416e-11	-1.24554
108211130	chr11:108211130:C:T	9.38759e-05	-9.99416e-11	-0.544564	0.000106782	-9.99416e-11	-0.555908
108211159	chr11:108211159:T:C	4.54228e-05	-9.99416e-11	-1.27053	5.18689e-05	-9.99416e-11	-1.27798
108211170	chr11:108211170:C:T	0.000115945	-9.99416e-11	-0.33342	0.000130078	-9.99416e-11	-0.358561
108211453	chr11:108211453:G:A	4.07449e-05	-9.99416e-11	-1.37921	4.66629e-05	-9.99416e-11	-1.38375
108211623	chr11:108211623:G:A	6.25122e-05	-9.99416e-11	-0.951177	7.36939e-05	-9.99416e-11	-0.926776
108212134	chr11:108212134:A:G	0.00101816	-9.99416e-11	1.83921	0.00122758	-9.99416e-11	1.88611
108212135	chr11:108212135:T:C	4.11904e-05	-9.99416e-11	-1.36833	4.7155e-05	-9.99416e-11	-1.37326
108212628	chr11:108212628:A:T	4.38336e-05	-1.30614	-3.91713e-10	5.32149e-05	-1.25236	-3.91713e-10
108213487	chr11:108213487:C:T	6.15653e-05	-9.99416e-11	-0.966441	7.2547e-05	-9.99416e-11	-0.942462
108213675	chr11:108213675:C:G	4.30862e-05	-9.99416e-11	-1.32334	4.92918e-05	-9.99416e-11	-1.32894
108213734	chr11:108213734:A:G	6.46539e-05	-9.99416e-11	-0.91749	7.364e-05	-9.99416e-11	-0.927508
108213790	chr11:108213790:A:G	4.04182e-05	-9.99416e-11	-1.38726	4.63713e-05	-9.99416e-11	-1.39002
108214338	chr11:108214338:A:G	6.57887e-05	-9.99416e-11	-0.900091	7.48667e-05	-9.99416e-11	-0.910987
108214377	chr11:108214377:T:C	4.57085e-05	-9.99416e-11	-1.26425	5.29316e-05	-9.99416e-11	-1.2577
108214665	chr11:108214665:T:C	4.53308e-05	-9.99416e-11	-1.27255	5.2858e-05	-9.99416e-11	-1.25909
108215081	chr11:108215081:T:C	0.000187467	0.946722	-0.799656	0.00182203	2.71664	-0.435633
108215107	chr11:108215107:G:A	0.000165615	-9.99416e-11	0.023127	0.000197583	-9.99416e-11	0.0594611
108215228	chr11:108215228:C:G	3.98396e-05	-9.99416e-11	-1.40168	4.57724e-05	-9.99416e-11	-1.40301
108215333	chr11:108215333:C:CA	8.94558e-05	-9.99416e-11	-0.592793	0.000100623	-9.99416e-11	-0.615319
108215336	chr11:108215336:G:A	4.65736e-05	-1.2455	-3.91713e-10	7.10361e-05	-0.963508	-3.91713e-10
108215342	chr11:108215342:A:G	4.72922e-05	-9.99416e-11	-1.23019	5.47222e-05	-9.99416e-11	-1.22443
108215506	chr11:108215506:A:G	5.4326e-05	-9.99416e-11	-1.09154	6.39165e-05	-9.99416e-11	-1.06912
108215715	chr11:108215715:C:T	4.75357e-05	-9.99416e-11	-1.22506	5.42192e-05	-9.99416e-11	-1.23366
108215761	chr11:108215761:A:G	3.97791e-05	-1.4032	-3.91713e-10	4.43432e-05	-1.43474	-3.91713e-10
108215875	chr11:108215875:T:C	0.000132991	-9.99416e-11	-0.196254	0.000155878	-9.99416e-11	-0.177623
108216085	chr11:108216085:T:A	3.98904e-05	-9.99416e-11	-1.4004	4.58981e-05	-9.99416e-11	-1.40027
108216336	chr11:108216336:C:T	8.27195e-05	-9.99416e-11	-0.671082	9.40165e-05	-9.99416e-11	-0.683227
108216477	chr11:108216477:A:G	4.59993e-05	-9.99416e-11	-1.25791	5.36572e-05	-9.99416e-11	-1.24408
108216491	chr11:108216491:T:C	4.51529e-05	-9.99416e-11	-1.27648	5.15711e-05	-9.99416e-11	-1.28374
108216809	chr11:108216809:TCTG:T	4.04614e-05	-9.99416e-11	-1.38619	4.6479e-05	-9.99416e-11	-1.3877
108216896	chr11:108216896:A:T	4.02841e-05	-9.99416e-11	-1.39058	4.61863e-05	-9.99416e-11	-1.39401
108217110	chr11:108217110:A:G	8.00258e-05	-9.99416e-11	-0.704189	9.0185e-05	-9.99416e-11	-0.724834
108217167	chr11:108217167:ATGAG:A	7.78098e-05	-9.99416e-11	-0.732271	8.84174e-05	-9.99416e-11	-0.744627
108217766	chr11:108217766:A:G	9.7467e-06	-1.40405	-1.40556	1.33869e-05	-1.23056	-1.40186
108218424	chr11:108218424:T:C	1.37069e-05	-1.26649	-1.20215	1.89877e-05	-1.0852	-1.1977
108218433	chr11:108218433:TTTA:T	4.67611e-05	-9.99416e-11	-1.24149	5.46045e-05	-9.99416e-11	-1.22658
108218524	chr11:108218524:T:C	7.74919e-05	-9.99416e-11	-0.736365	8.80597e-05	-9.99416e-11	-0.748681
108218595	chr11:108218595:A:G	3.99138e-05	-9.99416e-11	-1.39982	4.59254e-05	-9.99416e-11	-1.39968
108219194	chr11:108219194:G:A	4.29882e-05	-9.99416e-11	-1.32561	4.94108e-05	-9.99416e-11	-1.32653
108219272	chr11:108219272:T:G	4.83117e-05	-9.99416e-11	-1.20887	5.60186e-05	-9.99416e-11	-1.20101
108219335	chr11:108219335:C:G	4.00538e-05	-9.99416e-11	-1.39632	4.60881e-05	-9.99416e-11	-1.39614
108219346	chr11:108219346:C:A	4.59726e-05	-9.99416e-11	-1.25849	5.36245e-05	-9.99416e-11	-1.24469
108219380	chr11:108219380:T:TG	7.92992e-05	-9.99416e-11	-0.71331	9.34419e-05	-9.99416e-11	-0.689357
108219608	chr11:108219608:T:C	0.000753469	1.53815	-3.91713e-10	0.000854118	1.52337	-3.91713e-10
108220304	chr11:108220304:T:C	3.98571e-05	-9.99416e-11	-1.40124	4.58591e-05	-9.99416e-11	-1.40112
108220596	chr11:108220596:G:A	4.04591e-05	-9.99416e-11	-1.38625	4.64765e-05	-9.99416e-11	-1.38775
108220770	chr11:108220770:G:T	4.46957e-05	-9.99416e-11	-1.28666	5.20775e-05	-9.99416e-11	-1.27396
108221576	chr11:108221576:C:G	0.00034692	0.762556	-3.91713e-10	0.000394474	0.750856	-3.91713e-10
108221881	chr11:108221881:T:G	0.000125215	-9.99416e-11	-0.256508	0.000140376	-9.99416e-11	-0.282372
108221887	chr11:108221887:C:T	4.41831e-05	-9.99416e-11	-1.2982	5.1588e-05	-9.99416e-11	-1.28341
108222308	chr11:108222308:G:T	7.6275e-05	-9.99416e-11	-0.752194	8.66917e-05	-9.99416e-11	-0.764338
108222350	chr11:108222350:C:T	4.32931e-05	-1.31854	-3.91713e-10	5.05036e-05	-1.30465	-3.91713e-10
108222481	chr11:108222481:A:T	1.07278e-05	-1.46081	-1.25289	1.36609e-05	-1.31812	-1.29404
108223106	chr11:108223106:G:A	9.89303e-06	-1.40356	-1.39115	1.41473e-05	-1.21579	-1.36139
108224307	chr11:108224307:G:A	7.47649e-05	-0.77219	-3.91713e-10	0.000130052	-0.358764	-3.91713e-10
108224493	chr11:108224493:A:G	9.66253e-06	-1.47562	-1.34266	1.22735e-05	-1.34784	-1.37142
108224502	chr11:108224502:A:G	3.99358e-05	-9.99416e-11	-1.39927	4.59532e-05	-9.99416e-11	-1.39907
108225109	chr11:108225109:T:C	4.77398e-05	-9.99416e-11	-1.22077	5.44418e-05	-9.99416e-11	-1.22956
108225326	chr11:108225326:A:T	3.62761e-05	-1.49538	-3.91713e-10	4.13264e-05	-1.50519	-3.91713e-10
108225414	chr11:108225414:A:G	9.47842e-06	-1.48718	-1.35034	1.19064e-05	-1.37259	-1.37703
108226606	chr11:108226606:A:G	1.08957e-05	-1.49591	-1.20226	1.32275e-05	-1.39381	-1.25059
108226742	chr11:108226742:C:A	0.000132853	-9.99416e-11	-0.197298	0.000148796	-9.99416e-11	-0.22412
108226776	chr11:108226776:C:T	0.000107306	-9.99416e-11	-0.410851	0.000120479	-9.99416e-11	-0.435224
108226946	chr11:108226946:C:T	4.50616e-05	-9.99416e-11	-1.27851	5.16749e-05	-9.99416e-11	-1.28172
108227030	chr11:108227030:C:T	0.000109721	-0.388598	-3.91713e-10	0.00014601	-0.243023	-3.91713e-10
108227732	chr11:108227732:TAA:T	1.16774e-05	-1.22595	-1.40293	2.14165e-05	-0.784601	-1.37793
108228154	chr11:108228154:TTTAG:T	3.96824e-05	-9.99416e-11	-1.40563	4.56367e-05	-9.99416e-11	-1.40598
108228463	chr11:108228463:G:A	9.44286e-05	-9.99416e-11	-0.538694	0.000108884	-9.99416e-11	-0.536411
108228504	chr11:108228504:T:C	0.000943008	-9.99416e-11	1.76254	0.00112923	-9.99416e-11	1.80259
108228844	chr11:108228844:A:G	3.99669e-05	-1.39849	-3.91713e-10	5.63917e-05	-1.19437	-3.91713e-10
108229161	chr11:108229161:A:G	8.19655e-05	-9.99416e-11	-0.68024	9.13808e-05	-9.99416e-11	-0.711661
108229171	chr11:108229171:C:T	0.000100813	-9.99416e-11	-0.473274	0.000112712	-9.99416e-11	-0.501864
108230007	chr11:108230007:A:T	0.000109692	-0.388859	-3.91713e-10	0.000116004	-0.473072	-3.91713e-10
108230119	chr11:108230119:A:G	5.94869e-05	-9.99416e-11	-1.00078	6.73304e-05	-9.99416e-11	-1.01708
108230134	chr11:108230134:G:T	0.001077	-9.99416e-11	1.8954	0.00129926	-9.99416e-11	1.94285
108230214	chr11:108230214:G:A	8.21142e-05	-9.99416e-11	-0.678428	9.15443e-05	-9.99416e-11	-0.709873
108230221	chr11:108230221:G:T	8.52778e-05	-9.99416e-11	-0.640625	9.59899e-05	-9.99416e-11	-0.662453
108230661	chr11:108230661:C:T	5.77061e-05	-9.99416e-11	-1.03118	6.57949e-05	-9.99416e-11	-1.04015
108230765	chr11:108230765:A:G	1.05553e-05	-1.45932	-1.2706	1.43223e-05	-1.32554	-1.23934
108231072	chr11:108231072:A:G	7.4161e-05	-9.99416e-11	-0.7803	8.72917e-05	-9.99416e-11	-0.757442
108231111	chr11:108231111:G:C	4.16236e-05	-9.99416e-11	-1.35787	4.83108e-05	-9.99416e-11	-1.34904
108231192	chr11:108231192:C:T	9.37329e-06	-1.48864	-1.36003	1.17876e-05	-1.3758	-1.38385
108231335	chr11:108231335:G:A	5.3008e-05	-9.99416e-11	-1.1161	6.06227e-05	-9.99416e-11	-1.12203
108231775	chr11:108231775:G:T	4.12905e-05	-9.99416e-11	-1.36591	4.72915e-05	-9.99416e-11	-1.37037
108232163	chr11:108232163:G:T	4.11705e-05	-9.99416e-11	-1.36882	4.73341e-05	-9.99416e-11	-1.36947
108232239	chr11:108232239:C:T	7.49065e-05	-9.99416e-11	-0.770298	8.81835e-05	-9.99416e-11	-0.747277
108232277	chr11:108232277:A:G	7.41406e-05	-9.99416e-11	-0.780575	8.72679e-05	-9.99416e-11	-0.757714
108232846	chr11:108232846:G:A	5.57063e-05	-9.99416e-11	-1.06645	6.3653e-05	-9.99416e-11	-1.07325
108232966	chr11:108232966:G:A	7.40979e-05	-9.99416e-11	-0.781151	8.72561e-05	-9.99416e-11	-0.757849
108232998	chr11:108232998:G:C	6.64447e-05	-9.99416e-11	-0.890168	7.56642e-05	-9.99416e-11	-0.900391
108233210	chr11:108233210:A:G	0.000137234	-9.99416e-11	-0.164853	0.000153634	-9.99416e-11	-0.192125
108233798	chr11:108233798:A:G	8.98034e-06	-1.49903	-1.39247	1.14491e-05	-1.40836	-1.38042
108234090	chr11:108234090:T:C	4.46055e-05	-9.99416e-11	-1.28868	5.19544e-05	-9.99416e-11	-1.27633
108234358	chr11:108234358:A:C	5.61437e-05	-9.99416e-11	-1.05862	6.41493e-05	-9.99416e-11	-1.06548
108234573	chr11:108234573:A:G	7.41755e-05	-9.99416e-11	-0.780104	8.7309e-05	-9.99416e-11	-0.757243
108234639	chr11:108234639:C:T	4.53196e-05	-9.99416e-11	-1.2728	5.17378e-05	-9.99416e-11	-1.28051
108234827	chr11:108234827:C:T	4.94737e-05	-9.99416e-11	-1.1851	5.65386e-05	-9.99416e-11	-1.19177
108234938	chr11:108234938:A:G	5.02017e-05	-9.99416e-11	-1.17049	5.67104e-05	-9.99416e-11	-1.18874
108234996	chr11:108234996:A:G	5.50847e-05	-9.99416e-11	-1.07767	6.28429e-05	-9.99416e-11	-1.08606
108235201	chr11:108235201:T:C	9.23211e-06	-1.46962	-1.39424	1.24943e-05	-1.33475	-1.36668
108235511	chr11:108235511:AT:A	5.25174e-05	-9.99416e-11	-1.12539	6.05492e-05	-9.99416e-11	-1.12324
108235599	chr11:108235599:A:G	3.88818e-05	-1.42601	-3.91713e-10	4.76352e-05	-1.36312	-3.91713e-10
108235716	chr11:108235716:T:A	5.02585e-05	-9.99416e-11	-1.16936	5.6772e-05	-9.99416e-11	-1.18765
108236055	chr11:108236055:C:T	2.22292e-05	-1.4674	-0.517728	3.15894e-05	-1.34223	-0.43165
108236286	chr11:108236286:G:A	4.45313e-05	-9.99416e-11	-1.29035	5.18645e-05	-9.99416e-11	-1.27806
108236390	chr11:108236390:G:A	5.06015e-05	-9.99416e-11	-1.16256	5.71522e-05	-9.99416e-11	-1.18098
108236770	chr11:108236770:T:G	9.69347e-06	-1.47845	-1.33664	1.22542e-05	-1.35387	-1.36697
108236850	chr11:108236850:T:C	4.16626e-05	-9.99416e-11	-1.35693	4.76601e-05	-9.99416e-11	-1.3626
108236933	chr11:108236933:G:A	1.06517e-05	-1.46503	-1.2558	1.43939e-05	-1.33656	-1.22333
108237187	chr11:108237187:T:A	5.52623e-05	-1.07445	-3.91713e-10	8.09258e-05	-0.833163	-3.91713e-10
108237197	chr11:108237197:G:A	5.04733e-05	-9.99416e-11	-1.16509	5.70079e-05	-9.99416e-11	-1.18351
108237810	chr11:108237810:A:G	7.36338e-05	-9.99416e-11	-0.787434	8.39116e-05	-9.99416e-11	-0.796933
108238215	chr11:108238215:C:T	7.49173e-05	-9.99416e-11	-0.770153	8.81963e-05	-9.99416e-11	-0.747132
108238287	chr11:108238287:T:G	3.97267e-05	-9.99416e-11	-1.40452	4.56483e-05	-9.99416e-11	-1.40573
108238337	chr11:108238337:A:G	4.80868e-05	-9.99416e-11	-1.21353	5.48304e-05	-9.99416e-11	-1.22245
108238572	chr11:108238572:A:G	4.531e-05	-9.99416e-11	-1.27301	5.26591e-05	-9.99416e-11	-1.26286
108238895	chr11:108238895:A:G	5.1062e-05	-1.1535	-3.91713e-10	5.53926e-05	-1.21225	-3.91713e-10
108239111	chr11:108239111:G:T	4.92472e-05	-9.99416e-11	-1.18969	5.61206e-05	-9.99416e-11	-1.19919
108239793	chr11:108239793:C:G	4.39259e-05	-9.99416e-11	-1.30403	5.02304e-05	-9.99416e-11	-1.31008
108239936	chr11:108239936:A:G	1.27251e-05	-1.27943	-1.26353	1.75618e-05	-1.10114	-1.25983
108240702	chr11:108240702:TA:T	9.04165e-06	-1.47877	-1.40592	1.16903e-05	-1.36326	-1.40468
108241471	chr11:108241471:A:G	3.97494e-05	-9.99416e-11	-1.40394	4.56737e-05	-9.99416e-11	-1.40517
108241529	chr11:108241529:TTAAA:T	5.91335e-05	-9.99416e-11	-1.00674	6.69527e-05	-9.99416e-11	-1.02271
108241530	chr11:108241530:T:G	4.20717e-05	-9.99416e-11	-1.34716	4.81518e-05	-9.99416e-11	-1.35234
108242165	chr11:108242165:T:C	3.99151e-05	-9.99416e-11	-1.39978	4.58458e-05	-9.99416e-11	-1.40141
108242251	chr11:108242251:G:T	2.22792e-05	-0.993997	-0.988888	4.07939e-05	-0.637033	-0.881131
108242378	chr11:108242378:G:A	8.19368e-05	-9.99416e-11	-0.68059	9.22718e-05	-9.99416e-11	-0.701958
108242418	chr11:108242418:CATT:C	4.13998e-05	-9.99416e-11	-1.36326	4.7376e-05	-9.99416e-11	-1.36858
108242604	chr11:108242604:C:G	9.12102e-06	-1.47005	-1.4059	1.1912e-05	-1.34595	-1.4032
108242837	chr11:108242837:A:G	6.66042e-05	-0.887771	-3.91713e-10	8.64878e-05	-0.766693	-3.91713e-10
108243307	chr11:108243307:A:T	4.34826e-05	-9.99416e-11	-1.31418	4.97386e-05	-9.99416e-11	-1.31991
108243637	chr11:108243637:A:G	4.77253e-05	-9.99416e-11	-1.22108	5.56216e-05	-9.99416e-11	-1.20813
108243779	chr11:108243779:A:G	0.000578383	1.20954	0.0641555	0.0095788	3.08542	0.855192
108243905	chr11:108243905:T:G	5.33898e-05	-9.99416e-11	-1.10892	6.26798e-05	-9.99416e-11	-1.08866
108244000	chr11:108244000:G:C	6.86206e-05	-9.99416e-11	-0.857945	7.78284e-05	-9.99416e-11	-0.87219
108244113	chr11:108244113:T:C	5.4663e-05	-9.99416e-11	-1.08535	6.24652e-05	-9.99416e-11	-1.09209
108244156	chr11:108244156:T:C	3.98281e-05	-9.99416e-11	-1.40197	4.5926e-05	-9.99416e-11	-1.39967
108245051	chr11:108245051:T:G	4.7416e-05	-9.99416e-11	-1.22758	5.36852e-05	-9.99416e-11	-1.24356
108245253	chr11:108245253:G:A	9.21796e-05	-9.99416e-11	-0.5628	0.000103657	-9.99416e-11	-0.585612
108245644	chr11:108245644:T:A	7.97957e-05	-0.707068	-3.91713e-10	8.45829e-05	-0.788965	-3.91713e-10
108245685	chr11:108245685:C:G	0.00029224	0.591036	-3.91713e-10	0.000332474	0.579866	-3.91713e-10
108245755	chr11:108245755:A:C	0.000317262	0.673188	-3.91713e-10	0.000360915	0.661947	-3.91713e-10
108245973	chr11:108245973:T:C	0.000113694	-1.41962	1.0666	0.000173226	-1.26062	1.18852
108246156	chr11:108246156:A:G	5.80151e-05	-9.99416e-11	-1.02584	6.61523e-05	-9.99416e-11	-1.03474
108246322	chr11:108246322:A:G	7.40187e-05	-9.99416e-11	-0.782221	8.43466e-05	-9.99416e-11	-0.791762
108246460	chr11:108246460:C:T	4.09061e-05	-9.99416e-11	-1.37526	4.74041e-05	-9.99416e-11	-1.36799
108246608	chr11:108246608:C:T	9.47649e-06	-1.49052	-1.3472	1.18379e-05	-1.38066	-1.37473
108247405	chr11:108247405:C:T	4.10737e-05	-9.99416e-11	-1.37117	4.76187e-05	-9.99416e-11	-1.36347
108247507	chr11:108247507:T:A	9.31822e-06	-1.49395	-1.36061	1.16313e-05	-1.38872	-1.38428
108247665	chr11:108247665:C:T	4.46773e-05	-9.99416e-11	-1.28707	5.20407e-05	-9.99416e-11	-1.27467
108247689	chr11:108247689:G:A	5.16983e-05	-9.99416e-11	-1.14111	5.88534e-05	-9.99416e-11	-1.15165
108247734	chr11:108247734:T:C	4.78441e-05	-9.99416e-11	-1.21859	5.58358e-05	-9.99416e-11	-1.20428
108248030	chr11:108248030:G:A	7.59547e-05	-9.99416e-11	-0.756401	8.75599e-05	-9.99416e-11	-0.754374
108248321	chr11:108248321:C:A	9.03026e-06	-1.48006	-1.40589	1.16581e-05	-1.36588	-1.40481
108248639	chr11:108248639:A:G	9.2242e-06	-1.51017	-1.35454	1.11699e-05	-1.43724	-1.37624
108248703	chr11:108248703:A:G	5.74079e-05	-9.99416e-11	-1.03636	6.54304e-05	-9.99416e-11	-1.04571
108248876	chr11:108248876:G:A	7.78707e-05	-9.99416e-11	-0.731489	9.17498e-05	-9.99416e-11	-0.707632
108249712	chr11:108249712:G:A	9.89831e-06	-1.47234	-1.32184	1.31801e-05	-1.35086	-1.29713
108250085	chr11:108250085:G:A	0.000102971	-9.99416e-11	-0.452092	0.000117273	-9.99416e-11	-0.462191
108250508	chr11:108250508:C:T	4.45602e-05	-9.99416e-11	-1.2897	5.19001e-05	-9.99416e-11	-1.27738
108250719	chr11:108250719:A:G	3.97105e-05	-9.99416e-11	-1.40492	4.56383e-05	-9.99416e-11	-1.40595
108251006	chr11:108251006:G:A	4.27613e-05	-9.99416e-11	-1.3309	4.96493e-05	-9.99416e-11	-1.32171
108251643	chr11:108251643:T:C	3.97566e-05	-9.99416e-11	-1.40376	4.56941e-05	-9.99416e-11	-1.40473
108251865	chr11:108251865:C:G	4.65647e-05	-9.99416e-11	-1.2457	5.42884e-05	-9.99416e-11	-1.23239
108252096	chr11:108252096:T:C	8.59185e-05	-9.99416e-11	-0.633139	9.56681e-05	-9.99416e-11	-0.665811
108252304	chr11:108252304:G:A	7.42021e-05	-9.99416e-11	-0.779745	8.45539e-05	-9.99416e-11	-0.789307
108252663	chr11:108252663:G:A	4.45494e-05	-9.99416e-11	-1.28994	5.18868e-05	-9.99416e-11	-1.27763
108253397	chr11:108253397:C:T	4.35088e-05	-9.99416e-11	-1.31357	4.96855e-05	-9.99416e-11	-1.32098
108253462	chr11:108253462:TCTTTA:T	7.76547e-05	-9.99416e-11	-0.734266	8.84576e-05	-9.99416e-11	-0.744173
108253572	chr11:108253572:G:A	9.58122e-06	-1.45118	-1.37555	1.25439e-05	-1.3001	-1.39736
108253652	chr11:108253652:G:A	0.000943555	-9.99416e-11	1.76312	0.00113699	-9.99416e-11	1.80944
108254034	chr11:108254034:T:C	3.63879e-05	-1.4923	-3.91713e-10	4.2527e-05	-1.47656	-3.91713e-10
108254148	chr11:108254148:A:G	7.75312e-05	-9.99416e-11	-0.735858	9.08812e-05	-9.99416e-11	-0.717144
108254342	chr11:108254342:A:C	4.68108e-05	-9.99416e-11	-1.24042	5.45857e-05	-9.99416e-11	-1.22693
108254736	chr11:108254736:T:G	6.22525e-05	-9.99416e-11	-0.95534	7.25475e-05	-9.99416e-11	-0.942455
108254863	chr11:108254863:G:A	0.000137113	-9.99416e-11	-0.16573	0.000163178	-9.99416e-11	-0.131855
108255058	chr11:108255058:T:C	4.06459e-05	-9.99416e-11	-1.38164	4.66159e-05	-9.99416e-11	-1.38475
108255173	chr11:108255173:A:G	9.40753e-05	-9.99416e-11	-0.542443	0.000108468	-9.99416e-11	-0.540243
108255218	chr11:108255218:G:A	4.80091e-05	-9.99416e-11	-1.21515	5.4743e-05	-9.99416e-11	-1.22405
108255626	chr11:108255626:A:G	1.31042e-05	-1.2306	-1.283	1.83653e-05	-1.03712	-1.27911
108256418	chr11:108256418:G:A	8.10632e-05	-0.691309	-3.91713e-10	8.58623e-05	-0.773952	-3.91713e-10
108257592	chr11:108257592:A:C	4.17105e-05	-9.99416e-11	-1.35579	4.77506e-05	-9.99416e-11	-1.36071
108258330	chr11:108258330:G:A	5.91999e-05	-9.99416e-11	-1.00562	6.70264e-05	-9.99416e-11	-1.02161
108258768	chr11:108258768:T:A	4.79864e-05	-9.99416e-11	-1.21562	5.60108e-05	-9.99416e-11	-1.20115
108258930	chr11:108258930:A:G	9.35534e-06	-1.45045	-1.40014	1.27992e-05	-1.29828	-1.37903
108259162	chr11:108259162:T:G	4.53784e-05	-9.99416e-11	-1.2715	5.19547e-05	-9.99416e-11	-1.27633
108259369	chr11:108259369:G:A	4.44183e-05	-9.99416e-11	-1.29289	5.17247e-05	-9.99416e-11	-1.28076
108259863	chr11:108259863:A:G	4.42275e-05	-9.99416e-11	-1.29719	5.1491e-05	-9.99416e-11	-1.28529
108259985	chr11:108259985:G:A	5.55095e-05	-0.122843	-0.947141	9.97647e-05	0.283741	-0.907623
108260078	chr11:108260078:G:A	4.67924e-05	-9.99416e-11	-1.24082	5.33447e-05	-9.99416e-11	-1.24992
108260345	chr11:108260345:T:C	0.000159879	-9.99416e-11	-0.0121205	0.000176831	-9.99416e-11	-0.0515036
108260379	chr11:108260379:T:G	4.04214e-05	-9.99416e-11	-1.38718	4.64349e-05	-9.99416e-11	-1.38864
108260498	chr11:108260498:T:C	9.81532e-06	-1.46531	-1.33729	1.31195e-05	-1.33708	-1.31551
108260648	chr11:108260648:G:A	4.21389e-05	-9.99416e-11	-1.34557	4.89235e-05	-9.99416e-11	-1.33644
108260977	chr11:108260977:G:A	0.000166453	-9.99416e-11	0.0281756	0.000198595	-9.99416e-11	0.0645698
108260989	chr11:108260989:G:A	5.67595e-05	-9.99416e-11	-1.04772	6.47299e-05	-9.99416e-11	-1.05647
108261049	chr11:108261049:C:T	9.95727e-06	-1.45324	-1.335	1.28307e-05	-1.30384	-1.37102
108261070	chr11:108261070:T:C	9.87314e-06	-1.46405	-1.33267	1.32209e-05	-1.33467	-1.31023
108261148	chr11:108261148:G:A	8.08944e-05	-0.693394	-3.91713e-10	9.75625e-05	-0.646204	-3.91713e-10
108261437	chr11:108261437:G:A	5.30585e-05	-9.99416e-11	-1.11514	6.2275e-05	-9.99416e-11	-1.09514
108261972	chr11:108261972:A:G	4.31649e-05	-9.99416e-11	-1.32151	4.95037e-05	-9.99416e-11	-1.32465
108262240	chr11:108262240:C:T	4.49892e-05	-9.99416e-11	-1.28012	5.28073e-05	-9.99416e-11	-1.26005
108262277	chr11:108262277:C:T	4.93396e-05	-9.99416e-11	-1.18781	5.77607e-05	-9.99416e-11	-1.17039
108262464	chr11:108262464:A:C	4.55885e-05	-9.99416e-11	-1.26688	5.31562e-05	-9.99416e-11	-1.25346
108262920	chr11:108262920:A:G	8.82165e-06	-1.51197	-1.39736	1.09789e-05	-1.44467	-1.38606
108263095	chr11:108263095:G:A	6.80524e-05	-9.99416e-11	-0.86626	8.03466e-05	-9.99416e-11	-0.840346
108263858	chr11:108263858:C:T	8.52077e-05	-9.99416e-11	-0.641446	0.000100479	-9.99416e-11	-0.616745
108264519	chr11:108264519:A:G	4.63534e-05	-9.99416e-11	-1.25024	5.42708e-05	-9.99416e-11	-1.23271
108264763	chr11:108264763:T:C	5.59793e-05	-9.99416e-11	-1.06156	6.34885e-05	-9.99416e-11	-1.07584
108264809	chr11:108264809:A:G	7.05295e-05	-0.830507	-3.91713e-10	7.12038e-05	-0.96115	-3.91713e-10
108265265	chr11:108265265:G:A	6.12533e-05	-9.99416e-11	-0.97152	6.97996e-05	-9.99416e-11	-0.981068
108265883	chr11:108265883:A:T	7.96758e-05	-1.31436	0.605785	9.2514e-05	-1.33932	0.639983
108265972	chr11:108265972:A:C	4.79078e-05	-9.99416e-11	-1.21726	5.45316e-05	-9.99416e-11	-1.22792
108266076	chr11:108266076:T:C	5.2045e-05	-9.99416e-11	-1.13443	5.9245e-05	-9.99416e-11	-1.14502
108266167	chr11:108266167:A:G	4.17783e-05	-9.99416e-11	-1.35416	4.78448e-05	-9.99416e-11	-1.35873
108266314	chr11:108266314:A:G	5.35817e-05	-9.99416e-11	-1.10533	6.13975e-05	-9.99416e-11	-1.10933
108266355	chr11:108266355:AATC:A	0.000108594	-9.99416e-11	-0.398919	0.000125268	-9.99416e-11	-0.396239
108266379	chr11:108266379:G:A	4.68628e-05	-9.99416e-11	-1.23931	5.34688e-05	-9.99416e-11	-1.2476
108266419	chr11:108266419:G:T	6.85988e-05	-9.99416e-11	-0.858263	7.81077e-05	-9.99416e-11	-0.868608
108267276	chr11:108267276:T:C	0.000179421	0.103195	-3.91713e-10	0.000324309	0.555002	-3.91713e-10
108267318	chr11:108267318:C:T	4.56584e-05	-9.99416e-11	-1.26535	5.32423e-05	-9.99416e-11	-1.25184
108267427	chr11:108267427:G:T	4.76175e-05	-9.99416e-11	-1.22334	5.60872e-05	-9.99416e-11	-1.19979
108268456	chr11:108268456:A:G	4.45828e-05	-9.99416e-11	-1.28919	5.19277e-05	-9.99416e-11	-1.27684
108269114	chr11:108269114:C:T	3.97489e-05	-9.99416e-11	-1.40396	4.56734e-05	-9.99416e-11	-1.40518
108269120	chr11:108269120:C:T	5.96854e-05	-9.99416e-11	-0.997451	6.81717e-05	-9.99416e-11	-1.00467
108269789	chr11:108269789:A:G	1.47475e-05	-1.18371	-1.21175	2.09877e-05	-0.97645	-1.20631
108269882	chr11:108269882:C:T	5.03856e-05	-9.99416e-11	-1.16683	5.92322e-05	-9.99416e-11	-1.14523
108269924	chr11:108269924:A:G	0.00298367	-9.99416e-11	2.91437	0.00360585	-9.99416e-11	2.96362
108270407	chr11:108270407:G:A	7.06125e-05	-1.341	0.511673	8.24049e-05	-1.36084	0.545793
108271230	chr11:108271230:T:G	5.60732e-05	-9.99416e-11	-1.05988	6.39406e-05	-9.99416e-11	-1.06874
108271467	chr11:108271467:G:A	0.000859056	-9.99416e-11	1.6693	0.00103427	-9.99416e-11	1.71476
108271615	chr11:108271615:C:G	3.98532e-05	-9.99416e-11	-1.40134	4.58601e-05	-9.99416e-11	-1.4011
108271890	chr11:108271890:G:A	7.60716e-05	-1.33594	0.581078	8.87979e-05	-1.35618	0.615851
108272455	chr11:108272455:C:T	2.22231e-05	-1.4813	-0.504104	3.10887e-05	-1.37264	-0.417215
108272572	chr11:108272572:A:G	0.000689292	-9.99416e-11	1.44913	0.000823648	-9.99416e-11	1.48705
108274590	chr11:108274590:A:G	4.45003e-05	-9.99416e-11	-1.29104	5.18267e-05	-9.99416e-11	-1.27879
108274711	chr11:108274711:T:G	5.61348e-05	-9.99416e-11	-1.05878	6.39833e-05	-9.99416e-11	-1.06807
108274913	chr11:108274913:T:G	4.65036e-05	-9.99416e-11	-1.24701	5.27133e-05	-9.99416e-11	-1.26183
108274969	chr11:108274969:G:A	5.63603e-05	-9.99416e-11	-1.05477	6.42368e-05	-9.99416e-11	-1.06412
108275094	chr11:108275094:T:G	5.60228e-05	-9.99416e-11	-1.06078	6.40128e-05	-9.99416e-11	-1.06761
108275428	chr11:108275428:C:T	4.9052e-05	-9.99416e-11	-1.19366	5.76006e-05	-9.99416e-11	-1.17316
108275639	chr11:108275639:A:G	4.00045e-05	-9.99416e-11	-1.39755	4.59264e-05	-9.99416e-11	-1.39966
108275674	chr11:108275674:G:A	4.82575e-05	-9.99416e-11	-1.20999	5.59546e-05	-9.99416e-11	-1.20216
108276354	chr11:108276354:A:G	4.39473e-05	-9.99416e-11	-1.30355	5.11487e-05	-9.99416e-11	-1.29196
108276591	chr11:108276591:T:A	7.52879e-05	-9.99416e-11	-0.765219	8.49055e-05	-9.99416e-11	-0.785157
108276630	chr11:108276630:G:C	0.00015997	-9.99416e-11	-0.0115511	0.000187506	-9.99416e-11	0.00711189
108276800	chr11:108276800:G:A	5.74662e-05	-9.99416e-11	-1.03534	6.548e-05	-9.99416e-11	-1.04495
108276867	chr11:108276867:C:G	4.06461e-05	-9.99416e-11	-1.38164	4.66161e-05	-9.99416e-11	-1.38475
108277111	chr11:108277111:GC:G	4.06461e-05	-9.99416e-11	-1.38164	4.66161e-05	-9.99416e-11	-1.38475
108277457	chr11:108277457:C:T	4.00671e-05	-9.99416e-11	-1.39598	4.62608e-05	-9.99416e-11	-1.3924
108277557	chr11:108277557:C:T	6.2221e-05	-9.99416e-11	-0.955846	7.25101e-05	-9.99416e-11	-0.942971
108277582	chr11:108277582:C:A	4.38716e-05	-9.99416e-11	-1.30527	5.01212e-05	-9.99416e-11	-1.31225
108278190	chr11:108278190:C:T	5.12276e-05	-9.99416e-11	-1.15026	5.83432e-05	-9.99416e-11	-1.16035
108278480	chr11:108278480:T:G	0.00134804	2.11987	-3.91713e-10	0.00399969	3.06728	-3.91713e-10
108278832	chr11:108278832:G:T	4.44399e-05	-9.99416e-11	-1.2924	5.17518e-05	-9.99416e-11	-1.28024
108279480	chr11:108279480:CT:C	1.66708e-05	-1.1531	-1.11977	2.39202e-05	-0.9382	-1.11377
108279589	chr11:108279589:A:G	4.11662e-05	-9.99416e-11	-1.36892	4.7126e-05	-9.99416e-11	-1.37387
108279678	chr11:108279678:A:G	0.000145001	-9.99416e-11	-0.109795	0.000172696	-9.99416e-11	-0.075163
108280961	chr11:108280961:T:A	3.55734e-05	-1.51494	-3.91713e-10	4.0906e-05	-1.51542	-3.91713e-10
108281480	chr11:108281480:A:G	5.63506e-05	-9.99416e-11	-1.05495	6.4251e-05	-9.99416e-11	-1.0639
108281918	chr11:108281918:A:G	9.82534e-06	-1.47373	-1.32784	1.24038e-05	-1.34914	-1.35955
108282338	chr11:108282338:A:G	3.98507e-05	-9.99416e-11	-1.4014	4.57831e-05	-9.99416e-11	-1.40278
108282553	chr11:108282553:A:C	3.71526e-05	-1.47151	-3.91713e-10	4.2091e-05	-1.48686	-3.91713e-10
108284054	chr11:108284054:T:C	6.16969e-05	-9.99416e-11	-0.964304	6.97991e-05	-9.99416e-11	-0.981075
108284193	chr11:108284193:A:G	7.9842e-05	-9.99416e-11	-0.706489	9.0894e-05	-9.99416e-11	-0.717002
108284478	chr11:108284478:G:T	8.67966e-05	-9.99416e-11	-0.62297	0.000100092	-9.99416e-11	-0.62061
108284521	chr11:108284521:A:G	4.71509e-05	-9.99416e-11	-1.23318	5.3801e-05	-9.99416e-11	-1.24141
108284670	chr11:108284670:G:A	9.80836e-06	-1.50895	-1.29435	1.17497e-05	-1.43373	-1.32913
108285329	chr11:108285329:T:G	5.74725e-05	-9.99416e-11	-1.03523	6.54773e-05	-9.99416e-11	-1.04499
108285746	chr11:108285746:C:A	9.30935e-06	-1.51124	-1.34428	1.11689e-05	-1.44086	-1.37271
108285982	chr11:108285982:A:C	5.22289e-05	-9.99416e-11	-1.1309	6.02124e-05	-9.99416e-11	-1.12882
108286458	chr11:108286458:G:A	7.37281e-05	-9.99416e-11	-0.786155	8.67736e-05	-9.99416e-11	-0.763394
108287407	chr11:108287407:T:C	9.64167e-06	-1.4942	-1.32624	1.1899e-05	-1.39192	-1.35832
108287648	chr11:108287648:T:C	4.56228e-05	-9.99416e-11	-1.26613	5.26884e-05	-9.99416e-11	-1.2623
108287864	chr11:108287864:G:A	0.000747592	-9.99416e-11	1.53032	0.000893917	-9.99416e-11	1.56892
108288503	chr11:108288503:T:TC	4.36574e-05	-9.99416e-11	-1.31016	4.9576e-05	-9.99416e-11	-1.32319
108288629	chr11:108288629:G:A	1.10766e-05	-1.51183	-1.16988	1.29466e-05	-1.44511	-1.22075
108289005	chr11:108289005:C:T	5.55423e-05	-9.99416e-11	-1.06939	6.52906e-05	-9.99416e-11	-1.04785
108289623	chr11:108289623:C:T	0.000335097	0.727883	-3.91713e-10	0.000382025	0.718789	-3.91713e-10
108289897	chr11:108289897:ACT:A	5.26779e-05	-9.99416e-11	-1.12234	6.01201e-05	-9.99416e-11	-1.13035
108289962	chr11:108289962:A:ATCC	5.33403e-05	-9.99416e-11	-1.10985	6.08651e-05	-9.99416e-11	-1.11804
108290309	chr11:108290309:G:A	4.86623e-05	-9.99416e-11	-1.20163	5.54817e-05	-9.99416e-11	-1.21064
108290400	chr11:108290400:T:G	3.96797e-05	-9.99416e-11	-1.4057	4.56382e-05	-9.99416e-11	-1.40595
108290475	chr11:108290475:T:A	1.09674e-05	-1.48061	-1.211	1.35603e-05	-1.36429	-1.25526
108290525	chr11:108290525:A:G	9.68396e-06	-1.48059	-1.33548	1.27128e-05	-1.37062	-1.31347
108290656	chr11:108290656:A:G	0.000141001	-9.99416e-11	-0.137771	0.000176445	-9.99416e-11	-0.0536872
108290848	chr11:108290848:ACTT:A	4.46639e-05	-9.99416e-11	-1.28737	5.07317e-05	-9.99416e-11	-1.30015
108290911	chr11:108290911:T:C	4.71896e-05	-9.99416e-11	-1.23236	5.45724e-05	-9.99416e-11	-1.22717
108292101	chr11:108292101:C:T	7.49029e-05	-9.99416e-11	-0.770346	8.53174e-05	-9.99416e-11	-0.780318
108292760	chr11:108292760:C:T	3.79974e-05	-1.44902	-3.91713e-10	4.40256e-05	-1.44192	-3.91713e-10
108293006	chr11:108293006:A:G	9.63962e-06	-1.48617	-1.33449	1.20342e-05	-1.37357	-1.36537
108293178	chr11:108293178:G:C	6.2253e-05	-9.99416e-11	-0.955332	7.25479e-05	-9.99416e-11	-0.94245
108294269	chr11:108294269:T:C	5.53452e-05	-9.99416e-11	-1.07295	6.50518e-05	-9.99416e-11	-1.05151
108294326	chr11:108294326:A:G	8.26954e-05	-1.32653	0.655151	9.65388e-05	-1.34717	0.690413
108294348	chr11:108294348:A:G	9.57179e-06	-1.49095	-1.33677	1.18859e-05	-1.38426	-1.36708
108294492	chr11:108294492:T:C	2.0267e-05	-1.47673	-0.600812	2.83427e-05	-1.3636	-0.518723
108294679	chr11:108294679:G:A	9.58498e-06	-1.48903	-1.33731	1.19337e-05	-1.37984	-1.36748
108294680	chr11:108294680:C:G	9.62527e-06	-1.48628	-1.33587	1.20201e-05	-1.37371	-1.3664
108294907	chr11:108294907:A:G	4.45743e-05	-9.99416e-11	-1.28938	5.06293e-05	-9.99416e-11	-1.30217
108296231	chr11:108296231:TC:T	9.64514e-06	-1.45946	-1.36062	1.24146e-05	-1.32351	-1.38431
108296318	chr11:108296318:T:C	8.31735e-05	-9.99416e-11	-0.665609	9.92431e-05	-9.99416e-11	-0.629124
108296647	chr11:108296647:GA:G	4.078e-05	-9.99416e-11	-1.37835	4.72003e-05	-9.99416e-11	-1.3723
108297131	chr11:108297131:T:A	4.13063e-05	-9.99416e-11	-1.36552	4.79164e-05	-9.99416e-11	-1.35724
108297400	chr11:108297400:G:A	4.90311e-05	-9.99416e-11	-1.19408	5.69187e-05	-9.99416e-11	-1.18507
108298097	chr11:108298097:C:T	9.14391e-05	-9.99416e-11	-0.570866	0.000102847	-9.99416e-11	-0.59345
108298136	chr11:108298136:A:G	1.06891e-05	-1.49929	-1.21803	1.28963e-05	-1.40532	-1.26444
108298268	chr11:108298268:A:C	1.49003e-05	-1.1536	-1.23156	2.13631e-05	-0.938229	-1.2268
108298777	chr11:108298777:T:C	0.000149104	-9.99416e-11	-0.0818965	0.000187046	-9.99416e-11	0.00465567
108299029	chr11:108299029:G:A	4.0054e-05	-9.99416e-11	-1.39631	4.59925e-05	-9.99416e-11	-1.39822
108299439	chr11:108299439:G:A	0.0008426	-9.99416e-11	1.64995	0.00100031	-9.99416e-11	1.68137
108299516	chr11:108299516:C:T	4.03796e-05	-9.99416e-11	-1.38821	4.64306e-05	-9.99416e-11	-1.38874
108299544	chr11:108299544:G:A	9.13426e-06	-1.46955	-1.40496	1.21223e-05	-1.33817	-1.39348
108301006	chr11:108301006:C:T	0.000135141	-9.99416e-11	-0.180219	0.000151402	-9.99416e-11	-0.206758
108301017	chr11:108301017:C:T	4.04679e-05	-9.99416e-11	-1.38603	4.64862e-05	-9.99416e-11	-1.38754
108301498	chr11:108301498:T:C	4.37965e-05	-9.99416e-11	-1.30698	5.09582e-05	-9.99416e-11	-1.29569
108302271	chr11:108302271:C:T	6.58886e-05	-0.898573	-3.91713e-10	8.54579e-05	-0.778672	-3.91713e-10
108302568	chr11:108302568:A:C	4.6321e-05	-9.99416e-11	-1.25094	5.28696e-05	-9.99416e-11	-1.25887
108303323	chr11:108303323:T:A	4.37714e-05	-9.99416e-11	-1.30756	5.09321e-05	-9.99416e-11	-1.2962
108303446	chr11:108303446:G:A	9.67473e-06	-1.50559	-1.31143	1.17361e-05	-1.42081	-1.34322
108303464	chr11:108303464:C:T	9.18934e-06	-1.47799	-1.3905	1.23654e-05	-1.35179	-1.36001
108304031	chr11:108304031:G:A	0.000730735	1.50751	-3.91713e-10	0.00103943	1.71973	-3.91713e-10
108304153	chr11:108304153:T:A	4.2805e-05	-9.99416e-11	-1.32988	4.95021e-05	-9.99416e-11	-1.32468
108304667	chr11:108304667:T:C	0.000163003	0.00722977	-3.91713e-10	0.000229173	0.20778	-3.91713e-10
108305347	chr11:108305347:A:G	9.95893e-05	-9.99416e-11	-0.485484	0.000111216	-9.99416e-11	-0.515221
108305436	chr11:108305436:C:T	5.85662e-05	-9.99416e-11	-1.01638	6.68049e-05	-9.99416e-11	-1.02492
108305565	chr11:108305565:C:T	5.17385e-05	-9.99416e-11	-1.14034	6.07019e-05	-9.99416e-11	-1.12072
108305875	chr11:108305875:C:T	3.97036e-05	-9.99416e-11	-1.4051	4.57372e-05	-9.99416e-11	-1.40378
108306372	chr11:108306372:T:G	0.000783443	-9.99416e-11	1.57716	0.000937089	-9.99416e-11	1.61608
108306811	chr11:108306811:C:T	8.86832e-06	-1.51356	-1.39049	1.0734e-05	-1.45223	-1.40105
108307239	chr11:108307239:C:T	5.68234e-05	-9.99416e-11	-1.04659	6.49268e-05	-9.99416e-11	-1.05344
108307302	chr11:108307302:A:C	4.09282e-05	-9.99416e-11	-1.37472	4.68816e-05	-9.99416e-11	-1.37907
108307394	chr11:108307394:C:T	4.22601e-05	-9.99416e-11	-1.34269	4.8699e-05	-9.99416e-11	-1.34104
108307562	chr11:108307562:C:T	4.13657e-05	-1.36409	-3.91713e-10	5.95766e-05	-1.13943	-3.91713e-10
108308382	chr11:108308382:CTTTAT:C	0.000765708	-9.99416e-11	1.55426	0.000915637	-9.99416e-11	1.59292
108308596	chr11:108308596:A:G	4.71761e-05	-9.99416e-11	-1.23265	5.38255e-05	-9.99416e-11	-1.24095
108309189	chr11:108309189:A:T	0.00015323	-9.99416e-11	-0.0545956	0.000182628	-9.99416e-11	-0.0192425
108309686	chr11:108309686:A:C	4.3054e-05	-9.99416e-11	-1.32408	5.0045e-05	-9.99416e-11	-1.31377
108310501	chr11:108310501:T:C	0.000685693	-9.99416e-11	1.44389	0.00081654	-9.99416e-11	1.47838
108311293	chr11:108311293:C:T	5.75722e-05	-9.99416e-11	-1.0335	6.56085e-05	-9.99416e-11	-1.04299
108311342	chr11:108311342:G:A	9.80732e-06	-1.49995	-1.30346	1.26715e-05	-1.41112	-1.27622
108311879	chr11:108311879:A:C	5.15154e-05	-9.99416e-11	-1.14466	5.88205e-05	-9.99416e-11	-1.15221
108312009	chr11:108312009:A:C	5.432e-05	-1.09165	-3.91713e-10	6.74446e-05	-1.01539	-3.91713e-10
108312686	chr11:108312686:ACT:A	1.03432e-05	-1.50704	-1.24318	1.22955e-05	-1.42459	-1.29288
108313130	chr11:108313130:C:T	4.96287e-05	-9.99416e-11	-1.18197	5.656e-05	-9.99416e-11	-1.1914
108313256	chr11:108313256:G:C	6.0481e-05	-9.99416e-11	-0.984209	6.90671e-05	-9.99416e-11	-0.991618
108313379	chr11:108313379:T:C	4.14878e-05	-1.36114	-3.91713e-10	5.9777e-05	-1.13608	-3.91713e-10
108313704	chr11:108313704:C:G	4.98664e-05	-9.99416e-11	-1.17719	5.89168e-05	-9.99416e-11	-1.15057
108313798	chr11:108313798:A:T	6.87104e-05	-9.99416e-11	-0.856637	8.07615e-05	-9.99416e-11	-0.835197
108313867	chr11:108313867:G:A	2.59864e-05	-1.48357	-0.3454	3.67988e-05	-1.37383	-0.247398
108314114	chr11:108314114:A:G	9.09912e-06	-1.47872	-1.39964	1.21346e-05	-1.35341	-1.37722
108314296	chr11:108314296:G:A	1.08464e-05	-1.50693	-1.19578	1.28851e-05	-1.4248	-1.24582
108314476	chr11:108314476:T:C	0.00211358	-9.99416e-11	2.5696	0.00254949	-9.99416e-11	2.61695
108314751	chr11:108314751:C:T	9.41479e-06	-1.4749	-1.36936	1.20258e-05	-1.34597	-1.39367
108314805	chr11:108314805:GAAAAT:G	6.87104e-05	-9.99416e-11	-0.856637	8.07615e-05	-9.99416e-11	-0.835197
108315093	chr11:108315093:A:G	3.60197e-05	-1.50247	-3.91713e-10	4.15337e-05	-1.50019	-3.91713e-10
108315222	chr11:108315222:A:G	1.66388e-05	-1.21723	-1.05757	1.96856e-05	-1.18806	-1.05874
108315421	chr11:108315421:G:A	5.2041e-05	-9.99416e-11	-1.13451	5.95261e-05	-9.99416e-11	-1.14028
108315500	chr11:108315500:A:G	4.88302e-05	-9.99416e-11	-1.19819	5.56694e-05	-9.99416e-11	-1.20727
108315531	chr11:108315531:G:A	1.45352e-05	-1.50361	-0.906356	1.9182e-05	-1.42099	-0.851736
108315698	chr11:108315698:T:G	4.00554e-05	-9.99416e-11	-1.39627	4.5994e-05	-9.99416e-11	-1.39819
108315779	chr11:108315779:G:A	4.53739e-05	-9.99416e-11	-1.2716	5.19497e-05	-9.99416e-11	-1.27642
108315904	chr11:108315904:A:G	4.44712e-05	-9.99416e-11	-1.2917	5.1679e-05	-9.99416e-11	-1.28164
108315926	chr11:108315926:T:C	4.50383e-05	-9.99416e-11	-1.27903	5.24848e-05	-9.99416e-11	-1.26617
108316229	chr11:108316229:T:C	4.91844e-05	-9.99416e-11	-1.19096	5.51479e-05	-9.99416e-11	-1.21668
108316423	chr11:108316423:G:A	4.50967e-05	-9.99416e-11	-1.27773	5.26445e-05	-9.99416e-11	-1.26313
108316785	chr11:108316785:G:C	1.02911e-05	-1.48714	-1.26811	1.26843e-05	-1.37277	-1.31356
108316878	chr11:108316878:A:C	0.000712932	-9.99416e-11	1.48285	0.000851972	-9.99416e-11	1.52086
108316962	chr11:108316962:G:A	1.77681e-05	-1.08407	-1.12506	2.5943e-05	-0.851643	-1.11915
108317409	chr11:108317409:G:A	4.02127e-05	-9.99416e-11	-1.39235	4.61576e-05	-9.99416e-11	-1.39463
108317826	chr11:108317826:T:C	4.02189e-05	-9.99416e-11	-1.3922	4.61638e-05	-9.99416e-11	-1.3945
108317863	chr11:108317863:T:G	3.60971e-05	-1.50033	-3.91713e-10	4.10654e-05	-1.51153	-3.91713e-10
108317984	chr11:108317984:T:G	9.8965e-06	-1.47819	-1.31617	1.10611e-05	-1.50921	-1.31405
108318179	chr11:108318179:C:T	0.000100417	-9.99416e-11	-0.477206	0.000118889	-9.99416e-11	-0.448507
108318485	chr11:108318485:T:G	5.34361e-05	-9.99416e-11	-1.10805	6.09601e-05	-9.99416e-11	-1.11648
108318796	chr11:108318796:G:T	4.51617e-05	-9.99416e-11	-1.27629	5.20823e-05	-9.99416e-11	-1.27387
108319335	chr11:108319335:G:A	8.86833e-05	-9.99416e-11	-0.601467	0.000102266	-9.99416e-11	-0.599115
108319436	chr11:108319436:C:T	4.4869e-05	-9.99416e-11	-1.28279	5.09446e-05	-9.99416e-11	-1.29596
108319702	chr11:108319702:T:C	3.9855e-05	-1.40129	-3.91713e-10	4.44216e-05	-1.43297	-3.91713e-10
108320043	chr11:108320043:G:C	4.0166e-05	-9.99416e-11	-1.39352	4.61171e-05	-9.99416e-11	-1.39551
108320361	chr11:108320361:A:G	5.00913e-05	-9.99416e-11	-1.17269	5.70699e-05	-9.99416e-11	-1.18242
108320886	chr11:108320886:G:A	4.61986e-05	-9.99416e-11	-1.25359	5.43147e-05	-9.99416e-11	-1.2319
108321744	chr11:108321744:C:T	5.34012e-05	-9.99416e-11	-1.10871	6.10707e-05	-9.99416e-11	-1.11466
108322257	chr11:108322257:C:T	5.01843e-05	-9.99416e-11	-1.17084	5.72926e-05	-9.99416e-11	-1.17852
108322841	chr11:108322841:A:G	6.50533e-05	-9.99416e-11	-0.911331	7.42133e-05	-9.99416e-11	-0.919753
108322997	chr11:108322997:C:T	0.000834736	1.64058	-3.91713e-10	0.00118594	1.85159	-3.91713e-10
108323346	chr11:108323346:C:T	1.4443e-05	-1.50399	-0.912332	1.90494e-05	-1.42159	-0.85807
108323745	chr11:108323745:T:C	5.73457e-05	-9.99416e-11	-1.03744	6.55151e-05	-9.99416e-11	-1.04442
108323801	chr11:108323801:C:A	8.99072e-05	-1.44086	0.853097	0.000134553	-1.29532	0.970586
108323830	chr11:108323830:C:T	1.06317e-05	-1.50608	-1.21662	1.26893e-05	-1.42192	-1.26402
108324166	chr11:108324166:A:G	3.57739e-05	-1.50932	-3.91713e-10	4.09599e-05	-1.5141	-3.91713e-10
108324178	chr11:108324178:C:T	0.000151961	-9.99416e-11	-0.0629172	0.00019069	-9.99416e-11	0.0239537
108324238	chr11:108324238:G:A	0.000294356	-9.99416e-11	0.598251	0.000329124	-9.99416e-11	0.569738
108324796	chr11:108324796:C:T	4.82437e-05	-9.99416e-11	-1.21027	5.43191e-05	-9.99416e-11	-1.23182
108325186	chr11:108325186:T:A	4.80562e-05	-9.99416e-11	-1.21417	5.48073e-05	-9.99416e-11	-1.22287
108325782	chr11:108325782:G:C	1.0498e-05	-1.50248	-1.23287	1.26427e-05	-1.41157	-1.27804
108326395	chr11:108326395:ACTTTTT:A	4.88248e-05	-9.99416e-11	-1.1983	5.56635e-05	-9.99416e-11	-1.20737
108326468	chr11:108326468:C:CT	4.30536e-05	-9.99416e-11	-1.32409	5.00451e-05	-9.99416e-11	-1.31377
108327373	chr11:108327373:A:G	6.21804e-05	-9.99416e-11	-0.956499	7.2462e-05	-9.99416e-11	-0.943634
108327392	chr11:108327392:T:A	4.15394e-05	-9.99416e-11	-1.3599	4.82274e-05	-9.99416e-11	-1.35077
108327570	chr11:108327570:T:TC	0.000149792	-9.99416e-11	-0.0772927	0.000178488	-9.99416e-11	-0.0421766
108327574	chr11:108327574:C:T	9.40339e-05	-9.99416e-11	-0.542882	0.000105708	-9.99416e-11	-0.566013
108328308	chr11:108328308:G:A	7.26337e-05	-9.99416e-11	-0.80111	8.77106e-05	-9.99416e-11	-0.752654
108328348	chr11:108328348:G:A	4.15374e-05	-9.99416e-11	-1.35994	4.81422e-05	-9.99416e-11	-1.35254
108328375	chr11:108328375:T:C	5.51786e-05	-9.99416e-11	-1.07596	6.29002e-05	-9.99416e-11	-1.08515
108328449	chr11:108328449:T:C	4.56703e-05	-9.99416e-11	-1.26509	5.18347e-05	-9.99416e-11	-1.27864
108328537	chr11:108328537:C:T	8.93059e-05	-9.99416e-11	-0.594471	0.000102956	-9.99416e-11	-0.592397
108328702	chr11:108328702:T:C	4.23805e-05	-9.99416e-11	-1.33985	4.88393e-05	-9.99416e-11	-1.33816
108329368	chr11:108329368:A:G	4.77566e-05	-9.99416e-11	-1.22042	5.57351e-05	-9.99416e-11	-1.20609
108329415	chr11:108329415:T:G	9.0534e-06	-1.49191	-1.39149	1.14659e-05	-1.38351	-1.4038
108329455	chr11:108329455:G:A	1.27295e-05	-1.5115	-1.03111	1.52075e-05	-1.48251	-1.0224
108329687	chr11:108329687:A:G	4.90303e-05	-9.99416e-11	-1.1941	5.73769e-05	-9.99416e-11	-1.17706
108330019	chr11:108330019:T:C	3.59438e-05	-1.50458	-3.91713e-10	4.10743e-05	-1.51131	-3.91713e-10
108330643	chr11:108330643:G:T	3.97896e-05	-9.99416e-11	-1.40293	4.58795e-05	-9.99416e-11	-1.40068
108330645	chr11:108330645:C:G	5.5719e-05	-9.99416e-11	-1.06622	6.49622e-05	-9.99416e-11	-1.05289
108331620	chr11:108331620:A:G	0.000100479	-9.99416e-11	-0.476588	0.000119025	-9.99416e-11	-0.447359
108332490	chr11:108332490:A:G	5.68777e-05	-9.99416e-11	-1.04564	6.48082e-05	-9.99416e-11	-1.05527
108332969	chr11:108332969:T:C	5.73536e-05	-9.99416e-11	-1.0373	6.53439e-05	-9.99416e-11	-1.04703
108333042	chr11:108333042:G:A	4.37895e-05	-9.99416e-11	-1.30714	5.00464e-05	-9.99416e-11	-1.31374
108333105	chr11:108333105:AAATT:A	4.9502e-05	-9.99416e-11	-1.18452	5.64079e-05	-9.99416e-11	-1.19409
108333236	chr11:108333236:G:A	0.00120242	-9.99416e-11	2.00556	0.00143971	-9.99416e-11	2.0455
108333526	chr11:108333526:A:G	9.36056e-05	-1.44263	0.89518	0.000139944	-1.2987	1.01325
108334081	chr11:108334081:CAT:C	0.000719332	-9.99416e-11	1.49178	0.000852973	-9.99416e-11	1.52203
108334218	chr11:108334218:GT:G	1.1187e-05	-1.49426	-1.17752	1.34615e-05	-1.38951	-1.23735
108334347	chr11:108334347:G:A	4.03732e-05	-9.99416e-11	-1.38837	4.67111e-05	-9.99416e-11	-1.38272
108334656	chr11:108334656:G:A	1.22879e-05	-1.50703	-1.07089	1.43864e-05	-1.42522	-1.1352
108334709	chr11:108334709:G:C	0.000165077	-9.99416e-11	0.0198758	0.000207446	-9.99416e-11	0.108174
108334838	chr11:108334838:T:C	0.000222643	0.319029	-3.91713e-10	0.000415842	0.803609	-3.91713e-10
108336446	chr11:108336446:T:C	8.87855e-05	-9.99416e-11	-0.600315	0.000102384	-9.99416e-11	-0.597961
108336577	chr11:108336577:T:G	8.91955e-06	-1.51557	-1.38273	1.05953e-05	-1.46992	-1.39636
108336610	chr11:108336610:G:A	7.11982e-05	-9.99416e-11	-0.821071	8.23901e-05	-9.99416e-11	-0.815231
108336666	chr11:108336666:T:C	8.84438e-06	-1.50157	-1.40518	1.11429e-05	-1.41509	-1.4008
108336763	chr11:108336763:C:T	4.33407e-05	-9.99416e-11	-1.31745	5.03989e-05	-9.99416e-11	-1.30673
108336877	chr11:108336877:CAATA:C	4.3406e-05	-9.99416e-11	-1.31594	5.04792e-05	-9.99416e-11	-1.30513
108337449	chr11:108337449:A:G	4.33491e-05	-9.99416e-11	-1.31725	5.04094e-05	-9.99416e-11	-1.30652
108337670	chr11:108337670:TTGA:T	3.98108e-05	-1.4024	-3.91713e-10	4.5123e-05	-1.4173	-3.91713e-10
108337957	chr11:108337957:T:C	5.88286e-05	-9.99416e-11	-1.01191	6.82323e-05	-9.99416e-11	-1.00378
108338051	chr11:108338051:T:C	0.000222952	0.32042	-3.91713e-10	0.000232224	0.221004	-3.91713e-10
108338364	chr11:108338364:A:G	5.78493e-05	-9.99416e-11	-1.0287	6.59187e-05	-9.99416e-11	-1.03827
108338472	chr11:108338472:C:T	3.15067e-05	-1.48993	-0.14641	4.46955e-05	-1.38731	-0.0395081
108338633	chr11:108338633:A:G	3.10118e-05	-1.48492	-0.167248	4.42004e-05	-1.37652	-0.061445
108338681	chr11:108338681:G:A	6.7203e-05	-9.99416e-11	-0.878821	7.90053e-05	-9.99416e-11	-0.857182
108339119	chr11:108339119:G:A	5.28897e-05	-9.99416e-11	-1.11833	6.03375e-05	-9.99416e-11	-1.12674
108339382	chr11:108339382:A:G	9.79747e-06	-1.5028	-1.30161	1.18856e-05	-1.41176	-1.33961
108339450	chr11:108339450:C:T	8.22123e-05	-9.99416e-11	-0.677233	9.26191e-05	-9.99416e-11	-0.698201
108339643	chr11:108339643:A:G	4.67256e-05	-9.99416e-11	-1.24225	5.29417e-05	-9.99416e-11	-1.2575
108340068	chr11:108340068:A:G	0.000456707	1.0375	-3.91713e-10	0.000518516	1.02427	-3.91713e-10
108340080	chr11:108340080:A:G	4.29067e-05	-9.99416e-11	-1.32751	4.90101e-05	-9.99416e-11	-1.33467
108340150	chr11:108340150:CTTTAT:C	0.0013031	0.0812807	2.00468	0.00296077	0.577367	2.18914
108340241	chr11:108340241:A:C	5.63232e-05	-9.99416e-11	-1.05543	6.68921e-05	-9.99416e-11	-1.02362
108340685	chr11:108340685:T:G	9.84671e-06	-1.49096	-1.30844	1.28734e-05	-1.38963	-1.28191
108340710	chr11:108340710:C:T	3.96894e-05	-9.99416e-11	-1.40545	4.56381e-05	-9.99416e-11	-1.40595
108340755	chr11:108340755:A:C	3.79139e-05	-1.45122	-3.91713e-10	4.23892e-05	-1.4798	-3.91713e-10
108340984	chr11:108340984:C:A	4.5359e-05	-9.99416e-11	-1.27193	5.27663e-05	-9.99416e-11	-1.26082
108341387	chr11:108341387:T:C	3.96846e-05	-9.99416e-11	-1.40557	4.57017e-05	-9.99416e-11	-1.40456
108342140	chr11:108342140:T:C	4.88481e-05	-9.99416e-11	-1.19782	5.73595e-05	-9.99416e-11	-1.17736
108343448	chr11:108343448:T:C	5.01825e-05	-9.99416e-11	-1.17087	5.79254e-05	-9.99416e-11	-1.16754
108343449	chr11:108343449:A:G	5.45508e-05	-9.99416e-11	-1.08741	6.46883e-05	-9.99416e-11	-1.05712
108343677	chr11:108343677:T:C	8.86343e-05	-9.99416e-11	-0.602019	0.00010221	-9.99416e-11	-0.599668
108343872	chr11:108343872:A:G	0.000158107	-9.99416e-11	-0.0232637	0.000175894	-9.99416e-11	-0.0568137
108344014	chr11:108344014:A:G	3.59829e-05	-1.5035	-3.91713e-10	4.74095e-05	-1.36787	-3.91713e-10
108344149	chr11:108344149:A:G	4.29908e-05	-9.99416e-11	-1.32555	4.89337e-05	-9.99416e-11	-1.33623
108344368	chr11:108344368:A:G	9.84796e-06	-1.51307	-1.2862	1.16506e-05	-1.44879	-1.32256
108344670	chr11:108344670:T:G	0.00220282	1.9802	0.630751	0.0507552	4.06219	1.54588
108345278	chr11:108345278:C:T	7.91701e-05	-9.99416e-11	-0.71494	9.27958e-05	-9.99416e-11	-0.696295
108345354	chr11:108345354:A:G	7.68826e-05	-9.99416e-11	-0.744259	9.15536e-05	-9.99416e-11	-0.709771
108345724	chr11:108345724:A:G	8.86633e-05	-9.99416e-11	-0.601692	0.000103409	-9.99416e-11	-0.588002
108346322	chr11:108346322:T:G	1.18933e-05	-1.51255	-1.09801	1.37487e-05	-1.44625	-1.1595
108346398	chr11:108346398:T:G	3.96722e-05	-9.99416e-11	-1.40589	4.56414e-05	-9.99416e-11	-1.40588
108346404	chr11:108346404:T:C	5.12203e-05	-9.99416e-11	-1.1504	6.01361e-05	-9.99416e-11	-1.13009
108346657	chr11:108346657:A:G	4.07699e-05	-1.3786	-3.91713e-10	5.05571e-05	-1.30359	-3.91713e-10
108347469	chr11:108347469:T:C	9.66729e-06	-1.50577	-1.31202	1.23477e-05	-1.42731	-1.28591
108347586	chr11:108347586:G:A	6.98066e-05	-9.99416e-11	-0.84081	8.21187e-05	-9.99416e-11	-0.81853
108347589	chr11:108347589:C:A	6.62853e-05	-9.99416e-11	-0.89257	7.73125e-05	-9.99416e-11	-0.878841
108347944	chr11:108347944:T:C	7.84913e-05	-9.99416e-11	-0.72355	8.84977e-05	-9.99416e-11	-0.743719
108348120	chr11:108348120:A:G	0.000174659	-0.30419	0.380489	0.000152295	-0.602702	0.401823
108348537	chr11:108348537:T:C	4.78479e-05	-9.99416e-11	-1.21851	5.63662e-05	-9.99416e-11	-1.19483
108348612	chr11:108348612:C:A	1.00792e-05	-1.50298	-1.27309	1.3003e-05	-1.4193	-1.24221
108348693	chr11:108348693:G:A	1.12043e-05	-1.50425	-1.16599	1.32468e-05	-1.41583	-1.22711
108348725	chr11:108348725:T:G	3.87179e-05	-1.43024	-3.91713e-10	4.33908e-05	-1.45645	-3.91713e-10
108348769	chr11:108348769:T:C	4.06769e-05	-9.99416e-11	-1.38088	4.67182e-05	-9.99416e-11	-1.38256
108348818	chr11:108348818:TAGG:T	4.48245e-05	-9.99416e-11	-1.28378	5.09026e-05	-9.99416e-11	-1.29678
108348914	chr11:108348914:A:T	5.77939e-05	-9.99416e-11	-1.02965	6.80061e-05	-9.99416e-11	-1.0071
108349061	chr11:108349061:G:A	4.97867e-05	-9.99416e-11	-1.17879	5.69733e-05	-9.99416e-11	-1.18411
108349393	chr11:108349393:G:A	0.00116821	-9.99416e-11	1.97669	0.00131916	-9.99416e-11	1.95805
108349519	chr11:108349519:C:T	3.96685e-05	-9.99416e-11	-1.40598	4.56478e-05	-9.99416e-11	-1.40574
108349670	chr11:108349670:G:C	8.94889e-05	-9.99416e-11	-0.592424	0.000103167	-9.99416e-11	-0.590346
108349810	chr11:108349810:G:A	6.63096e-05	-9.99416e-11	-0.892203	7.73413e-05	-9.99416e-11	-0.878468
108349930	chr11:108349930:C:T	6.30354e-05	-1.27876	0.335917	7.29763e-05	-1.30582	0.369262
108350062	chr11:108350062:A:C	5.47201e-05	-9.99416e-11	-1.08431	6.16659e-05	-9.99416e-11	-1.10496
108350182	chr11:108350182:A:G	7.8625e-05	-9.99416e-11	-0.721848	9.10736e-05	-9.99416e-11	-0.715029
108350276	chr11:108350276:A:G	6.58599e-05	-9.99416e-11	-0.899009	7.77917e-05	-9.99416e-11	-0.872661
108350294	chr11:108350294:G:C	3.98671e-05	-1.40099	-3.91713e-10	4.91495e-05	-1.33183	-3.91713e-10
108350638	chr11:108350638:G:A	0.000149238	-9.99416e-11	-0.0809973	0.000187156	-9.99416e-11	0.0052445
108350755	chr11:108350755:A:G	9.31515e-06	-1.50573	-1.34917	1.18257e-05	-1.42743	-1.329
108350756	chr11:108350756:G:C	9.31101e-06	-1.50616	-1.34918	1.18103e-05	-1.42871	-1.32901
108350771	chr11:108350771:T:C	5.23999e-05	-9.99416e-11	-1.12763	5.96783e-05	-9.99416e-11	-1.13773
108350869	chr11:108350869:T:A	4.37077e-05	-9.99416e-11	-1.30901	5.09216e-05	-9.99416e-11	-1.29641
108350938	chr11:108350938:C:G	9.43857e-06	-1.49487	-1.34687	1.21988e-05	-1.39905	-1.32631
108351270	chr11:108351270:G:A	5.08779e-05	-9.99416e-11	-1.15711	5.80793e-05	-9.99416e-11	-1.16489
108351828	chr11:108351828:G:A	4.01074e-05	-9.99416e-11	-1.39498	4.61302e-05	-9.99416e-11	-1.39523
108352074	chr11:108352074:C:A	9.60904e-06	-1.51068	-1.31316	1.1468e-05	-1.43756	-1.34957
108352605	chr11:108352605:C:A	4.11531e-05	-9.99416e-11	-1.36924	4.71121e-05	-9.99416e-11	-1.37417
108352664	chr11:108352664:T:C	9.86154e-06	-1.51363	-1.28426	1.16337e-05	-1.45186	-1.32093
108353662	chr11:108353662:G:A	5.31454e-05	-9.99416e-11	-1.11351	6.2424e-05	-9.99416e-11	-1.09275
108354150	chr11:108354150:G:A	2.3099e-05	-0.774414	-1.17233	2.24087e-05	-0.954452	-1.16279
108354496	chr11:108354496:T:C	7.57794e-05	-9.99416e-11	-0.758711	8.54838e-05	-9.99416e-11	-0.778369
108354588	chr11:108354588:T:C	6.79955e-05	-9.99416e-11	-0.867097	7.99444e-05	-9.99416e-11	-0.845365
108355298	chr11:108355298:A:G	8.85987e-06	-1.50703	-1.39797	1.10916e-05	-1.43149	-1.38902
108355447	chr11:108355447:G:A	4.44176e-05	-1.2929	-3.91713e-10	5.42788e-05	-1.23256	-3.91713e-10
108355482	chr11:108355482:CTG:C	4.65742e-05	-9.99416e-11	-1.24549	5.39625e-05	-9.99416e-11	-1.23841
108355561	chr11:108355561:C:A	6.89267e-05	-9.99416e-11	-0.853495	8.10567e-05	-9.99416e-11	-0.831548
108355693	chr11:108355693:G:A	8.26374e-05	-9.99416e-11	-0.672075	9.21011e-05	-9.99416e-11	-0.703809
108356028	chr11:108356028:G:A	5.06339e-05	-9.99416e-11	-1.16192	5.80201e-05	-9.99416e-11	-1.16591
108356128	chr11:108356128:A:T	9.24524e-06	-1.476	-1.38643	1.18924e-05	-1.3482	-1.4026
108356199	chr11:108356199:C:T	4.62933e-05	-9.99416e-11	-1.25154	5.3744e-05	-9.99416e-11	-1.24246
108356222	chr11:108356222:T:TA	4.24301e-05	-9.99416e-11	-1.33868	4.93462e-05	-9.99416e-11	-1.32784
108356404	chr11:108356404:C:T	6.33418e-05	-0.937994	-3.91713e-10	8.18683e-05	-0.821584	-3.91713e-10
108356506	chr11:108356506:A:C	4.481e-05	-9.99416e-11	-1.28411	5.2293e-05	-9.99416e-11	-1.26983
108356555	chr11:108356555:A:C	4.58489e-05	-9.99416e-11	-1.26119	5.24857e-05	-9.99416e-11	-1.26615
108356717	chr11:108356717:G:A	6.83146e-05	-9.99416e-11	-0.862415	8.03254e-05	-9.99416e-11	-0.840611
108356748	chr11:108356748:T:A	6.21216e-05	-9.99416e-11	-0.957444	7.32562e-05	-9.99416e-11	-0.932734
108356842	chr11:108356842:C:G	0.000354735	0.784833	-3.91713e-10	7.94483e-05	-0.85159	-3.91713e-10
108356914	chr11:108356914:C:G	4.85327e-05	-9.99416e-11	-1.2043	5.64325e-05	-9.99416e-11	-1.19365
108357548	chr11:108357548:T:G	3.978e-05	-9.99416e-11	-1.40317	4.57593e-05	-9.99416e-11	-1.4033
108357665	chr11:108357665:G:A	0.000289646	0.58212	-3.91713e-10	7.14723e-05	-0.957386	-3.91713e-10
108357854	chr11:108357854:A:G	9.46945e-06	-1.50461	-1.33386	1.15294e-05	-1.41706	-1.36473
108358263	chr11:108358263:T:C	6.00461e-05	-9.99416e-11	-0.991426	7.03823e-05	-9.99416e-11	-0.972755
108358462	chr11:108358462:T:C	3.99192e-05	-9.99416e-11	-1.39968	4.58535e-05	-9.99416e-11	-1.40124
108358863	chr11:108358863:G:A	0.000104315	-9.99416e-11	-0.439119	0.000125364	-9.99416e-11	-0.395472
108359111	chr11:108359111:C:G	6.40818e-05	-9.99416e-11	-0.926377	7.30949e-05	-9.99416e-11	-0.934938
108359147	chr11:108359147:T:C	0.000172416	-0.499783	0.563157	0.000154456	-0.772092	0.585307
108359317	chr11:108359317:A:G	4.03047e-05	-9.99416e-11	-1.39007	4.63069e-05	-9.99416e-11	-1.39141
108359418	chr11:108359418:A:G	6.02131e-05	-9.99416e-11	-0.988648	7.00335e-05	-9.99416e-11	-0.977722
108359442	chr11:108359442:G:A	3.66132e-05	-1.48613	-3.91713e-10	4.14788e-05	-1.50151	-3.91713e-10
108359837	chr11:108359837:G:T	5.34154e-05	-9.99416e-11	-1.10844	6.09321e-05	-9.99416e-11	-1.11694
108359938	chr11:108359938:A:G	4.38593e-05	-9.99416e-11	-1.30555	4.98643e-05	-9.99416e-11	-1.31739
108361365	chr11:108361365:A:C	4.01916e-05	-9.99416e-11	-1.39288	4.6134e-05	-9.99416e-11	-1.39515
108361485	chr11:108361485:G:A	6.47941e-05	-9.99416e-11	-0.915324	7.611e-05	-9.99416e-11	-0.894516
108361489	chr11:108361489:A:G	4.41076e-05	-9.99416e-11	-1.29991	5.08658e-05	-9.99416e-11	-1.29751
108361649	chr11:108361649:C:G	3.9669e-05	-9.99416e-11	-1.40597	4.56572e-05	-9.99416e-11	-1.40553
108361737	chr11:108361737:C:T	9.3979e-06	-1.4919	-1.35415	1.266e-05	-1.383	-1.30525
108361748	chr11:108361748:G:T	1.05648e-05	-1.50103	-1.22798	1.26763e-05	-1.40706	-1.2799
108362216	chr11:108362216:C:T	3.96904e-05	-9.99416e-11	-1.40543	4.56384e-05	-9.99416e-11	-1.40595
108362217	chr11:108362217:A:G	3.99326e-05	-9.99416e-11	-1.39934	4.58244e-05	-9.99416e-11	-1.40188
108362969	chr11:108362969:AC:A	5.04325e-05	-9.99416e-11	-1.1659	5.75771e-05	-9.99416e-11	-1.17357
108363073	chr11:108363073:C:A	9.47861e-06	-1.51541	-1.32209	1.11179e-05	-1.46694	-1.3512
108363115	chr11:108363115:T:C	3.99071e-05	-9.99416e-11	-1.39998	4.6038e-05	-9.99416e-11	-1.39723
108363279	chr11:108363279:G:A	4.46749e-05	-9.99416e-11	-1.28713	5.07424e-05	-9.99416e-11	-1.29994
108363442	chr11:108363442:T:C	6.83698e-05	-9.99416e-11	-0.861608	8.03615e-05	-9.99416e-11	-0.840161
108363504	chr11:108363504:T:C	4.83929e-05	-9.99416e-11	-1.20719	5.67979e-05	-9.99416e-11	-1.1872
108363731	chr11:108363731:G:C	4.06429e-05	-9.99416e-11	-1.38171	4.66804e-05	-9.99416e-11	-1.38337
108364388	chr11:108364388:C:A	1.34174e-05	-1.22568	-1.2643	1.88531e-05	-1.03	-1.26002
108364460	chr11:108364460:T:C	5.63851e-05	-9.99416e-11	-1.05433	6.42737e-05	-9.99416e-11	-1.06355
108364538	chr11:108364538:A:G	4.43763e-05	-9.99416e-11	-1.29383	5.04392e-05	-9.99416e-11	-1.30593
108365552	chr11:108365552:A:G	4.10075e-05	-9.99416e-11	-1.37278	4.70017e-05	-9.99416e-11	-1.37651
108365879	chr11:108365879:A:G	5.29603e-05	-9.99416e-11	-1.117	6.21907e-05	-9.99416e-11	-1.09649
108366059	chr11:108366059:T:C	9.8833e-05	-0.493106	-3.91713e-10	9.68113e-05	-0.653933	-3.91713e-10
108366935	chr11:108366935:T:C	4.42991e-05	-9.99416e-11	-1.29557	5.1654e-05	-9.99416e-11	-1.28213
108367112	chr11:108367112:C:T	1.06374e-05	-1.50656	-1.2156	1.26056e-05	-1.42322	-1.26933
108367307	chr11:108367307:C:T	4.75919e-05	-9.99416e-11	-1.22388	5.42902e-05	-9.99416e-11	-1.23235
108367390	chr11:108367390:C:G	6.42772e-05	-9.99416e-11	-0.923333	7.61377e-05	-9.99416e-11	-0.894152
108367482	chr11:108367482:C:G	6.09562e-05	-9.99416e-11	-0.976383	7.09076e-05	-9.99416e-11	-0.965319
108367707	chr11:108367707:C:G	6.39631e-05	-9.99416e-11	-0.928233	7.54962e-05	-9.99416e-11	-0.902614
108367728	chr11:108367728:A:G	6.42439e-05	-9.99416e-11	-0.923851	7.58363e-05	-9.99416e-11	-0.89812
108368601	chr11:108368601:C:T	3.97213e-05	-9.99416e-11	-1.40465	4.57698e-05	-9.99416e-11	-1.40307
108369233	chr11:108369233:T:C	5.09315e-05	-9.99416e-11	-1.15606	5.82391e-05	-9.99416e-11	-1.16214
108369342	chr11:108369342:G:A	9.71691e-06	-1.50748	-1.30519	1.17201e-05	-1.42662	-1.33877
108369353	chr11:108369353:TATGA:T	6.3419e-05	-9.99416e-11	-0.936775	7.23419e-05	-9.99416e-11	-0.945292
108369896	chr11:108369896:A:G	3.96081e-05	-1.4075	-3.91713e-10	4.59893e-05	-1.39829	-3.91713e-10
108370375	chr11:108370375:A:G	4.29222e-05	-9.99416e-11	-1.32715	4.99455e-05	-9.99416e-11	-1.31576
108370392	chr11:108370392:T:G	5.89394e-05	-9.99416e-11	-1.01003	6.79736e-05	-9.99416e-11	-1.00758
108370517	chr11:108370517:AATCATCAGTAGAATATTGGGACATTCTAGTCCTGTGCCTCATCTCAAAG:A	5.84533e-05	-9.99416e-11	-1.01831	6.65914e-05	-9.99416e-11	-1.02812
108371054	chr11:108371054:G:A	4.24488e-05	-9.99416e-11	-1.33824	4.85929e-05	-9.99416e-11	-1.34322
108371138	chr11:108371138:A:C	4.11744e-05	-9.99416e-11	-1.36872	4.70175e-05	-9.99416e-11	-1.37618
108371202	chr11:108371202:C:T	4.21071e-05	-9.99416e-11	-1.34632	4.81966e-05	-9.99416e-11	-1.35141
108372029	chr11:108372029:C:T	4.78456e-05	-9.99416e-11	-1.21856	5.52079e-05	-9.99416e-11	-1.21559
108372262	chr11:108372262:C:T	5.79629e-05	-9.99416e-11	-1.02674	6.60875e-05	-9.99416e-11	-1.03572
108372298	chr11:108372298:A:G	5.67823e-05	-9.99416e-11	-1.04731	6.4712e-05	-9.99416e-11	-1.05675
108372749	chr11:108372749:A:C	2.25682e-05	-0.770014	-1.19998	2.1866e-05	-0.950782	-1.19098
108372901	chr11:108372901:C:T	7.62919e-05	-1.44464	0.692667	0.000112937	-1.30253	0.802668
108373028	chr11:108373028:C:T	1.08591e-05	-1.50033	-1.2012	1.29929e-05	-1.40502	-1.25727
108373055	chr11:108373055:G:A	8.86233e-05	-9.99416e-11	-0.602143	0.000104757	-9.99416e-11	-0.575056
108373387	chr11:108373387:T:C	9.84689e-06	-1.51037	-1.28901	1.17544e-05	-1.43698	-1.32549
108373524	chr11:108373524:A:T	1.09254e-05	-1.49851	-1.19694	1.31033e-05	-1.40022	-1.25361
108373672	chr11:108373672:T:A	3.97972e-05	-9.99416e-11	-1.40274	4.57363e-05	-9.99416e-11	-1.4038
108373701	chr11:108373701:G:A	3.9969e-05	-9.99416e-11	-1.39843	4.59401e-05	-9.99416e-11	-1.39936
108373888	chr11:108373888:T:C	8.99114e-06	-1.49842	-1.39188	1.12358e-05	-1.40726	-1.40033
108373961	chr11:108373961:C:T	5.37299e-05	-9.99416e-11	-1.10257	6.14127e-05	-9.99416e-11	-1.10908
108374091	chr11:108374091:C:G	4.93697e-05	-9.99416e-11	-1.1872	5.64011e-05	-9.99416e-11	-1.19421
108374371	chr11:108374371:T:C	9.88519e-06	-1.50661	-1.28889	1.19122e-05	-1.42377	-1.32537
108374599	chr11:108374599:C:T	1.48702e-05	-1.15377	-1.2334	2.13203e-05	-0.938362	-1.22867
108374650	chr11:108374650:G:A	0.000804151	-9.99416e-11	1.60325	0.000962221	-9.99416e-11	1.64255
108374688	chr11:108374688:C:T	0.000115063	-0.341056	-3.91713e-10	0.000111161	-0.515716	-3.91713e-10
108375318	chr11:108375318:A:G	1.00975e-05	-1.50415	-1.2701	1.21906e-05	-1.41633	-1.3097
108375510	chr11:108375510:A:G	8.89461e-06	-1.51519	-1.3859	1.07777e-05	-1.4815	-1.36772
108375835	chr11:108375835:A:C	8.61098e-05	-9.99416e-11	-0.630916	9.59063e-05	-9.99416e-11	-0.663325
108375839	chr11:108375839:G:C	3.96695e-05	-9.99416e-11	-1.40595	4.56433e-05	-9.99416e-11	-1.40584
108375973	chr11:108375973:C:A	0.000176546	-9.99416e-11	0.0870427	0.000196154	-9.99416e-11	0.052204
108375981	chr11:108375981:T:A	0.000422362	0.959325	-3.91713e-10	0.000479745	0.946557	-3.91713e-10
108375984	chr11:108375984:A:G	0.000418628	0.950445	-3.91713e-10	0.00047553	0.937734	-3.91713e-10
108376067	chr11:108376067:G:C	1.07399e-05	-1.48638	-1.22619	1.3158e-05	-1.37125	-1.27841
108376131	chr11:108376131:C:T	1.06187e-05	-1.49957	-1.22435	1.27642e-05	-1.40307	-1.27699
108376650	chr11:108376650:A:T	5.58577e-05	-9.99416e-11	-1.06373	6.36712e-05	-9.99416e-11	-1.07296
108376786	chr11:108376786:G:T	7.53885e-05	-9.99416e-11	-0.763883	8.72701e-05	-9.99416e-11	-0.757688
108377161	chr11:108377161:A:G	8.82704e-06	-1.51423	-1.39449	1.06659e-05	-1.45651	-1.40313
108377336	chr11:108377336:C:G	5.92112e-05	-9.99416e-11	-1.00543	6.97241e-05	-9.99416e-11	-0.98215
108377451	chr11:108377451:C:G	4.82226e-05	-9.99416e-11	-1.21071	5.49945e-05	-9.99416e-11	-1.21946
108377460	chr11:108377460:A:C	4.15657e-05	-9.99416e-11	-1.35926	4.75528e-05	-9.99416e-11	-1.36486
108377507	chr11:108377507:G:A	4.27009e-05	-9.99416e-11	-1.33232	4.89234e-05	-9.99416e-11	-1.33644
108377959	chr11:108377959:C:A	1.26185e-05	-1.51179	-1.03959	1.45193e-05	-1.44239	-1.10883
108378022	chr11:108378022:G:C	5.42086e-05	-9.99416e-11	-1.0937	6.38106e-05	-9.99416e-11	-1.07078
108378047	chr11:108378047:C:G	9.29814e-06	-1.46427	-1.39246	1.21449e-05	-1.32501	-1.40478
108378158	chr11:108378158:G:A	4.63902e-05	-9.99416e-11	-1.24945	5.40734e-05	-9.99416e-11	-1.23635
108378169	chr11:108378169:G:T	5.75899e-05	-9.99416e-11	-1.03319	6.56219e-05	-9.99416e-11	-1.04279
108378996	chr11:108378996:T:C	4.19618e-05	-9.99416e-11	-1.34978	4.78356e-05	-9.99416e-11	-1.35893
108379550	chr11:108379550:A:G	1.44254e-05	-1.17397	-1.24358	2.05697e-05	-0.963896	-1.23898
108379644	chr11:108379644:A:T	4.61182e-05	-9.99416e-11	-1.25533	5.23299e-05	-9.99416e-11	-1.26913
108379654	chr11:108379654:G:A	1.02317e-05	-1.50493	-1.25611	1.23082e-05	-1.41852	-1.29791
108379663	chr11:108379663:A:T	7.35032e-05	-9.99416e-11	-0.789209	8.6509e-05	-9.99416e-11	-0.766448
108379890	chr11:108379890:G:C	4.58893e-05	-9.99416e-11	-1.26031	5.25312e-05	-9.99416e-11	-1.26529
108380262	chr11:108380262:G:A	7.74173e-05	-9.99416e-11	-0.737328	9.04803e-05	-9.99416e-11	-0.721565
108380484	chr11:108380484:C:A	1.0058e-05	-1.50526	-1.27291	1.21203e-05	-1.41974	-1.31208
108380688	chr11:108380688:G:A	3.97057e-05	-9.99416e-11	-1.40504	4.57423e-05	-9.99416e-11	-1.40367
108380771	chr11:108380771:C:A	3.63296e-05	-1.49391	-3.91713e-10	4.236e-05	-1.48049	-3.91713e-10
108380925	chr11:108380925:C:G	3.83916e-05	-1.4387	-3.91713e-10	4.35731e-05	-1.45226	-3.91713e-10
108380945	chr11:108380945:A:G	3.98039e-05	-9.99416e-11	-1.40257	4.58012e-05	-9.99416e-11	-1.40239
108381680	chr11:108381680:C:T	5.31403e-05	-9.99416e-11	-1.1136	6.06241e-05	-9.99416e-11	-1.122
108381695	chr11:108381695:G:A	3.96987e-05	-9.99416e-11	-1.40522	4.57294e-05	-9.99416e-11	-1.40396
108382466	chr11:108382466:T:C	8.27776e-05	-9.99416e-11	-0.670381	9.32493e-05	-9.99416e-11	-0.69142
108382525	chr11:108382525:C:T	9.90791e-06	-1.50979	-1.28342	1.18354e-05	-1.43471	-1.32089
108382581	chr11:108382581:A:G	3.60371e-05	-1.50199	-3.91713e-10	4.21498e-05	-1.48547	-3.91713e-10
108382755	chr11:108382755:T:C	4.12306e-05	-9.99416e-11	-1.36736	4.71322e-05	-9.99416e-11	-1.37374
108382973	chr11:108382973:T:C	3.92725e-05	-1.41601	-3.91713e-10	4.44272e-05	-1.43284	-3.91713e-10
108383030	chr11:108383030:A:G	8.27312e-05	-9.99416e-11	-0.670941	9.31985e-05	-9.99416e-11	-0.691965
108383786	chr11:108383786:G:C	5.70576e-05	-9.99416e-11	-1.04248	6.50671e-05	-9.99416e-11	-1.05128
108384154	chr11:108384154:G:C	4.23765e-05	-9.99416e-11	-1.33995	4.85157e-05	-9.99416e-11	-1.34481
108384272	chr11:108384272:T:C	7.82996e-05	-1.32823	0.602236	9.10375e-05	-1.35225	0.636828
108385101	chr11:108385101:C:T	8.80479e-06	-1.50556	-1.40569	1.0969e-05	-1.42638	-1.40524
108385292	chr11:108385292:G:A	6.74218e-05	-9.99416e-11	-0.87557	7.96723e-05	-9.99416e-11	-0.848775
108385409	chr11:108385409:G:A	1.08626e-05	-1.50208	-1.19914	1.29539e-05	-1.40982	-1.25548
108385496	chr11:108385496:C:T	4.92159e-05	-9.99416e-11	-1.19032	5.77987e-05	-9.99416e-11	-1.16973
108385895	chr11:108385895:T:A	4.85327e-05	-9.99416e-11	-1.2043	5.64325e-05	-9.99416e-11	-1.19365
108386132	chr11:108386132:C:T	7.84177e-05	-1.29055	0.566059	9.09737e-05	-1.31655	0.600422
108386288	chr11:108386288:T:C	6.93328e-05	-9.99416e-11	-0.847621	8.1557e-05	-9.99416e-11	-0.825395
108386485	chr11:108386485:A:G	8.06413e-05	-0.696528	-3.91713e-10	0.000101648	-0.605185	-3.91713e-10
108386589	chr11:108386589:A:G	5.30626e-05	-9.99416e-11	-1.11507	6.06813e-05	-9.99416e-11	-1.12106
108386742	chr11:108386742:G:C	4.06781e-05	-9.99416e-11	-1.38085	4.65596e-05	-9.99416e-11	-1.38596
108386857	chr11:108386857:G:A	0.000119005	-9.99416e-11	-0.307372	0.000132122	-9.99416e-11	-0.342969
108386958	chr11:108386958:G:A	4.92534e-05	-9.99416e-11	-1.18956	5.72927e-05	-9.99416e-11	-1.17852
108387060	chr11:108387060:T:C	9.13527e-06	-1.51449	-1.3599	1.08897e-05	-1.45826	-1.38062
108387216	chr11:108387216:A:G	9.17642e-06	-1.46404	-1.40587	1.19908e-05	-1.3394	-1.40316
108387882	chr11:108387882:T:C	4.37019e-05	-9.99416e-11	-1.30915	5.07441e-05	-9.99416e-11	-1.2999
108388764	chr11:108388764:C:A	5.70285e-05	-9.99416e-11	-1.04299	6.46051e-05	-9.99416e-11	-1.0584
108388791	chr11:108388791:G:A	3.99545e-05	-9.99416e-11	-1.3988	4.59615e-05	-9.99416e-11	-1.39889
108389097	chr11:108389097:A:C	6.85086e-05	-9.99416e-11	-0.859579	8.05276e-05	-9.99416e-11	-0.838097
108389509	chr11:108389509:A:T	0.000259701	0.472994	-3.91713e-10	0.00029541	0.461667	-3.91713e-10
108389550	chr11:108389550:G:A	4.13817e-05	-9.99416e-11	-1.3637	4.7287e-05	-9.99416e-11	-1.37046
108389740	chr11:108389740:C:T	4.40475e-05	-9.99416e-11	-1.30127	5.00096e-05	-9.99416e-11	-1.31448
108389833	chr11:108389833:T:A	9.33019e-05	-9.99416e-11	-0.550697	0.000110324	-9.99416e-11	-0.523272
108389884	chr11:108389884:T:C	9.88573e-06	-1.51186	-1.28359	1.17353e-05	-1.44316	-1.32094
108389946	chr11:108389946:A:G	9.69307e-06	-1.5037	-1.31143	1.17963e-05	-1.41507	-1.34384
108389980	chr11:108389980:C:T	3.98883e-05	-9.99416e-11	-1.40046	4.58205e-05	-9.99416e-11	-1.40196
108389986	chr11:108389986:G:A	4.19751e-05	-9.99416e-11	-1.34946	4.7955e-05	-9.99416e-11	-1.35643
108390534	chr11:108390534:G:A	8.82843e-06	-1.50308	-1.40548	1.10877e-05	-1.41935	-1.40151
108390542	chr11:108390542:G:T	6.04316e-05	-9.99416e-11	-0.985026	7.03864e-05	-9.99416e-11	-0.972696
108390765	chr11:108390765:G:C	4.2578e-05	-9.99416e-11	-1.3352	4.87367e-05	-9.99416e-11	-1.34026
108390894	chr11:108390894:T:C	9.41293e-05	-9.99416e-11	-0.541869	0.00010473	-9.99416e-11	-0.575316
108391170	chr11:108391170:A:G	4.33847e-05	-9.99416e-11	-1.31643	4.93628e-05	-9.99416e-11	-1.3275
108391183	chr11:108391183:C:T	1.45117e-05	-1.188	-1.22358	2.06169e-05	-0.981886	-1.2187
108391266	chr11:108391266:G:A	7.86357e-05	-0.721713	-3.91713e-10	9.47584e-05	-0.675366	-3.91713e-10
108391363	chr11:108391363:C:A	1.02084e-05	-1.49836	-1.26497	1.3279e-05	-1.40729	-1.23323
108391683	chr11:108391683:A:G	4.11405e-05	-9.99416e-11	-1.36955	4.70329e-05	-9.99416e-11	-1.37585
108391694	chr11:108391694:A:G	4.58374e-05	-9.99416e-11	-1.26144	5.24715e-05	-9.99416e-11	-1.26643
108391712	chr11:108391712:G:A	9.76001e-06	-1.50182	-1.30643	1.19078e-05	-1.40975	-1.33976
108391738	chr11:108391738:C:A	4.05717e-05	-1.38347	-3.91713e-10	5.02821e-05	-1.30905	-3.91713e-10
108392099	chr11:108392099:G:A	3.96726e-05	-9.99416e-11	-1.40588	4.56391e-05	-9.99416e-11	-1.40593
108393092	chr11:108393092:T:G	6.54722e-05	-9.99416e-11	-0.904913	7.73291e-05	-9.99416e-11	-0.878626
108394066	chr11:108394066:G:T	0.000192391	-9.99416e-11	0.172993	0.000213482	-9.99416e-11	0.136858
108394142	chr11:108394142:T:C	4.37277e-05	-9.99416e-11	-1.30856	5.03864e-05	-9.99416e-11	-1.30697
108394411	chr11:108394411:T:A	5.41065e-05	-9.99416e-11	-1.09558	6.23848e-05	-9.99416e-11	-1.09337
108394470	chr11:108394470:T:C	3.96711e-05	-9.99416e-11	-1.40592	4.56667e-05	-9.99416e-11	-1.40533
108394486	chr11:108394486:T:C	8.9351e-06	-1.51561	-1.38094	1.05582e-05	-1.47437	-1.39542
108394713	chr11:108394713:AC:A	1.07616e-05	-1.50216	-1.2084	1.28493e-05	-1.41	-1.2634
108394968	chr11:108394968:A:C	3.97835e-05	-9.99416e-11	-1.40309	4.57429e-05	-9.99416e-11	-1.40366
108395149	chr11:108395149:C:G	9.36764e-06	-1.49433	-1.35495	1.16559e-05	-1.39019	-1.3807
108395281	chr11:108395281:A:C	5.30291e-05	-9.99416e-11	-1.1157	6.06192e-05	-9.99416e-11	-1.12209
108395492	chr11:108395492:T:A	4.78128e-05	-9.99416e-11	-1.21925	5.45354e-05	-9.99416e-11	-1.22785
108395553	chr11:108395553:G:A	0.000224631	1.04338	-0.715464	0.00237112	2.86747	-0.323047
108395812	chr11:108395812:G:A	3.96779e-05	-9.99416e-11	-1.40574	4.56865e-05	-9.99416e-11	-1.40489
108395870	chr11:108395870:C:A	3.96909e-05	-9.99416e-11	-1.40542	4.57144e-05	-9.99416e-11	-1.40428
108396128	chr11:108396128:C:T	1.47531e-05	-1.17922	-1.21587	2.4185e-05	-0.889597	-1.15137
108396394	chr11:108396394:CTTAT:C	4.93695e-05	-9.99416e-11	-1.18721	5.73198e-05	-9.99416e-11	-1.17805
108396598	chr11:108396598:A:G	8.70906e-05	-1.32151	0.701919	0.000101206	-1.34609	0.736547
108396636	chr11:108396636:C:T	4.65465e-05	-9.99416e-11	-1.24609	5.32122e-05	-9.99416e-11	-1.25241
108396641	chr11:108396641:C:T	0.000152407	-9.99416e-11	-0.0599805	0.000191295	-9.99416e-11	0.0271219
108397559	chr11:108397559:G:T	9.19246e-06	-1.48239	-1.38576	1.23458e-05	-1.36125	-1.35213
108397784	chr11:108397784:CATTT:C	4.56948e-05	-9.99416e-11	-1.26455	5.18414e-05	-9.99416e-11	-1.27851
108397798	chr11:108397798:A:G	5.99873e-05	-9.99416e-11	-0.992406	7.06684e-05	-9.99416e-11	-0.968699
108397861	chr11:108397861:G:C	0.000310935	-9.99416e-11	0.653047	0.000343688	-9.99416e-11	0.613038
108398224	chr11:108398224:G:T	4.0891e-05	-9.99416e-11	-1.37563	4.68778e-05	-9.99416e-11	-1.37915
108398624	chr11:108398624:C:T	4.12494e-05	-9.99416e-11	-1.3669	4.76475e-05	-9.99416e-11	-1.36287
108399331	chr11:108399331:T:C	3.96995e-05	-9.99416e-11	-1.4052	4.56419e-05	-9.99416e-11	-1.40587
108399627	chr11:108399627:C:T	5.74293e-05	-9.99416e-11	-1.03598	6.54777e-05	-9.99416e-11	-1.04499
108399806	chr11:108399806:T:C	4.88757e-05	-9.99416e-11	-1.19726	5.72091e-05	-9.99416e-11	-1.17998
108400328	chr11:108400328:T:A	0.000400114	-9.99416e-11	0.905211	0.000502001	-9.99416e-11	0.991905
108400415	chr11:108400415:T:G	4.34318e-05	-9.99416e-11	-1.31535	4.94138e-05	-9.99416e-11	-1.32647
108400880	chr11:108400880:G:A	1.10522e-05	-1.4908	-1.19311	1.3396e-05	-1.38135	-1.25039
108402128	chr11:108402128:T:C	4.39839e-05	-9.99416e-11	-1.30272	4.99437e-05	-9.99416e-11	-1.3158
108402164	chr11:108402164:A:G	4.25428e-05	-1.33603	-3.91713e-10	5.12634e-05	-1.28972	-3.91713e-10
108402887	chr11:108402887:C:A	3.70508e-05	-1.47425	-3.91713e-10	4.39574e-05	-1.44347	-3.91713e-10
108402940	chr11:108402940:C:G	4.45124e-05	-9.99416e-11	-1.29077	5.05044e-05	-9.99416e-11	-1.30464
108403255	chr11:108403255:G:A	0.000210787	-9.99416e-11	0.264312	0.000247784	-9.99416e-11	0.28586
108404161	chr11:108404161:T:C	0.00010324	-0.449483	-3.91713e-10	0.00013737	-0.304015	-3.91713e-10
108404163	chr11:108404163:T:C	1.0973e-05	-1.50724	-1.18386	1.30017e-05	-1.42602	-1.23559
108404258	chr11:108404258:G:A	8.92192e-05	-9.99416e-11	-0.595442	0.000105049	-9.99416e-11	-0.572273
108404499	chr11:108404499:CT:C	5.04557e-05	-9.99416e-11	-1.16544	5.93213e-05	-9.99416e-11	-1.14373
108404725	chr11:108404725:G:A	4.87187e-05	-9.99416e-11	-1.20047	5.56462e-05	-9.99416e-11	-1.20768
108404944	chr11:108404944:C:A	4.88471e-05	-9.99416e-11	-1.19784	5.58829e-05	-9.99416e-11	-1.20344
108405171	chr11:108405171:T:C	3.85306e-05	-1.43509	-3.91713e-10	5.00433e-05	-1.31381	-3.91713e-10
108405300	chr11:108405300:G:A	5.06e-05	-9.99416e-11	-1.16259	5.78932e-05	-9.99416e-11	-1.1681
108405364	chr11:108405364:C:G	1.74177e-05	-1.47509	-0.753964	2.42668e-05	-1.35758	-0.680005
108405880	chr11:108405880:T:C	4.02387e-05	-9.99416e-11	-1.39171	4.62772e-05	-9.99416e-11	-1.39205
108406124	chr11:108406124:C:T	6.93328e-05	-9.99416e-11	-0.847621	8.1557e-05	-9.99416e-11	-0.825395
108406247	chr11:108406247:T:C	4.35417e-05	-9.99416e-11	-1.31282	4.95318e-05	-9.99416e-11	-1.32408
108406512	chr11:108406512:C:T	7.78616e-05	-9.99416e-11	-0.731605	9.01807e-05	-9.99416e-11	-0.724881
108406528	chr11:108406528:G:A	6.95707e-05	-9.99416e-11	-0.844195	7.85544e-05	-9.99416e-11	-0.862905
108406997	chr11:108406997:T:C	4.14088e-05	-1.36304	-3.91713e-10	5.01954e-05	-1.31077	-3.91713e-10
108407420	chr11:108407420:TC:T	4.41314e-05	-9.99416e-11	-1.29937	5.0184e-05	-9.99416e-11	-1.311
108407701	chr11:108407701:T:C	6.41332e-05	-9.99416e-11	-0.925576	7.56988e-05	-9.99416e-11	-0.899935
108407898	chr11:108407898:C:T	4.29359e-05	-9.99416e-11	-1.32683	4.88783e-05	-9.99416e-11	-1.33736
108408050	chr11:108408050:T:G	4.93356e-05	-9.99416e-11	-1.18789	5.79459e-05	-9.99416e-11	-1.16719
108408474	chr11:108408474:A:G	1.17615e-05	-1.50167	-1.12004	1.39853e-05	-1.40945	-1.17924
108408537	chr11:108408537:G:A	7.82801e-05	-9.99416e-11	-0.726245	9.0667e-05	-9.99416e-11	-0.719503
108410277	chr11:108410277:A:G	1.12516e-05	-1.4941	-1.17193	1.35998e-05	-1.39143	-1.22522
108410392	chr11:108410392:C:A	5.29014e-05	-9.99416e-11	-1.11811	6.04826e-05	-9.99416e-11	-1.12434
108410540	chr11:108410540:G:A	9.58634e-06	-1.43795	-1.38825	1.27362e-05	-1.27891	-1.40334
108410733	chr11:108410733:G:A	7.37488e-05	-9.99416e-11	-0.785873	8.5393e-05	-9.99416e-11	-0.779432
108411176	chr11:108411176:C:T	1.13946e-05	-1.49427	-1.15912	1.37479e-05	-1.39185	-1.21396
108411442	chr11:108411442:A:G	1.14019e-05	-1.4966	-1.15616	1.37057e-05	-1.39755	-1.21133
108411936	chr11:108411936:T:G	5.16797e-05	-9.99416e-11	-1.14147	5.89642e-05	-9.99416e-11	-1.14977
108411944	chr11:108411944:T:G	3.97737e-05	-9.99416e-11	-1.40333	4.56898e-05	-9.99416e-11	-1.40482
108411968	chr11:108411968:G:A	1.05821e-05	-1.33342	-1.39395	1.22678e-05	-1.33139	-1.38832
108412222	chr11:108412222:T:C	2.2026e-05	-0.796098	-1.19821	2.1414e-05	-0.973476	-1.18917
108412243	chr11:108412243:A:G	8.95299e-05	-9.99416e-11	-0.591966	0.000104504	-9.99416e-11	-0.577471
108412407	chr11:108412407:T:C	3.55571e-05	-1.5154	-3.91713e-10	4.09233e-05	-1.515	-3.91713e-10
108412642	chr11:108412642:G:A	4.00125e-05	-9.99416e-11	-1.39735	4.59596e-05	-9.99416e-11	-1.39893
108413413	chr11:108413413:C:T	5.08277e-05	-9.99416e-11	-1.1581	5.8008e-05	-9.99416e-11	-1.16612
108413529	chr11:108413529:C:T	4.13113e-05	-9.99416e-11	-1.3654	4.72805e-05	-9.99416e-11	-1.3706
108413586	chr11:108413586:C:T	4.66159e-05	-9.99416e-11	-1.2446	5.40119e-05	-9.99416e-11	-1.23749
108413720	chr11:108413720:C:T	8.05833e-05	-1.29881	0.601564	9.35367e-05	-1.32456	0.636215
108414104	chr11:108414104:T:C	3.97241e-05	-1.40458	-3.91713e-10	4.39567e-05	-1.44349	-3.91713e-10
108414106	chr11:108414106:A:G	9.98202e-06	-1.51473	-1.27102	1.16675e-05	-1.46103	-1.30886
108415424	chr11:108415424:A:G	4.01249e-05	-9.99416e-11	-1.39454	4.60618e-05	-9.99416e-11	-1.39671
108415704	chr11:108415704:C:G	4.1022e-05	-9.99416e-11	-1.37243	4.70189e-05	-9.99416e-11	-1.37615
108415716	chr11:108415716:C:T	1.02061e-05	-1.50694	-1.25661	1.22229e-05	-1.42505	-1.29833
108415890	chr11:108415890:A:G	2.56111e-05	-0.659255	-1.18426	2.44839e-05	-0.853803	-1.17488
108415971	chr11:108415971:T:G	3.97073e-05	-9.99416e-11	-1.405	4.56777e-05	-9.99416e-11	-1.40509
108416404	chr11:108416404:G:A	9.94048e-06	-1.50455	-1.28537	1.20203e-05	-1.41755	-1.32254
108416906	chr11:108416906:G:A	4.21241e-05	-9.99416e-11	-1.34592	4.84219e-05	-9.99416e-11	-1.34674
108417271	chr11:108417271:G:A	4.9679e-05	-9.99416e-11	-1.18096	5.76849e-05	-9.99416e-11	-1.1717
108417277	chr11:108417277:T:C	4.40618e-05	-9.99416e-11	-1.30095	5.00829e-05	-9.99416e-11	-1.31302
108417308	chr11:108417308:C:T	3.96847e-05	-9.99416e-11	-1.40557	4.56874e-05	-9.99416e-11	-1.40487
108417447	chr11:108417447:A:G	4.39278e-05	-9.99416e-11	-1.30399	5.10348e-05	-9.99416e-11	-1.29419
108417464	chr11:108417464:A:C	4.26008e-05	-9.99416e-11	-1.33466	4.87242e-05	-9.99416e-11	-1.34052
108417567	chr11:108417567:AC:A	9.43952e-06	-1.43872	-1.40291	1.26113e-05	-1.28625	-1.40585
108417570	chr11:108417570:A:C	6.505e-05	-9.99416e-11	-0.911383	7.66956e-05	-9.99416e-11	-0.886853
108417979	chr11:108417979:A:G	1.31946e-05	-1.22216	-1.28457	1.85492e-05	-1.02549	-1.28078
108417994	chr11:108417994:T:C	0.000826875	-9.99416e-11	1.63111	0.000988838	-9.99416e-11	1.66983
108418081	chr11:108418081:G:T	1.05799e-05	-1.35645	-1.37114	1.6833e-05	-1.01349	-1.38987
108418273	chr11:108418273:C:T	6.1935e-05	-9.99416e-11	-0.960452	7.3018e-05	-9.99416e-11	-0.935991
108418440	chr11:108418440:A:G	9.20501e-06	-1.48178	-1.38501	1.17542e-05	-1.36049	-1.40199
108418861	chr11:108418861:T:C	5.24587e-05	-1.12651	-3.91713e-10	5.6741e-05	-1.1882	-3.91713e-10
108420135	chr11:108420135:TA:T	4.24427e-05	-9.99416e-11	-1.33838	4.9216e-05	-9.99416e-11	-1.33048
108420171	chr11:108420171:A:G	4.20936e-05	-9.99416e-11	-1.34664	4.83868e-05	-9.99416e-11	-1.34747
108420232	chr11:108420232:A:G	1.21181e-05	-1.29932	-1.29251	1.97525e-05	-0.913615	-1.3298
108420260	chr11:108420260:T:C	4.85583e-05	-9.99416e-11	-1.20377	5.64631e-05	-9.99416e-11	-1.19311
108420290	chr11:108420290:A:C	0.000205158	-0.221886	0.459129	0.000177154	-0.531479	0.481801
108420507	chr11:108420507:G:A	8.35291e-05	-9.99416e-11	-0.661343	9.30742e-05	-9.99416e-11	-0.693299
108421116	chr11:108421116:T:A	3.96685e-05	-9.99416e-11	-1.40598	4.5639e-05	-9.99416e-11	-1.40593
108421356	chr11:108421356:A:G	4.39993e-05	-9.99416e-11	-1.30237	5.02667e-05	-9.99416e-11	-1.30935
108421406	chr11:108421406:A:G	0.000160693	-9.99416e-11	-0.00704275	0.000178745	-9.99416e-11	-0.0407356
108421464	chr11:108421464:T:A	5.31189e-05	-9.99416e-11	-1.11401	6.058e-05	-9.99416e-11	-1.12273
108421507	chr11:108421507:A:T	6.82903e-05	-9.99416e-11	-0.862771	8.02669e-05	-9.99416e-11	-0.841339
108421623	chr11:108421623:A:C	9.81295e-05	-9.99416e-11	-0.500251	0.000116845	-9.99416e-11	-0.46585
108421717	chr11:108421717:T:C	5.92007e-05	-9.99416e-11	-1.00561	6.9713e-05	-9.99416e-11	-0.98231
108421954	chr11:108421954:C:T	0.00052186	-9.99416e-11	1.17086	0.000583367	-9.99416e-11	1.14212
108421967	chr11:108421967:T:C	0.000116907	-0.32516	-3.91713e-10	0.000113497	-0.49492	-3.91713e-10
108422118	chr11:108422118:C:T	0.000581379	1.27886	-3.91713e-10	0.000659898	1.26539	-3.91713e-10
108422458	chr11:108422458:A:G	6.83026e-05	-9.99416e-11	-0.862591	8.02812e-05	-9.99416e-11	-0.841162
108422659	chr11:108422659:G:A	6.07092e-05	-9.99416e-11	-0.980442	7.15512e-05	-9.99416e-11	-0.956283
108422759	chr11:108422759:G:A	4.97096e-05	-9.99416e-11	-1.18034	5.84069e-05	-9.99416e-11	-1.15926
108422775	chr11:108422775:G:A	4.86308e-05	-9.99416e-11	-1.20228	5.56378e-05	-9.99416e-11	-1.20783
108422860	chr11:108422860:C:T	0.000207768	-9.99416e-11	0.249886	0.000244297	-9.99416e-11	0.271687
108423152	chr11:108423152:G:T	1.56616e-05	-1.37603	-0.959297	2.0826e-05	-1.22736	-0.963136
108423318	chr11:108423318:G:A	3.97557e-05	-9.99416e-11	-1.40378	4.56765e-05	-9.99416e-11	-1.40511
108423380	chr11:108423380:A:G	1.24362e-05	-1.31008	-1.25585	2.00116e-05	-0.93124	-1.29914
108423780	chr11:108423780:G:A	0.000888049	-9.99416e-11	1.70249	0.00106262	-9.99416e-11	1.7418
108423991	chr11:108423991:T:A	7.12664e-05	-9.99416e-11	-0.820114	8.38777e-05	-9.99416e-11	-0.797336
108424046	chr11:108424046:A:T	1.59577e-05	-1.39115	-0.925452	2.10756e-05	-1.24914	-0.929437
108424066	chr11:108424066:A:G	6.76161e-05	-9.99416e-11	-0.872692	7.88664e-05	-9.99416e-11	-0.858941
108424310	chr11:108424310:T:C	0.00045377	1.03105	-3.91713e-10	0.00051557	1.01858	-3.91713e-10
108424478	chr11:108424478:C:T	0.000104662	-1.29977	0.863974	0.000121917	-1.32519	0.901841
108424588	chr11:108424588:C:T	1.26193e-05	-1.14775	-1.40356	2.34264e-05	-0.66815	-1.40468
108424755	chr11:108424755:T:C	6.01489e-05	-9.99416e-11	-0.989715	7.08619e-05	-9.99416e-11	-0.965964
108424839	chr11:108424839:C:T	6.92107e-05	-9.99416e-11	-0.849383	8.14108e-05	-9.99416e-11	-0.827188
108424906	chr11:108424906:C:T	6.41334e-05	-9.99416e-11	-0.925573	7.58706e-05	-9.99416e-11	-0.897667
108424918	chr11:108424918:C:T	1.95576e-05	-1.49033	-0.622847	2.72259e-05	-1.38828	-0.534246
108425184	chr11:108425184:C:CA	4.87993e-05	-9.99416e-11	-1.19882	5.69994e-05	-9.99416e-11	-1.18366
108425274	chr11:108425274:G:C	8.31847e-05	-9.99416e-11	-0.665475	9.3702e-05	-9.99416e-11	-0.686577
108425949	chr11:108425949:G:A	3.98732e-05	-9.99416e-11	-1.40083	4.57721e-05	-9.99416e-11	-1.40302
108425953	chr11:108425953:C:T	1.1776e-05	-1.30177	-1.3187	1.92773e-05	-0.91704	-1.35073
108426463	chr11:108426463:G:A	3.10144e-05	-0.992378	-0.65971	2.98625e-05	-1.16617	-0.663923
108426681	chr11:108426681:T:C	1.23764e-05	-1.29906	-1.27168	2.01167e-05	-0.912722	-1.31242
108427197	chr11:108427197:A:G	5.00105e-05	-9.99416e-11	-1.17431	5.72272e-05	-9.99416e-11	-1.17967
108427292	chr11:108427292:C:G	1.23917e-05	-1.28914	-1.28037	2.03018e-05	-0.896334	-1.31965
108427418	chr11:108427418:A:G	5.25043e-05	-9.99416e-11	-1.12564	6.05301e-05	-9.99416e-11	-1.12355
108427508	chr11:108427508:A:T	6.59159e-05	-9.99416e-11	-0.898159	7.78543e-05	-9.99416e-11	-0.871857
108427536	chr11:108427536:G:A	1.10927e-05	-1.27595	-1.4043	1.92696e-05	-0.867268	-1.4009
108427596	chr11:108427596:T:C	1.28016e-05	-1.27167	-1.2653	2.1138e-05	-0.868544	-1.30708
108427755	chr11:108427755:T:C	1.00854e-05	-1.42931	-1.34614	1.46737e-05	-1.1693	-1.37134
108428125	chr11:108428125:A:G	1.28777e-05	-1.27907	-1.25198	2.11414e-05	-0.879593	-1.29587
108428617	chr11:108428617:C:T	4.8086e-05	-9.99416e-11	-1.21355	5.50527e-05	-9.99416e-11	-1.21841
108429471	chr11:108429471:A:G	4.97219e-05	-9.99416e-11	-1.18009	5.82091e-05	-9.99416e-11	-1.16265
108430210	chr11:108430210:G:C	4.64007e-05	-9.99416e-11	-1.24922	5.26132e-05	-9.99416e-11	-1.26373
108430274	chr11:108430274:A:G	9.69489e-06	-1.48695	-1.32799	1.26993e-05	-1.38119	-1.30396
108430360	chr11:108430360:C:T	8.94158e-05	-9.99416e-11	-0.593241	9.94508e-05	-9.99416e-11	-0.627034
108430572	chr11:108430572:G:A	1.4415e-05	-1.1881	-1.23017	2.04771e-05	-0.982	-1.22539
108430595	chr11:108430595:G:A	1.54617e-05	-1.28976	-1.05841	2.08565e-05	-1.1057	-1.08333
108431015	chr11:108431015:T:C	0.000113036	-9.99416e-11	-0.358828	0.000140391	-9.99416e-11	-0.282262
108431283	chr11:108431283:G:A	6.54229e-05	-9.99416e-11	-0.905666	7.72545e-05	-9.99416e-11	-0.879591
108431402	chr11:108431402:T:C	4.98548e-05	-9.99416e-11	-1.17742	5.70213e-05	-9.99416e-11	-1.18327
108431578	chr11:108431578:G:C	6.56682e-05	-9.99416e-11	-0.901924	7.75494e-05	-9.99416e-11	-0.875781
108431790	chr11:108431790:G:C	4.99638e-05	-9.99416e-11	-1.17524	5.81392e-05	-9.99416e-11	-1.16386
108432130	chr11:108432130:T:C	4.46558e-05	-9.99416e-11	-1.28755	5.07221e-05	-9.99416e-11	-1.30033
108432294	chr11:108432294:T:C	1.64363e-05	-1.26106	-1.02598	2.23607e-05	-1.06732	-1.05207
108432577	chr11:108432577:C:T	4.59784e-05	-9.99416e-11	-1.25837	5.25725e-05	-9.99416e-11	-1.2645
108432578	chr11:108432578:C:T	1.30202e-05	-1.36119	-1.15884	1.71724e-05	-1.20569	-1.1777
108433180	chr11:108433180:G:A	5.01773e-05	-9.99416e-11	-1.17097	5.82789e-05	-9.99416e-11	-1.16146
108433255	chr11:108433255:C:A	0.000686723	1.44539	-3.91713e-10	0.00539034	3.36567	-3.91713e-10
108433265	chr11:108433265:A:C	6.06005e-05	-9.99416e-11	-0.982236	7.12257e-05	-9.99416e-11	-0.960843
108433287	chr11:108433287:A:G	7.02305e-05	-9.99416e-11	-0.834756	8.26359e-05	-9.99416e-11	-0.812252
108433385	chr11:108433385:C:T	6.6867e-05	-9.99416e-11	-0.883833	7.89882e-05	-9.99416e-11	-0.857398
108433496	chr11:108433496:T:C	3.95867e-05	-1.40805	-3.91713e-10	4.59957e-05	-1.39815	-3.91713e-10
108433689	chr11:108433689:C:T	3.56661e-05	-1.51234	-3.91713e-10	4.12764e-05	-1.50641	-3.91713e-10
108433782	chr11:108433782:T:C	1.52738e-05	-1.01021	-1.35019	2.91277e-05	-0.582316	-1.27269
108433914	chr11:108433914:T:C	5.13935e-05	-9.99416e-11	-1.14703	5.86289e-05	-9.99416e-11	-1.15547
108434601	chr11:108434601:CT:C	4.89761e-05	-9.99416e-11	-1.19521	5.59333e-05	-9.99416e-11	-1.20254
108434934	chr11:108434934:G:A	4.58893e-05	-9.99416e-11	-1.26031	5.25312e-05	-9.99416e-11	-1.26529
108435089	chr11:108435089:C:T	4.39993e-05	-9.99416e-11	-1.30237	5.02667e-05	-9.99416e-11	-1.30935
108435262	chr11:108435262:G:A	1.09012e-05	-1.49464	-1.20303	1.43349e-05	-1.39838	-1.16562
108435509	chr11:108435509:C:A	1.35119e-05	-1.22699	-1.25598	2.28203e-05	-0.793936	-1.30511
108435742	chr11:108435742:T:A	0.000184424	-9.99416e-11	0.130697	0.000204715	-9.99416e-11	0.0949212
108435777	chr11:108435777:T:A	0.000184469	-9.99416e-11	0.130943	0.000204801	-9.99416e-11	0.0953439
108436706	chr11:108436706:A:T	1.5958e-05	-1.33261	-0.983968	2.15978e-05	-1.16614	-0.987963
108437213	chr11:108437213:G:A	6.34323e-05	-9.99416e-11	-0.936565	7.48741e-05	-9.99416e-11	-0.910889
108437448	chr11:108437448:G:A	1.17536e-05	-1.21725	-1.40513	2.12139e-05	-0.779073	-1.39297
108437777	chr11:108437777:A:G	9.61825e-06	-1.48846	-1.33441	1.25451e-05	-1.38597	-1.3114
108437783	chr11:108437783:G:A	3.59435e-05	-1.50459	-3.91713e-10	4.78256e-05	-1.35913	-3.91713e-10
108437838	chr11:108437838:T:C	8.09052e-05	-9.99416e-11	-0.693261	9.55541e-05	-9.99416e-11	-0.667004
108437917	chr11:108437917:G:A	1.60156e-05	-1.33595	-0.97702	2.16469e-05	-1.17077	-0.981068
108437918	chr11:108437918:G:A	4.59359e-05	-9.99416e-11	-1.25929	5.39761e-05	-9.99416e-11	-1.23815
108437992	chr11:108437992:G:A	6.14938e-05	-9.99416e-11	-0.967602	7.24935e-05	-9.99416e-11	-0.943199
108438130	chr11:108438130:G:T	4.35457e-05	-9.99416e-11	-1.31273	4.97786e-05	-9.99416e-11	-1.31911
108438527	chr11:108438527:G:A	6.02258e-05	-9.99416e-11	-0.988437	7.09576e-05	-9.99416e-11	-0.964614
108438536	chr11:108438536:G:C	5.44583e-05	-9.99416e-11	-1.0891	6.34803e-05	-9.99416e-11	-1.07597
108438892	chr11:108438892:G:A	1.7713e-05	-1.30519	-0.907045	2.35733e-05	-1.12606	-0.940516
108438893	chr11:108438893:C:A	1.77835e-05	-1.30852	-0.899748	2.36319e-05	-1.13063	-0.933473
108439105	chr11:108439105:C:T	3.97078e-05	-9.99416e-11	-1.40499	4.57453e-05	-9.99416e-11	-1.40361
108439338	chr11:108439338:T:C	6.79528e-05	-9.99416e-11	-0.867724	7.9264e-05	-9.99416e-11	-0.853912
108439975	chr11:108439975:T:A	2.26443e-05	-1.51078	-0.455847	3.03182e-05	-1.44562	-0.369331
108440372	chr11:108440372:A:C	5.04535e-05	-9.99416e-11	-1.16549	5.76962e-05	-9.99416e-11	-1.17151
108440392	chr11:108440392:G:A	4.00259e-05	-9.99416e-11	-1.39701	4.62137e-05	-9.99416e-11	-1.39342
108440498	chr11:108440498:A:G	4.13703e-05	-9.99416e-11	-1.36398	4.72793e-05	-9.99416e-11	-1.37062
108440595	chr11:108440595:A:G	3.968e-05	-9.99416e-11	-1.40569	4.56903e-05	-9.99416e-11	-1.40481
108440928	chr11:108440928:T:C	1.13271e-05	-1.31905	-1.34029	1.84121e-05	-0.945979	-1.36771
108441222	chr11:108441222:A:G	4.01976e-05	-9.99416e-11	-1.39273	4.61397e-05	-9.99416e-11	-1.39502
108441238	chr11:108441238:G:A	1.23957e-05	-1.16322	-1.40597	2.3036e-05	-0.69157	-1.39807
108441262	chr11:108441262:G:A	1.22962e-05	-1.23577	-1.34148	2.30913e-05	-0.802843	-1.2844
108441353	chr11:108441353:T:C	1.20076e-05	-1.20574	-1.39526	2.20371e-05	-0.759514	-1.37445
108441500	chr11:108441500:T:C	4.01691e-05	-9.99416e-11	-1.39344	4.61099e-05	-9.99416e-11	-1.39567
108441627	chr11:108441627:C:T	3.97088e-05	-9.99416e-11	-1.40497	4.5747e-05	-9.99416e-11	-1.40357
108442155	chr11:108442155:T:C	3.97005e-05	-9.99416e-11	-1.40517	4.57321e-05	-9.99416e-11	-1.4039
108442236	chr11:108442236:A:C	7.5352e-05	-9.99416e-11	-0.764368	8.9679e-05	-9.99416e-11	-0.73046
108442353	chr11:108442353:T:C	4.68255e-05	-9.99416e-11	-1.24011	5.48625e-05	-9.99416e-11	-1.22187
108442500	chr11:108442500:A:G	3.97008e-05	-9.99416e-11	-1.40517	4.57325e-05	-9.99416e-11	-1.40389
108442636	chr11:108442636:ACT:A	3.97401e-05	-9.99416e-11	-1.40418	4.57171e-05	-9.99416e-11	-1.40422
108442689	chr11:108442689:G:T	1.57011e-05	-1.34195	-0.990858	2.11637e-05	-1.17958	-0.994827
108442822	chr11:108442822:G:A	8.68316e-05	-9.99416e-11	-0.622568	0.000102561	-9.99416e-11	-0.596237
108442908	chr11:108442908:A:T	0.000295482	-9.99416e-11	0.602068	0.000326724	-9.99416e-11	0.562418
108443038	chr11:108443038:T:G	3.97393e-05	-9.99416e-11	-1.4042	4.56834e-05	-9.99416e-11	-1.40496
108443204	chr11:108443204:A:T	4.10817e-05	-9.99416e-11	-1.37098	4.69777e-05	-9.99416e-11	-1.37702
108443289	chr11:108443289:T:C	0.00193549	0.223965	2.25761	0.00452201	0.741175	2.44884
108443401	chr11:108443401:C:G	1.16956e-05	-1.28504	-1.34228	1.94537e-05	-0.889444	-1.36922
108443419	chr11:108443419:A:G	3.57018e-05	-1.51134	-3.91713e-10	4.1373e-05	-1.50407	-3.91713e-10
108443565	chr11:108443565:T:C	0.000188226	-9.99416e-11	0.151103	0.000208931	-9.99416e-11	0.115308
108443635	chr11:108443635:A:C	1.04502e-05	-1.36627	-1.37364	1.69952e-05	-1.03741	-1.35636
108443636	chr11:108443636:C:A	1.06075e-05	-1.3575	-1.36747	1.73934e-05	-1.02183	-1.34878
108443967	chr11:108443967:T:A	1.14481e-05	-1.30086	-1.34785	1.88674e-05	-0.915834	-1.37343
108444114	chr11:108444114:G:A	3.98473e-05	-9.99416e-11	-1.40148	4.59626e-05	-9.99416e-11	-1.39887
108444159	chr11:108444159:A:G	1.27662e-05	-1.26026	-1.27948	2.12295e-05	-0.847121	-1.32418
108444434	chr11:108444434:T:C	4.23673e-05	-9.99416e-11	-1.34016	4.90041e-05	-9.99416e-11	-1.33479
108444757	chr11:108444757:T:C	4.37946e-05	-9.99416e-11	-1.30703	5.12743e-05	-9.99416e-11	-1.28951
108444825	chr11:108444825:G:A	3.97783e-05	-9.99416e-11	-1.40322	4.57377e-05	-9.99416e-11	-1.40377
108444879	chr11:108444879:C:T	0.00213615	2.58022	-3.91713e-10	0.00666078	3.5773	-3.91713e-10
108444977	chr11:108444977:G:A	3.96708e-05	-9.99416e-11	-1.40592	4.56653e-05	-9.99416e-11	-1.40536
108445300	chr11:108445300:C:T	4.80947e-05	-9.99416e-11	-1.21337	5.5033e-05	-9.99416e-11	-1.21876
108445326	chr11:108445326:C:A	1.49052e-05	-1.35269	-1.03214	1.95786e-05	-1.19325	-1.05901
108445709	chr11:108445709:G:C	6.42225e-05	-9.99416e-11	-0.924185	7.48594e-05	-9.99416e-11	-0.911084
108446426	chr11:108446426:C:T	3.96753e-05	-9.99416e-11	-1.40581	4.56372e-05	-9.99416e-11	-1.40597
108446446	chr11:108446446:C:G	1.13467e-05	-1.39443	-1.26318	1.7081e-05	-1.08306	-1.30566
108446461	chr11:108446461:C:G	8.05403e-05	-9.99416e-11	-0.697781	9.60278e-05	-9.99416e-11	-0.662058
108446965	chr11:108446965:A:C	4.61403e-05	-9.99416e-11	-1.25485	5.28252e-05	-9.99416e-11	-1.25971
108447224	chr11:108447224:C:T	1.90862e-05	-1.23667	-0.9009	2.59784e-05	-1.03427	-0.935158
108447325	chr11:108447325:T:C	6.92309e-05	-9.99416e-11	-0.849092	8.00929e-05	-9.99416e-11	-0.843509
108447722	chr11:108447722:C:G	9.58423e-05	-9.99416e-11	-0.523834	0.000110619	-9.99416e-11	-0.520603
108447795	chr11:108447795:T:A	2.33646e-05	-1.17368	-0.761641	3.19591e-05	-0.951585	-0.810654
108448001	chr11:108448001:C:A	5.31077e-05	-9.99416e-11	-1.11422	6.2599e-05	-9.99416e-11	-1.08995
108448003	chr11:108448003:G:C	5.55844e-05	-9.99416e-11	-1.06863	6.56336e-05	-9.99416e-11	-1.04261
108448143	chr11:108448143:T:C	3.59156e-05	-1.50537	-3.91713e-10	4.20483e-05	-1.48788	-3.91713e-10
108448337	chr11:108448337:A:G	5.24421e-05	-9.99416e-11	-1.12683	5.99598e-05	-9.99416e-11	-1.13302
108448465	chr11:108448465:C:T	5.3866e-05	-1.10004	-3.91713e-10	6.31261e-05	-1.08156	-3.91713e-10
108448812	chr11:108448812:G:A	4.93453e-05	-9.99416e-11	-1.1877	5.76576e-05	-9.99416e-11	-1.17218
108448855	chr11:108448855:C:G	6.10355e-05	-9.99416e-11	-0.975083	7.19315e-05	-9.99416e-11	-0.950982
108449727	chr11:108449727:C:T	4.2649e-05	-9.99416e-11	-1.33353	4.9009e-05	-9.99416e-11	-1.33469
108450110	chr11:108450110:G:A	5.97395e-05	-9.99416e-11	-0.996545	6.77069e-05	-9.99416e-11	-1.01151
108450168	chr11:108450168:C:T	6.65814e-05	-9.99416e-11	-0.888113	7.53228e-05	-9.99416e-11	-0.904913
108450169	chr11:108450169:T:C	5.72399e-05	-9.99416e-11	-1.03929	6.52469e-05	-9.99416e-11	-1.04852
108450283	chr11:108450283:G:A	1.54401e-05	-1.27016	-1.07941	2.13689e-05	-1.08133	-1.08343
108450325	chr11:108450325:G:A	3.56765e-05	-1.51205	-3.91713e-10	4.14403e-05	-1.50244	-3.91713e-10
108450374	chr11:108450374:C:T	9.37184e-05	-9.99416e-11	-0.546244	0.000110776	-9.99416e-11	-0.519182
108450423	chr11:108450423:A:G	7.46678e-05	-9.99416e-11	-0.773489	8.83248e-05	-9.99416e-11	-0.745676
108450498	chr11:108450498:G:A	1.56515e-05	-1.2501	-1.08587	2.14473e-05	-1.05218	-1.10891
108450549	chr11:108450549:T:A	4.32858e-05	-9.99416e-11	-1.31871	4.97489e-05	-9.99416e-11	-1.31971
108450789	chr11:108450789:A:T	3.98201e-05	-9.99416e-11	-1.40217	4.58444e-05	-9.99416e-11	-1.40144
108450954	chr11:108450954:AC:A	5.6991e-05	-9.99416e-11	-1.04365	6.49953e-05	-9.99416e-11	-1.05238
108451002	chr11:108451002:G:A	5.80873e-05	-9.99416e-11	-1.02459	6.62871e-05	-9.99416e-11	-1.0327
108451060	chr11:108451060:G:A	6.30647e-05	-9.99416e-11	-0.942377	7.1355e-05	-9.99416e-11	-0.959029
108451232	chr11:108451232:C:T	4.00314e-05	-9.99416e-11	-1.39687	4.59803e-05	-9.99416e-11	-1.39848
108451473	chr11:108451473:G:C	5.68213e-05	-9.99416e-11	-1.04663	6.5847e-05	-9.99416e-11	-1.03936
108451495	chr11:108451495:A:G	3.97951e-05	-9.99416e-11	-1.40279	4.57106e-05	-9.99416e-11	-1.40437
108451574	chr11:108451574:C:T	5.69229e-05	-9.99416e-11	-1.04484	6.66883e-05	-9.99416e-11	-1.02667
108452019	chr11:108452019:G:C	3.97795e-05	-9.99416e-11	-1.40319	4.57388e-05	-9.99416e-11	-1.40375
108452095	chr11:108452095:G:GCAAGGA	3.96427e-05	-1.40663	-3.91713e-10	4.60729e-05	-1.39647	-3.91713e-10
108452267	chr11:108452267:G:T	3.97116e-05	-9.99416e-11	-1.4049	4.57519e-05	-9.99416e-11	-1.40346
108452268	chr11:108452268:C:T	1.60179e-05	-1.34371	-0.969123	2.15871e-05	-1.18142	-0.973177
108452533	chr11:108452533:C:T	1.4676e-05	-1.14047	-1.25986	2.11118e-05	-0.921366	-1.2555
108452626	chr11:108452626:T:G	6.11433e-05	-9.99416e-11	-0.973317	7.20712e-05	-9.99416e-11	-0.949042
108452657	chr11:108452657:T:C	5.74074e-05	-9.99416e-11	-1.03637	6.75451e-05	-9.99416e-11	-1.0139
108452701	chr11:108452701:G:A	7.22619e-05	-9.99416e-11	-0.806241	8.5945e-05	-9.99416e-11	-0.772989
108452846	chr11:108452846:C:T	2.30047e-05	-1.14479	-0.806053	3.17752e-05	-0.914869	-0.853143
108453119	chr11:108453119:G:GCA	4.67721e-05	-9.99416e-11	-1.24125	5.44764e-05	-9.99416e-11	-1.22893
108453388	chr11:108453388:A:C	0.000182873	-9.99416e-11	0.122253	0.00020306	-9.99416e-11	0.0868039
108453660	chr11:108453660:T:G	3.97049e-05	-9.99416e-11	-1.40506	4.574e-05	-9.99416e-11	-1.40372
108453803	chr11:108453803:C:T	3.9704e-05	-9.99416e-11	-1.40509	4.57384e-05	-9.99416e-11	-1.40376
108453890	chr11:108453890:T:C	4.09645e-05	-9.99416e-11	-1.37383	4.68559e-05	-9.99416e-11	-1.37962
108453992	chr11:108453992:T:C	4.63647e-05	-9.99416e-11	-1.25	5.24802e-05	-9.99416e-11	-1.26626
108454423	chr11:108454423:C:T	0.000161269	-9.99416e-11	-0.00346467	0.000179348	-9.99416e-11	-0.03737
108454486	chr11:108454486:C:T	5.12254e-05	-1.1503	-3.91713e-10	5.55673e-05	-1.2091	-3.91713e-10
108454721	chr11:108454721:G:A	9.85973e-06	-1.50136	-1.29672	1.27182e-05	-1.41522	-1.26845
108455145	chr11:108455145:T:C	4.02074e-05	-9.99416e-11	-1.39249	4.64548e-05	-9.99416e-11	-1.38822
108455190	chr11:108455190:C:T	4.04501e-05	-9.99416e-11	-1.38647	4.66722e-05	-9.99416e-11	-1.38355
108455368	chr11:108455368:G:T	0.000758602	-9.99416e-11	1.54494	0.000906918	-9.99416e-11	1.58336
108455538	chr11:108455538:C:A	4.63645e-05	-9.99416e-11	-1.25	5.29233e-05	-9.99416e-11	-1.25785
108455600	chr11:108455600:G:A	0.000196837	0.195839	-3.91713e-10	0.000359368	0.657651	-3.91713e-10
108455671	chr11:108455671:T:C	1.27507e-05	-1.18801	-1.35294	1.79571e-05	-0.972486	-1.36622
108455893	chr11:108455893:C:A	4.75587e-05	-9.99416e-11	-1.22457	5.44291e-05	-9.99416e-11	-1.2298
108455950	chr11:108455950:T:C	0.000306595	-9.99416e-11	0.63899	0.000338848	-9.99416e-11	0.598857
108456313	chr11:108456313:T:C	3.96897e-05	-9.99416e-11	-1.40545	4.56435e-05	-9.99416e-11	-1.40584
108456491	chr11:108456491:A:G	1.54434e-05	-1.30871	-1.04065	2.06403e-05	-1.13228	-1.06717
108456818	chr11:108456818:GAA:G	1.67408e-05	-1.25896	-1.00973	2.27308e-05	-1.06549	-1.03749
108456925	chr11:108456925:T:C	3.98066e-05	-9.99416e-11	-1.4025	4.59023e-05	-9.99416e-11	-1.40018
108456985	chr11:108456985:C:T	3.97035e-05	-9.99416e-11	-1.4051	4.57376e-05	-9.99416e-11	-1.40378
108457168	chr11:108457168:T:C	4.37487e-05	-9.99416e-11	-1.30808	5.07977e-05	-9.99416e-11	-1.29885
108458225	chr11:108458225:C:A	1.36486e-05	-1.10629	-1.36661	1.96802e-05	-0.869142	-1.37794
108458323	chr11:108458323:T:C	2.19569e-05	-1.36806	-0.629397	3.35827e-05	-1.16731	-0.545378
108458598	chr11:108458598:T:C	1.28464e-05	-1.17342	-1.36006	1.81728e-05	-0.954405	-1.37237
108459013	chr11:108459013:G:C	3.97032e-05	-9.99416e-11	-1.40511	4.57369e-05	-9.99416e-11	-1.40379
108459529	chr11:108459529:C:A	3.74267e-05	-1.46415	-3.91713e-10	4.26473e-05	-1.47373	-3.91713e-10
108459621	chr11:108459621:T:G	4.09883e-05	-9.99416e-11	-1.37325	4.68808e-05	-9.99416e-11	-1.37909
108459977	chr11:108459977:AAAG:A	4.0037e-05	-9.99416e-11	-1.39673	4.5975e-05	-9.99416e-11	-1.3986
108460090	chr11:108460090:G:A	0.000830728	-9.99416e-11	1.63576	0.000993763	-9.99416e-11	1.6748
108460644	chr11:108460644:C:T	1.65587e-05	-1.3082	-0.971432	2.2617e-05	-1.13252	-0.97547
108460794	chr11:108460794:C:T	8.2344e-05	-9.99416e-11	-0.675632	9.72056e-05	-9.99416e-11	-0.649868
108461073	chr11:108461073:T:C	6.94058e-05	-9.99416e-11	-0.846568	8.09904e-05	-9.99416e-11	-0.832366
108461269	chr11:108461269:G:A	4.81006e-05	-9.99416e-11	-1.21324	5.49497e-05	-9.99416e-11	-1.22028
108461387	chr11:108461387:G:C	5.65742e-05	-9.99416e-11	-1.05098	6.55801e-05	-9.99416e-11	-1.04342
108461912	chr11:108461912:C:T	4.01375e-05	-9.99416e-11	-1.39423	4.62171e-05	-9.99416e-11	-1.39335
108462045	chr11:108462045:A:G	0.000185938	-9.99416e-11	0.138874	0.000206415	-9.99416e-11	0.103191
108462145	chr11:108462145:T:C	5.17354e-05	-9.99416e-11	-1.1404	5.91466e-05	-9.99416e-11	-1.14668
108462645	chr11:108462645:T:C	0.000722104	-9.99416e-11	1.49563	0.000862928	-9.99416e-11	1.53363
108462893	chr11:108462893:G:A	1.68492e-05	-1.27329	-0.988942	2.32972e-05	-1.08548	-0.992887
108463162	chr11:108463162:T:C	3.97604e-05	-9.99416e-11	-1.40367	4.58319e-05	-9.99416e-11	-1.40172
108463337	chr11:108463337:T:C	4.40811e-05	-9.99416e-11	-1.30051	5.08345e-05	-9.99416e-11	-1.29812
108463400	chr11:108463400:T:C	1.52472e-05	-1.09436	-1.26778	2.18468e-05	-0.85153	-1.29111
108463547	chr11:108463547:T:C	0.000710029	-9.99416e-11	1.47877	0.000848504	-9.99416e-11	1.51678
108463594	chr11:108463594:A:G	1.42717e-05	-1.10945	-1.31881	2.06051e-05	-0.864006	-1.33715
108463665	chr11:108463665:T:C	3.98242e-05	-9.99416e-11	-1.40206	4.59277e-05	-9.99416e-11	-1.39963
108463842	chr11:108463842:T:A	0.000184174	-9.99416e-11	0.12934	0.000204502	-9.99416e-11	0.0938825
108464143	chr11:108464143:G:A	0.000105013	-0.432451	-3.91713e-10	0.000106115	-0.562175	-3.91713e-10
108464321	chr11:108464321:G:A	8.24586e-05	-9.99416e-11	-0.674241	9.73577e-05	-9.99416e-11	-0.648305
108464569	chr11:108464569:T:C	1.48703e-05	-1.11506	-1.27212	2.12017e-05	-0.877552	-1.29507
108464811	chr11:108464811:A:T	9.70482e-06	-1.51031	-1.30361	1.2279e-05	-1.44255	-1.27625
108464876	chr11:108464876:C:T	3.96902e-05	-9.99416e-11	-1.40543	4.57123e-05	-9.99416e-11	-1.40433
108465693	chr11:108465693:A:T	5.56365e-05	-9.99416e-11	-1.0677	6.46232e-05	-9.99416e-11	-1.05812
108465909	chr11:108465909:T:C	1.87187e-05	-0.975429	-1.18159	2.75064e-05	-0.695036	-1.21724
108466177	chr11:108466177:T:C	3.97462e-05	-9.99416e-11	-1.40402	4.58096e-05	-9.99416e-11	-1.4022
108466410	chr11:108466410:G:C	1.08284e-05	-1.5128	-1.19156	1.37473e-05	-1.45266	-1.1532
108466826	chr11:108466826:C:T	4.47446e-05	-9.99416e-11	-1.28557	5.08232e-05	-9.99416e-11	-1.29834
108467613	chr11:108467613:A:G	1.29369e-05	-1.29054	-1.23592	1.79321e-05	-1.10755	-1.23255
108468014	chr11:108468014:T:C	4.91403e-05	-9.99416e-11	-1.19186	5.61887e-05	-9.99416e-11	-1.19798
108468924	chr11:108468924:T:C	5.0844e-05	-9.99416e-11	-1.15778	5.93124e-05	-9.99416e-11	-1.14388
108469090	chr11:108469090:T:TA	4.29162e-05	-9.99416e-11	-1.32729	4.97605e-05	-9.99416e-11	-1.31948
108469277	chr11:108469277:T:C	6.04763e-05	-9.99416e-11	-0.984287	6.89479e-05	-9.99416e-11	-0.993346
108469489	chr11:108469489:T:C	8.95657e-06	-1.51363	-1.38052	1.03759e-05	-1.49182	-1.39539
108470715	chr11:108470715:A:G	2.46811e-05	-1.5153	-0.365202	3.26269e-05	-1.47	-0.27156
108470827	chr11:108470827:C:A	1.09114e-05	-1.36499	-1.33174	1.87744e-05	-1.02294	-1.27127
108470920	chr11:108470920:T:C	0.000486196	-9.99416e-11	1.10007	0.000543912	-9.99416e-11	1.07209
108471123	chr11:108471123:C:T	5.05324e-05	-9.99416e-11	-1.16392	5.91764e-05	-9.99416e-11	-1.14617
108471137	chr11:108471137:C:T	9.23095e-06	-1.45807	-1.40591	1.36001e-05	-1.21522	-1.40139
108471897	chr11:108471897:G:A	4.7125e-05	-9.99416e-11	-1.23374	5.47466e-05	-9.99416e-11	-1.22398
108471927	chr11:108471927:C:T	6.13261e-05	-9.99416e-11	-0.970333	6.99128e-05	-9.99416e-11	-0.979448
108472445	chr11:108472445:CAAACCAGA:C	5.15721e-05	-9.99416e-11	-1.14356	5.89961e-05	-9.99416e-11	-1.14923
108472454	chr11:108472454:A:T	5.18047e-05	-9.99416e-11	-1.13906	5.9259e-05	-9.99416e-11	-1.14478
108472593	chr11:108472593:A:G	5.19785e-05	-9.99416e-11	-1.13571	6.0669e-05	-9.99416e-11	-1.12126
108472749	chr11:108472749:G:C	6.4584e-05	-9.99416e-11	-0.918572	7.35888e-05	-9.99416e-11	-0.928203
108472966	chr11:108472966:C:G	4.73197e-05	-9.99416e-11	-1.22961	5.48441e-05	-9.99416e-11	-1.2222
108473309	chr11:108473309:G:A	0.000613845	1.08843	0.244779	0.0100817	2.91768	1.0741
108473354	chr11:108473354:G:A	9.82585e-06	-1.44618	-1.35535	1.43069e-05	-1.18673	-1.37922
108474520	chr11:108474520:T:C	0.000514566	1.15679	-3.91713e-10	0.000581147	1.13831	-3.91713e-10
108475205	chr11:108475205:A:T	3.98396e-05	-9.99416e-11	-1.40168	4.58471e-05	-9.99416e-11	-1.40138
108475376	chr11:108475376:A:G	1.04017e-05	-1.37415	-1.37042	1.62711e-05	-1.04161	-1.39569
108475508	chr11:108475508:T:C	8.92866e-06	-1.49848	-1.39879	1.00822e-05	-1.5109	-1.40502
108478327	chr11:108478327:T:G	4.41996e-05	-9.99416e-11	-1.29782	5.02317e-05	-9.99416e-11	-1.31005
108478475	chr11:108478475:T:C	6.45409e-05	-9.99416e-11	-0.919239	7.35401e-05	-9.99416e-11	-0.928865
108478491	chr11:108478491:A:G	1.35752e-05	-1.0724	-1.4059	1.61964e-05	-1.03739	-1.40452
108478550	chr11:108478550:G:A	4.14066e-05	-9.99416e-11	-1.3631	4.73432e-05	-9.99416e-11	-1.36927
108478604	chr11:108478604:A:G	0.000163402	-9.99416e-11	0.00967557	0.00018075	-9.99416e-11	-0.0295833
108479575	chr11:108479575:C:T	4.20031e-05	-9.99416e-11	-1.3488	4.80931e-05	-9.99416e-11	-1.35356
108479724	chr11:108479724:A:T	1.48444e-05	-1.33851	-1.05041	2.80013e-05	-0.982572	-0.911875
108480329	chr11:108480329:G:C	7.16162e-05	-9.99416e-11	-0.815217	8.4287e-05	-9.99416e-11	-0.792469
108481346	chr11:108481346:GCT:G	4.01065e-05	-9.99416e-11	-1.395	4.60866e-05	-9.99416e-11	-1.39617
108481608	chr11:108481608:G:A	1.11438e-05	-1.50845	-1.1672	1.3419e-05	-1.50301	-1.12702
108481726	chr11:108481726:CA:C	2.82265e-05	-0.349875	-1.3964	3.77445e-05	-0.193973	-1.40188
108481730	chr11:108481730:AAAG:A	0.000674393	1.30369	0.123585	0.0112711	3.1853	0.918006
108481742	chr11:108481742:T:C	4.45525e-05	-9.99416e-11	-1.28987	5.08553e-05	-9.99416e-11	-1.29771
108482291	chr11:108482291:C:A	9.81621e-05	-1.51527	1.01535	0.000133417	-1.47031	1.13709
108483227	chr11:108483227:C:T	8.35744e-05	-9.99416e-11	-0.660801	9.41626e-05	-9.99416e-11	-0.681674
108483375	chr11:108483375:C:T	9.49376e-06	-1.45624	-1.37967	1.36938e-05	-1.21424	-1.39552
108483444	chr11:108483444:A:C	5.04236e-05	-9.99416e-11	-1.16608	5.88044e-05	-9.99416e-11	-1.15248
108483541	chr11:108483541:T:C	0.000188933	-9.99416e-11	0.154853	0.000221915	-9.99416e-11	0.175596
108484384	chr11:108484384:C:G	4.29506e-05	-9.99416e-11	-1.32649	4.90717e-05	-9.99416e-11	-1.33341
108484500	chr11:108484500:G:A	2.42449e-05	-0.690052	-1.20828	2.42405e-05	-0.819023	-1.21965
108484665	chr11:108484665:A:C	4.14079e-05	-9.99416e-11	-1.36307	4.73754e-05	-9.99416e-11	-1.36859
108485323	chr11:108485323:G:A	0.000224096	-9.99416e-11	0.325535	0.000265735	-9.99416e-11	0.355802
108485714	chr11:108485714:G:A	4.11515e-05	-9.99416e-11	-1.36928	4.75556e-05	-9.99416e-11	-1.3648
108485953	chr11:108485953:T:C	2.52223e-05	-1.41604	-0.442769	4.35455e-05	-1.13827	-0.314616
108486019	chr11:108486019:G:A	4.18595e-05	-9.99416e-11	-1.35222	4.77363e-05	-9.99416e-11	-1.36101
108486410	chr11:108486410:G:A	0.000841998	1.64924	-3.91713e-10	0.00230005	2.51399	-3.91713e-10
108486889	chr11:108486889:G:C	8.55545e-05	-9.99416e-11	-0.637385	9.78652e-05	-9.99416e-11	-0.643106
108487020	chr11:108487020:C:T	2.72901e-05	-1.51561	-0.264406	3.58606e-05	-1.47834	-0.168716
108487758	chr11:108487758:T:C	4.03017e-05	-9.99416e-11	-1.39014	4.65023e-05	-9.99416e-11	-1.3872
108488048	chr11:108488048:G:A	4.08804e-05	-9.99416e-11	-1.37589	4.72219e-05	-9.99416e-11	-1.37184
108488093	chr11:108488093:A:G	1.16475e-05	-1.22568	-1.40577	1.62373e-05	-1.03346	-1.40592
108488434	chr11:108488434:G:A	1.18711e-05	-1.22956	-1.38288	1.64854e-05	-1.04737	-1.37685
108489579	chr11:108489579:A:C	1.13058e-05	-1.288	-1.37323	1.54574e-05	-1.12241	-1.3662
108489674	chr11:108489674:C:T	7.24575e-05	-9.99416e-11	-0.803538	8.26023e-05	-9.99416e-11	-0.81266
108489687	chr11:108489687:C:T	6.63775e-05	-9.99416e-11	-0.89118	7.69436e-05	-9.99416e-11	-0.883624
108489899	chr11:108489899:T:G	4.71174e-05	-9.99416e-11	-1.2339	5.41353e-05	-9.99416e-11	-1.23521
108490390	chr11:108490390:G:A	1.13923e-05	-1.2901	-1.3635	1.55682e-05	-1.12593	-1.35554
108490551	chr11:108490551:A:G	2.19124e-05	-1.33355	-0.665938	4.23771e-05	-0.981436	-0.498653
108490851	chr11:108490851:G:A	2.03893e-05	-1.35526	-0.716263	3.85995e-05	-1.01902	-0.554436
108491417	chr11:108491417:G:C	1.9994e-05	-1.46659	-0.624518	2.24478e-05	-1.45451	-0.66099
108491987	chr11:108491987:G:A	4.23093e-05	-9.99416e-11	-1.34153	4.84306e-05	-9.99416e-11	-1.34656
108492386	chr11:108492386:C:A	6.75218e-05	-9.99416e-11	-0.874087	7.59042e-05	-9.99416e-11	-0.897224
108492441	chr11:108492441:A:C	1.92612e-05	-1.49132	-0.63713	2.15358e-05	-1.4835	-0.673482
108492443	chr11:108492443:G:A	8.56773e-05	-9.99416e-11	-0.63595	9.69133e-05	-9.99416e-11	-0.65288
108492562	chr11:108492562:T:C	0.000398022	-9.99416e-11	0.899969	0.000437562	-9.99416e-11	0.854522
108492716	chr11:108492716:A:T	6.41486e-05	-9.99416e-11	-0.925337	7.53714e-05	-9.99416e-11	-0.904269
108492835	chr11:108492835:G:A	2.06277e-05	-1.07237	-0.987537	3.03746e-05	-0.850521	-0.962569
108492865	chr11:108492865:C:A	6.16043e-05	-9.99416e-11	-0.965807	7.05805e-05	-9.99416e-11	-0.969942
108493028	chr11:108493028:C:T	3.64983e-05	-1.51047	0.0211938	5.03696e-05	-1.44678	0.139468
108493543	chr11:108493543:C:T	0.00477914	0.306234	3.07924	0.0115253	0.83294	3.29266
108493730	chr11:108493730:GGA:G	3.97691e-05	-9.99416e-11	-1.40345	4.56703e-05	-9.99416e-11	-1.40525
108493734	chr11:108493734:G:T	6.65086e-05	-9.99416e-11	-0.889207	7.82073e-05	-9.99416e-11	-0.867334
108493759	chr11:108493759:G:A	0.000379385	-9.99416e-11	0.852012	0.000418228	-9.99416e-11	0.809331
108493761	chr11:108493761:G:A	9.65521e-05	-9.99416e-11	-0.516456	0.000112276	-9.99416e-11	-0.505734
108494455	chr11:108494455:C:T	2.14913e-05	-1.35279	-0.666102	4.09773e-05	-1.01488	-0.498799
108494552	chr11:108494552:C:A	9.37684e-05	-9.99416e-11	-0.54571	0.000111639	-9.99416e-11	-0.511427
108494728	chr11:108494728:A:T	1.14131e-05	-1.26946	-1.38232	1.56669e-05	-1.09881	-1.37633
108495018	chr11:108495018:G:A	1.85955e-05	-1.49098	-0.67264	2.08026e-05	-1.48328	-0.708345
108495538	chr11:108495538:C:A	4.19591e-05	-9.99416e-11	-1.34984	4.85413e-05	-9.99416e-11	-1.34428
108495722	chr11:108495722:A:C	2.34496e-05	-1.38423	-0.54746	4.11819e-05	-1.08062	-0.428081
108496244	chr11:108496244:C:A	0.000405354	0.918222	-3.91713e-10	0.000462387	0.909706	-3.91713e-10
108496470	chr11:108496470:C:G	2.23838e-05	-1.43027	-0.547936	2.51643e-05	-1.41453	-0.586742
108496722	chr11:108496722:A:G	3.97657e-05	-9.99416e-11	-1.40353	4.57028e-05	-9.99416e-11	-1.40454
108496726	chr11:108496726:A:C	9.6171e-05	-1.435	0.914587	0.000115989	-1.50694	1.03374
108496991	chr11:108496991:C:T	0.000186711	-9.99416e-11	0.143022	0.000208892	-9.99416e-11	0.115119
108497253	chr11:108497253:T:C	0.000950686	-9.99416e-11	1.77065	0.00106395	-9.99416e-11	1.74305
108497418	chr11:108497418:A:C	1.39542e-05	-1.50442	-0.946341	1.57396e-05	-1.51303	-0.957487
108498111	chr11:108498111:G:A	3.96756e-05	-9.99416e-11	-1.4058	4.56513e-05	-9.99416e-11	-1.40566
108498117	chr11:108498117:C:G	3.62426e-05	-1.4963	-3.91713e-10	4.16415e-05	-1.4976	-3.91713e-10
108498446	chr11:108498446:G:A	2.78378e-05	-0.486131	-1.27401	2.98365e-05	-0.570359	-1.26061
108498737	chr11:108498737:T:C	0.000209769	-9.99416e-11	0.259469	0.000240949	-9.99416e-11	0.257888
108499104	chr11:108499104:A:G	4.64781e-05	-1.24756	-3.91713e-10	5.71468e-05	-1.18107	-3.91713e-10
108499125	chr11:108499125:C:T	0.000153186	-9.99416e-11	-0.0548846	0.000180176	-9.99416e-11	-0.03276
108499357	chr11:108499357:C:T	2.32074e-05	-1.27938	-0.662685	2.84117e-05	-1.21679	-0.663101
108499390	chr11:108499390:A:C	6.17271e-05	-0.468341	-0.495475	7.23102e-05	-0.567399	-0.378332
108499479	chr11:108499479:AGCTGGGCACTG:A	2.74833e-05	-1.28598	-0.486984	3.36251e-05	-1.22415	-0.487273
108499487	chr11:108499487:A:C	0.000137197	-9.99416e-11	-0.165119	0.00016221	-9.99416e-11	-0.137804
108500253	chr11:108500253:G:A	8.1816e-05	-9.99416e-11	-0.682065	9.41908e-05	-9.99416e-11	-0.681374
108500266	chr11:108500266:C:G	7.32156e-05	-9.99416e-11	-0.79313	8.41078e-05	-9.99416e-11	-0.794597
108500281	chr11:108500281:A:T	7.01884e-05	-9.99416e-11	-0.835355	8.06351e-05	-9.99416e-11	-0.836763
108501197	chr11:108501197:G:T	0.00191336	3.74709	-1.27701	0.015751	5.54788	-1.10992
108501582	chr11:108501582:T:C	7.62566e-05	-9.99416e-11	-0.752435	8.77831e-05	-9.99416e-11	-0.751827
108501648	chr11:108501648:A:C	0.00010202	-9.99416e-11	-0.461366	0.0001147	-9.99416e-11	-0.484374
108501811	chr11:108501811:T:A	0.0001167	-0.326927	-3.91713e-10	0.000142896	-0.264576	-3.91713e-10
108501926	chr11:108501926:T:G	0.000297295	-9.99416e-11	0.608186	0.000334793	-9.99416e-11	0.586815
108501929	chr11:108501929:ACT:A	4.56856e-05	-1.26476	-3.91713e-10	5.60526e-05	-1.20041	-3.91713e-10
108502067	chr11:108502067:A:G	8.08893e-05	-9.99416e-11	-0.693457	9.31192e-05	-9.99416e-11	-0.692816
108502220	chr11:108502220:T:G	5.17638e-05	-9.99416e-11	-1.13985	5.9018e-05	-9.99416e-11	-1.14885
108502322	chr11:108502322:G:T	4.26062e-05	-9.99416e-11	-1.33454	4.95825e-05	-9.99416e-11	-1.32306
108502739	chr11:108502739:C:CT	5.48746e-05	-9.99416e-11	-1.08149	6.51271e-05	-9.99416e-11	-1.05036
108502904	chr11:108502904:TG:T	7.58479e-05	-9.99416e-11	-0.757808	8.73132e-05	-9.99416e-11	-0.757195
108503033	chr11:108503033:A:G	1.07796e-05	-1.47719	-1.2317	1.2273e-05	-1.4693	-1.24999
108503072	chr11:108503072:C:T	4.06461e-05	-9.99416e-11	-1.38163	4.65501e-05	-9.99416e-11	-1.38617
108503590	chr11:108503590:T:C	3.97318e-05	-9.99416e-11	-1.40439	4.56979e-05	-9.99416e-11	-1.40464
108503690	chr11:108503690:C:G	7.89438e-05	-9.99416e-11	-0.717802	9.08781e-05	-9.99416e-11	-0.717177
108503734	chr11:108503734:G:T	3.56319e-05	-1.5133	-3.91713e-10	4.09035e-05	-1.51548	-3.91713e-10
108504032	chr11:108504032:A:C	5.48501e-05	-9.99416e-11	-1.08193	6.50995e-05	-9.99416e-11	-1.05078
108505102	chr11:108505102:G:A	6.64952e-05	-0.0884843	-0.800925	7.24661e-05	-0.194476	-0.749102
108505160	chr11:108505160:G:A	5.01571e-05	-9.99416e-11	-1.17138	5.72047e-05	-9.99416e-11	-1.18006
108505193	chr11:108505193:C:G	9.86579e-05	-9.99416e-11	-0.49488	0.000111024	-9.99416e-11	-0.516953
108505239	chr11:108505239:A:G	4.42043e-05	-0.00545379	-1.29226	4.88748e-05	-0.015812	-1.32162
108505311	chr11:108505311:A:G	7.47645e-05	-9.99416e-11	-0.772195	8.60897e-05	-9.99416e-11	-0.771307
108505363	chr11:108505363:AT:A	6.28986e-05	0.0177877	-0.962801	7.33345e-05	-0.0134546	-0.91821
108505407	chr11:108505407:A:G	7.41478e-05	-9.99416e-11	-0.780477	8.53796e-05	-9.99416e-11	-0.77959
108505820	chr11:108505820:C:T	3.97378e-05	-9.99416e-11	-1.40424	4.57043e-05	-9.99416e-11	-1.4045
108505864	chr11:108505864:C:T	5.30448e-05	-9.99416e-11	-1.1154	6.28582e-05	-9.99416e-11	-1.08582
108505977	chr11:108505977:G:A	5.47705e-05	-9.99416e-11	-1.08339	6.2674e-05	-9.99416e-11	-1.08875
108506060	chr11:108506060:A:G	7.26846e-05	-9.99416e-11	-0.800409	8.40747e-05	-9.99416e-11	-0.79499
108506448	chr11:108506448:T:C	7.23612e-05	-9.99416e-11	-0.804868	8.33165e-05	-9.99416e-11	-0.80405
108507308	chr11:108507308:A:G	7.1857e-05	-9.99416e-11	-0.81186	8.27494e-05	-9.99416e-11	-0.810879
108507312	chr11:108507312:C:A	7.1857e-05	-9.99416e-11	-0.81186	8.27494e-05	-9.99416e-11	-0.810879
108507480	chr11:108507480:T:G	4.23974e-05	-0.105449	-1.234	4.90458e-05	-0.129037	-1.20491
108507702	chr11:108507702:C:T	7.24431e-05	-9.99416e-11	-0.803736	8.34112e-05	-9.99416e-11	-0.802914
108508089	chr11:108508089:G:A	0.000165887	-9.99416e-11	0.0247672	0.000195268	-9.99416e-11	0.047679
108508096	chr11:108508096:C:T	6.67874e-05	-9.99416e-11	-0.885023	7.67687e-05	-9.99416e-11	-0.885899
108508370	chr11:108508370:G:A	5.486e-05	-9.99416e-11	-1.08175	6.51119e-05	-9.99416e-11	-1.05059
108508531	chr11:108508531:C:A	2.59281e-05	-1.51509	-0.316118	2.98634e-05	-1.50892	-0.321142
108508590	chr11:108508590:G:C	0.000250887	-9.99416e-11	0.438464	0.000298026	-9.99416e-11	0.470485
108508922	chr11:108508922:T:C	2.20734e-05	-1.20477	-0.787393	2.72803e-05	-1.1337	-0.786837
108508924	chr11:108508924:C:G	6.13293e-05	-9.99416e-11	-0.97028	7.07234e-05	-9.99416e-11	-0.967919
108509254	chr11:108509254:A:G	2.11884e-05	-0.758952	-1.27413	2.25126e-05	-0.840239	-1.27238
108509374	chr11:108509374:AGTGTCTATATAGG:A	6.24449e-05	-9.99416e-11	-0.952253	7.17757e-05	-9.99416e-11	-0.953151
108509456	chr11:108509456:C:G	7.19882e-05	-9.99416e-11	-0.810037	8.29007e-05	-9.99416e-11	-0.809053
108509585	chr11:108509585:T:C	3.85346e-05	-1.43498	-3.91713e-10	4.58088e-05	-1.40222	-3.91713e-10
108509882	chr11:108509882:C:T	0.000242746	-9.99416e-11	0.405476	0.000287835	-9.99416e-11	0.435691
108510451	chr11:108510451:G:T	7.51542e-05	-9.99416e-11	-0.766996	8.65494e-05	-9.99416e-11	-0.765981
108510520	chr11:108510520:C:T	0.00196065	-1.50656	4.00105	0.002317	-1.51402	4.03535
108510523	chr11:108510523:T:C	6.97583e-05	-9.99416e-11	-0.841502	8.0331e-05	-9.99416e-11	-0.840541
108510601	chr11:108510601:T:A	6.44323e-05	-9.99416e-11	-0.920923	7.51621e-05	-9.99416e-11	-0.907049
108510789	chr11:108510789:T:A	7.21883e-05	-9.99416e-11	-0.80726	8.31315e-05	-9.99416e-11	-0.806273
108510917	chr11:108510917:T:C	3.61482e-05	-1.49891	-3.91713e-10	4.23642e-05	-1.48039	-3.91713e-10
108511118	chr11:108511118:G:A	7.1857e-05	-9.99416e-11	-0.81186	8.27494e-05	-9.99416e-11	-0.810879
108511480	chr11:108511480:T:C	0.000489194	-9.99416e-11	1.10622	0.000542221	-9.99416e-11	1.06898
108511576	chr11:108511576:A:G	4.29548e-05	-1.32639	-3.91713e-10	4.7669e-05	-1.36242	-3.91713e-10
108511801	chr11:108511801:A:C	7.24095e-05	-9.99416e-11	-0.804201	8.49842e-05	-9.99416e-11	-0.784231
108512067	chr11:108512067:A:G	7.18376e-05	-9.99416e-11	-0.81213	8.27272e-05	-9.99416e-11	-0.811148
108512811	chr11:108512811:A:G	0.00015196	-9.99416e-11	-0.0629214	0.000168504	-9.99416e-11	-0.0997389
108512949	chr11:108512949:A:G	3.61644e-05	-0.23954	-1.25892	3.9972e-05	-0.245696	-1.29282
108513294	chr11:108513294:G:C	3.58748e-05	-1.5065	-3.91713e-10	4.10173e-05	-1.5127	-3.91713e-10
108513480	chr11:108513480:C:T	4.22209e-05	-0.548531	-0.795093	4.79373e-05	-0.64604	-0.710764
108514130	chr11:108514130:T:C	0.00023441	-9.99416e-11	0.370533	0.000278393	-9.99416e-11	0.402338
108514310	chr11:108514310:G:A	6.30675e-05	-9.99416e-11	-0.942333	7.24789e-05	-9.99416e-11	-0.943401
108515324	chr11:108515324:T:C	3.96904e-05	-9.99416e-11	-1.40543	4.56598e-05	-9.99416e-11	-1.40548
108515784	chr11:108515784:A:T	4.01578e-05	-9.99416e-11	-1.39372	4.6339e-05	-9.99416e-11	-1.39071
108516423	chr11:108516423:C:G	4.00122e-05	-9.99416e-11	-1.39735	4.60384e-05	-9.99416e-11	-1.39722
108516788	chr11:108516788:A:G	0.00042267	-9.99416e-11	0.960054	0.000502209	-9.99416e-11	0.99232
108516969	chr11:108516969:T:C	4.24335e-05	-9.99416e-11	-1.3386	4.93719e-05	-9.99416e-11	-1.32732
108517143	chr11:108517143:A:G	0.000159845	-9.99416e-11	-0.0123355	0.000177201	-9.99416e-11	-0.0494135
108517305	chr11:108517305:T:C	7.39223e-05	-9.99416e-11	-0.783524	8.51158e-05	-9.99416e-11	-0.782684
108517873	chr11:108517873:C:T	0.000184551	-9.99416e-11	0.131389	0.000210866	-9.99416e-11	0.124525
108518558	chr11:108518558:C:T	2.32375e-05	-0.892468	-1.0483	2.85011e-05	-0.965157	-0.911598
108519179	chr11:108519179:A:G	7.24839e-05	-9.99416e-11	-0.803174	8.34583e-05	-9.99416e-11	-0.802349
108519180	chr11:108519180:GTATT:G	7.25595e-05	-9.99416e-11	-0.802131	8.35453e-05	-9.99416e-11	-0.801307
108519185	chr11:108519185:A:ACC	7.24686e-05	-9.99416e-11	-0.803385	8.34407e-05	-9.99416e-11	-0.80256
108519192	chr11:108519192:T:C	7.20878e-05	-9.99416e-11	-0.808653	8.30032e-05	-9.99416e-11	-0.807817
108519498	chr11:108519498:G:A	4.00325e-05	-9.99416e-11	-1.39685	4.60465e-05	-9.99416e-11	-1.39705
108519727	chr11:108519727:G:A	3.98262e-05	-9.99416e-11	-1.40201	4.57932e-05	-9.99416e-11	-1.40256
108519742	chr11:108519742:T:C	3.9016e-05	-0.0727767	-1.34979	4.3591e-05	-0.0819062	-1.36994
108519751	chr11:108519751:A:C	4.24483e-05	-9.99416e-11	-1.33825	4.92377e-05	-9.99416e-11	-1.33004
108519775	chr11:108519775:C:A	6.17002e-05	-0.965499	0.00124852	6.70247e-05	-0.998986	-0.0226485
108520162	chr11:108520162:G:C	7.25186e-05	-9.99416e-11	-0.802695	8.34983e-05	-9.99416e-11	-0.80187
108520595	chr11:108520595:G:C	4.7599e-05	-0.0283949	-1.19533	5.12061e-05	-0.112573	-1.17827
108520907	chr11:108520907:T:G	3.65965e-05	-0.196752	-1.28983	4.06769e-05	-0.201358	-1.31968
108520976	chr11:108520976:C:G	3.98597e-05	-9.99416e-11	-1.40117	4.59058e-05	-9.99416e-11	-1.4001
108521020	chr11:108521020:C:T	6.20043e-05	-9.99416e-11	-0.959334	7.09439e-05	-9.99416e-11	-0.964808
108521101	chr11:108521101:T:A	0.000180956	-9.99416e-11	0.111717	0.000228415	-9.99416e-11	0.20447
108521693	chr11:108521693:A:G	0.000388874	-9.99416e-11	0.876718	0.000435931	-9.99416e-11	0.850787
108521726	chr11:108521726:A:T	0.000453491	-9.99416e-11	1.03044	0.000503067	-9.99416e-11	0.994027
108522066	chr11:108522066:C:T	0.000206277	-9.99416e-11	0.242682	0.000244693	-9.99416e-11	0.273306
108522838	chr11:108522838:T:G	4.53904e-05	0.073152	-1.34439	5.06674e-05	0.0640657	-1.36548
108523167	chr11:108523167:C:T	3.95932e-05	-1.40788	-3.91713e-10	4.70632e-05	-1.37521	-3.91713e-10
108523255	chr11:108523255:T:C	4.47844e-05	-9.99416e-11	-1.28468	5.23255e-05	-9.99416e-11	-1.26921
108523955	chr11:108523955:T:C	4.07743e-05	-9.99416e-11	-1.37849	4.68607e-05	-9.99416e-11	-1.37952
108524219	chr11:108524219:C:A	0.000411142	-9.99416e-11	0.932401	0.00045656	-9.99416e-11	0.897023
108524867	chr11:108524867:G:A	3.07362e-05	-0.358566	-1.30253	3.38769e-05	-0.378667	-1.32529
108524907	chr11:108524907:C:T	4.86893e-05	0.100525	-1.30161	5.38815e-05	0.0897953	-1.32971
108524940	chr11:108524940:T:G	0.000119177	-9.99416e-11	-0.305926	0.000136341	-9.99416e-11	-0.311538
108525921	chr11:108525921:T:TC	5.05912e-05	-9.99416e-11	-1.16276	5.98103e-05	-9.99416e-11	-1.13552
108526088	chr11:108526088:A:C	0.000178342	-9.99416e-11	0.0971662	0.000225023	-9.99416e-11	0.189504
108526092	chr11:108526092:T:A	4.29951e-05	-9.99416e-11	-1.32545	4.90816e-05	-9.99416e-11	-1.33321
108526609	chr11:108526609:C:T	0.00316956	-1.50733	4.48214	0.00375866	-1.51418	4.5193
108526733	chr11:108526733:A:G	3.22404e-05	-0.369811	-1.24351	3.56399e-05	-0.37421	-1.27902
108526755	chr11:108526755:C:G	3.72964e-05	-0.246771	-1.22087	4.10752e-05	-0.252264	-1.25903
108526760	chr11:108526760:T:C	0.000276212	-9.99416e-11	0.53463	0.000308939	-9.99416e-11	0.506448
108526795	chr11:108526795:A:C	3.97453e-05	-9.99416e-11	-1.40405	4.57126e-05	-9.99416e-11	-1.40432
108526913	chr11:108526913:G:A	1.93566e-05	-0.774573	-1.34893	2.10257e-05	-0.834048	-1.34691
108527013	chr11:108527013:AGTAGT:A	4.06011e-05	-9.99416e-11	-1.38274	4.65044e-05	-9.99416e-11	-1.38715
108527043	chr11:108527043:G:C	4.00122e-05	-9.99416e-11	-1.39735	4.60384e-05	-9.99416e-11	-1.39722
108527157	chr11:108527157:T:C	7.2054e-05	-9.99416e-11	-0.809122	8.29772e-05	-9.99416e-11	-0.80813
108527198	chr11:108527198:C:T	4.04104e-05	-9.99416e-11	-1.38745	4.65103e-05	-9.99416e-11	-1.38702
108527374	chr11:108527374:T:G	6.10825e-05	-9.99416e-11	-0.974313	7.0205e-05	-9.99416e-11	-0.975277
108528172	chr11:108528172:A:G	6.86995e-05	-9.99416e-11	-0.856796	7.91043e-05	-9.99416e-11	-0.855929
108528362	chr11:108528362:A:G	4.00549e-05	-9.99416e-11	-1.39629	4.60686e-05	-9.99416e-11	-1.39656
108528370	chr11:108528370:C:T	6.86995e-05	-9.99416e-11	-0.856796	7.91043e-05	-9.99416e-11	-0.855929
108528822	chr11:108528822:C:A	0.00410787	-1.5138	4.74792	0.00489827	-1.51552	4.78546
108529275	chr11:108529275:G:A	6.86995e-05	-9.99416e-11	-0.856796	7.91043e-05	-9.99416e-11	-0.855929
108529557	chr11:108529557:T:C	4.46811e-05	-9.99416e-11	-1.28699	5.13571e-05	-9.99416e-11	-1.28789
108529611	chr11:108529611:G:A	6.01861e-05	-9.99416e-11	-0.989098	6.91766e-05	-9.99416e-11	-0.990034
108530315	chr11:108530315:C:G	6.85505e-05	-9.99416e-11	-0.858967	7.89329e-05	-9.99416e-11	-0.858098
108530524	chr11:108530524:T:TGGAGATGA	6.88301e-05	-9.99416e-11	-0.854897	7.92556e-05	-9.99416e-11	-0.854019
108530610	chr11:108530610:T:C	6.87138e-05	-9.99416e-11	-0.856589	7.91208e-05	-9.99416e-11	-0.85572
108530677	chr11:108530677:T:C	6.87995e-05	-9.99416e-11	-0.855342	7.92198e-05	-9.99416e-11	-0.85447
108530731	chr11:108530731:G:A	0.000451107	-9.99416e-11	1.02517	0.00053901	-9.99416e-11	1.06304
108531330	chr11:108531330:G:A	3.99999e-05	-9.99416e-11	-1.39766	4.59903e-05	-9.99416e-11	-1.39827
108531463	chr11:108531463:T:C	4.0092e-05	-0.0434053	-1.35196	4.70876e-05	-0.045966	-1.32872
108532657	chr11:108532657:C:T	0.00125751	3.45196	-1.40161	0.00883651	5.20503	-1.34508
108532921	chr11:108532921:G:A	3.99481e-05	-9.99416e-11	-1.39896	4.60714e-05	-9.99416e-11	-1.3965
108532971	chr11:108532971:C:G	3.99998e-05	-9.99416e-11	-1.39766	4.60785e-05	-9.99416e-11	-1.39635
108533303	chr11:108533303:G:A	5.00627e-05	-9.99416e-11	-1.17326	5.91528e-05	-9.99416e-11	-1.14657
108533431	chr11:108533431:C:A	4.03403e-05	-9.99416e-11	-1.38919	4.62333e-05	-9.99416e-11	-1.393
108533537	chr11:108533537:T:C	8.42677e-05	-9.99416e-11	-0.65254	9.87527e-05	-9.99416e-11	-0.634077
108533694	chr11:108533694:C:T	4.17904e-05	-9.99416e-11	-1.35387	4.83836e-05	-9.99416e-11	-1.34754
108533876	chr11:108533876:G:A	6.85331e-05	-9.99416e-11	-0.859222	7.89086e-05	-9.99416e-11	-0.858406
108533896	chr11:108533896:G:A	7.76338e-05	-9.99416e-11	-0.734536	8.93537e-05	-9.99416e-11	-0.734094
108534108	chr11:108534108:T:C	2.66831e-05	-0.499957	-1.30255	3.20562e-05	-0.488649	-1.27056
108534143	chr11:108534143:T:C	4.96781e-05	-9.99416e-11	-1.18097	5.86685e-05	-9.99416e-11	-1.15479
108534296	chr11:108534296:T:C	3.98909e-05	-9.99416e-11	-1.40039	4.59959e-05	-9.99416e-11	-1.39814
108534650	chr11:108534650:A:G	7.28468e-05	-9.99416e-11	-0.798179	8.3887e-05	-9.99416e-11	-0.797226
108535529	chr11:108535529:G:C	3.5656e-05	-1.51262	-3.91713e-10	4.13121e-05	-1.50554	-3.91713e-10
108535532	chr11:108535532:T:C	0.000294439	-9.99416e-11	0.598534	0.000325724	-9.99416e-11	0.559353
108535580	chr11:108535580:C:T	3.55945e-05	-1.51435	-3.91713e-10	4.09017e-05	-1.51553	-3.91713e-10
108535785	chr11:108535785:T:G	0.000163509	-9.99416e-11	0.010331	0.000192335	-9.99416e-11	0.0325416
108535950	chr11:108535950:G:C	4.00788e-05	-9.99416e-11	-1.39569	4.60944e-05	-9.99416e-11	-1.396
108536076	chr11:108536076:C:T	5.05937e-05	-9.99416e-11	-1.16271	5.87194e-05	-9.99416e-11	-1.15393
108536216	chr11:108536216:G:A	0.000395385	0.893322	-3.91713e-10	0.000908342	1.58492	-3.91713e-10
108536424	chr11:108536424:T:C	5.77376e-05	-9.99416e-11	-1.03063	6.71922e-05	-9.99416e-11	-1.01914
108536573	chr11:108536573:T:C	6.19373e-05	-9.99416e-11	-0.960415	7.21411e-05	-9.99416e-11	-0.948072
108537255	chr11:108537255:C:T	3.99265e-05	-9.99416e-11	-1.3995	4.59255e-05	-9.99416e-11	-1.39968
108537310	chr11:108537310:T:C	0.000159075	-9.99416e-11	-0.0171618	0.000177396	-9.99416e-11	-0.0483143
108537336	chr11:108537336:T:C	4.00214e-05	-9.99416e-11	-1.39712	4.62429e-05	-9.99416e-11	-1.39279
108537654	chr11:108537654:T:A	3.11363e-05	-0.242949	-1.40521	3.56941e-05	-0.249687	-1.40202
108537830	chr11:108537830:T:C	5.52982e-05	-9.99416e-11	-1.0738	6.42676e-05	-9.99416e-11	-1.06364
108537877	chr11:108537877:G:A	5.90543e-05	-9.99416e-11	-1.00808	6.87265e-05	-9.99416e-11	-0.996561
108538715	chr11:108538715:A:G	1.90925e-05	-1.4079	-0.729342	2.11455e-05	-1.47053	-0.70474
108539057	chr11:108539057:T:A	0.000357157	-1.43104	2.22267	0.000398061	-1.48729	2.2472
108539534	chr11:108539534:C:T	0.000640147	-1.38609	2.76125	0.000701364	-1.4602	2.78653
108539769	chr11:108539769:A:G	0.00033156	-1.43343	2.1507	0.00036992	-1.48867	2.17526
108539784	chr11:108539784:CATG:C	3.97497e-05	-9.99416e-11	-1.40394	4.57589e-05	-9.99416e-11	-1.40331
108540049	chr11:108540049:A:G	7.41863e-05	-9.99416e-11	-0.779959	8.74789e-05	-9.99416e-11	-0.755299
108540148	chr11:108540148:C:T	0.000263157	-9.99416e-11	0.486212	0.000313191	-9.99416e-11	0.520116
108540191	chr11:108540191:C:T	0.000648509	-9.99416e-11	1.38814	0.000774535	-9.99416e-11	1.42557
108540243	chr11:108540243:A:G	0.000299979	-1.35355	1.97072	0.000324203	-1.43994	1.99461
108540480	chr11:108540480:G:A	6.91982e-05	-9.99416e-11	-0.849564	8.14792e-05	-9.99416e-11	-0.826348
108540512	chr11:108540512:T:A	0.000296731	-1.32496	1.93125	0.000317843	-1.42016	1.95502
108540569	chr11:108540569:A:G	5.50125e-05	-9.99416e-11	-1.07898	6.44043e-05	-9.99416e-11	-1.06152
108541250	chr11:108541250:A:G	4.20729e-05	-9.99416e-11	-1.34713	4.86228e-05	-9.99416e-11	-1.3426
108542128	chr11:108542128:C:A	3.97154e-05	-9.99416e-11	-1.4048	4.57013e-05	-9.99416e-11	-1.40457
108542229	chr11:108542229:G:A	0.000318203	-9.99416e-11	0.676153	0.000358962	-9.99416e-11	0.656521
108542486	chr11:108542486:T:C	0.000154708	-9.99416e-11	-0.0449972	0.000183566	-9.99416e-11	-0.0141235
108542624	chr11:108542624:G:A	3.96684e-05	-9.99416e-11	-1.40598	4.56444e-05	-9.99416e-11	-1.40582
108543218	chr11:108543218:T:G	0.000285949	1.96782	-1.39855	0.00128064	3.28291	-1.35449
108543412	chr11:108543412:A:G	0.00053976	-9.99416e-11	1.20459	0.00066056	-9.99416e-11	1.26639
108543646	chr11:108543646:A:G	4.8873e-05	-9.99416e-11	-1.19731	5.82249e-05	-9.99416e-11	-1.16238
108543671	chr11:108543671:C:T	5.21431e-05	-9.99416e-11	-1.13255	6.14056e-05	-9.99416e-11	-1.10919
108543877	chr11:108543877:G:T	0.00016054	-0.00799216	-3.91713e-10	0.000185335	-0.00452922	-3.91713e-10
108543935	chr11:108543935:C:T	0.000625996	-9.99416e-11	1.3528	0.000767438	-9.99416e-11	1.41636
108544030	chr11:108544030:G:C	8.56305e-05	-9.99416e-11	-0.636496	9.95974e-05	-9.99416e-11	-0.625561
108544039	chr11:108544039:A:G	6.49634e-05	-9.99416e-11	-0.912715	7.58551e-05	-9.99416e-11	-0.897872
108544412	chr11:108544412:C:T	0.000126218	-9.99416e-11	-0.248524	0.000149911	-9.99416e-11	-0.216656
108544462	chr11:108544462:C:T	3.96684e-05	-9.99416e-11	-1.40598	4.56368e-05	-9.99416e-11	-1.40598
108544467	chr11:108544467:C:T	0.000560024	-9.99416e-11	1.24144	0.00066836	-9.99416e-11	1.27813
108544750	chr11:108544750:C:T	4.15009e-05	-9.99416e-11	-1.36082	4.76854e-05	-9.99416e-11	-1.36207
108544837	chr11:108544837:C:A	6.54826e-05	-0.904754	-3.91713e-10	6.82497e-05	-1.00352	-3.91713e-10
108544982	chr11:108544982:T:C	4.08551e-05	-9.99416e-11	-1.37651	4.70483e-05	-9.99416e-11	-1.37552
108545038	chr11:108545038:A:G	3.99587e-05	-9.99416e-11	-1.39869	4.58686e-05	-9.99416e-11	-1.40092
108545298	chr11:108545298:T:C	0.000481091	-9.99416e-11	1.08952	0.000588107	-9.99416e-11	1.15021
108545372	chr11:108545372:C:T	4.14108e-05	-9.99416e-11	-1.363	4.81325e-05	-9.99416e-11	-1.35274
108545543	chr11:108545543:C:A	4.77363e-05	-9.99416e-11	-1.22085	5.63646e-05	-9.99416e-11	-1.19486
108545595	chr11:108545595:G:T	4.1626e-05	-9.99416e-11	-1.35781	4.78071e-05	-9.99416e-11	-1.35952
108545596	chr11:108545596:G:A	4.79068e-05	-9.99416e-11	-1.21728	5.55681e-05	-9.99416e-11	-1.20909
108545600	chr11:108545600:G:A	4.0211e-05	-9.99416e-11	-1.3924	4.62377e-05	-9.99416e-11	-1.3929
108545716	chr11:108545716:A:G	5.41685e-05	-9.99416e-11	-1.09444	6.21854e-05	-9.99416e-11	-1.09658
108545911	chr11:108545911:AAC:A	0.000131246	-9.99416e-11	-0.209464	0.000156298	-9.99416e-11	-0.17493
108546070	chr11:108546070:G:C	0.000134799	-9.99416e-11	-0.182752	0.00016016	-9.99416e-11	-0.150521
108546495	chr11:108546495:T:C	3.65023e-05	-1.48916	-3.91713e-10	4.14496e-05	-1.50222	-3.91713e-10
108546888	chr11:108546888:C:T	6.70525e-05	-9.99416e-11	-0.881063	7.58197e-05	-9.99416e-11	-0.898338
108546983	chr11:108546983:A:C	0.000468683	-9.99416e-11	1.06339	0.000573134	-9.99416e-11	1.12442
108547036	chr11:108547036:C:T	4.09873e-05	-9.99416e-11	-1.37327	4.75236e-05	-9.99416e-11	-1.36547
108547689	chr11:108547689:A:G	0.000356692	2.17697	-1.38663	0.00167908	3.52709	-1.32779
108547711	chr11:108547711:AAT:A	0.000634983	-9.99416e-11	1.36706	0.000779353	-9.99416e-11	1.43177
108547715	chr11:108547715:T:C	5.84081e-05	-1.37199	0.352911	8.05384e-05	-1.16012	0.322155
108547901	chr11:108547901:G:A	6.00963e-05	-1.31849	0.3279	8.53565e-05	-1.0776	0.29774
108548063	chr11:108548063:T:A	0.000109597	-9.99416e-11	-0.389726	0.000123096	-9.99416e-11	-0.41373
108549279	chr11:108549279:T:C	9.43572e-06	-1.4807	-1.36134	1.22702e-05	-1.34957	-1.36995
108549384	chr11:108549384:G:A	3.97552e-05	-9.99416e-11	-1.4038	4.56848e-05	-9.99416e-11	-1.40493
108549763	chr11:108549763:T:C	0.000191493	0.168314	-3.91713e-10	0.000182822	-0.0181821	-3.91713e-10
108550001	chr11:108550001:T:C	0.000480603	-9.99416e-11	1.0885	0.000587469	-9.99416e-11	1.14913
108550194	chr11:108550194:A:G	6.19722e-05	-9.99416e-11	-0.959853	7.23168e-05	-9.99416e-11	-0.945639
108550388	chr11:108550388:A:G	0.000119313	-9.99416e-11	-0.304784	0.000133565	-9.99416e-11	-0.332105
108550785	chr11:108550785:T:A	0.000198695	-9.99416e-11	0.205233	0.000236108	-9.99416e-11	0.237591
108551615	chr11:108551615:T:C	0.000336437	-9.99416e-11	0.731872	0.000401179	-9.99416e-11	0.76771
108551662	chr11:108551662:G:A	1.53936e-05	-1.44518	-0.907407	2.08777e-05	-1.27523	-0.912789
108552145	chr11:108552145:A:G	9.18161e-05	-9.99416e-11	-0.56675	9.9098e-05	-9.99416e-11	-0.630587
108552156	chr11:108552156:T:A	9.3585e-06	-1.48953	-1.36073	1.19974e-05	-1.37173	-1.37028
108552164	chr11:108552164:G:GGC	9.38596e-06	-1.4945	-1.35282	1.19371e-05	-1.38383	-1.36322
108552167	chr11:108552167:A:AGTG	9.39761e-06	-1.49422	-1.35186	1.19558e-05	-1.38312	-1.36236
108552617	chr11:108552617:C:T	4.1206e-05	-9.99416e-11	-1.36796	4.71452e-05	-9.99416e-11	-1.37347
108552655	chr11:108552655:T:A	5.18888e-05	-9.99416e-11	-1.13743	5.91697e-05	-9.99416e-11	-1.14629
108552688	chr11:108552688:G:A	4.12109e-05	-9.99416e-11	-1.36784	4.7151e-05	-9.99416e-11	-1.37334
108553013	chr11:108553013:T:G	0.00023244	-9.99416e-11	0.362095	0.000261107	-9.99416e-11	0.338236
108553291	chr11:108553291:A:T	0.000114618	-9.99416e-11	-0.344929	0.000128374	-9.99416e-11	-0.371749
108553683	chr11:108553683:A:G	5.69515e-05	-9.99416e-11	-1.04434	6.61485e-05	-9.99416e-11	-1.03479
108553743	chr11:108553743:T:A	0.000205089	1.61878	-1.38188	0.000880958	2.8727	-1.31839
108553769	chr11:108553769:C:T	5.69687e-05	-9.99416e-11	-1.04404	6.61712e-05	-9.99416e-11	-1.03445
108553845	chr11:108553845:G:C	0.000255075	-1.51556	1.97058	0.000310114	-1.50992	2.02016
108553917	chr11:108553917:G:A	4.62134e-05	-9.99416e-11	-1.25327	5.29846e-05	-9.99416e-11	-1.2567
108554075	chr11:108554075:T:G	0.000114513	-9.99416e-11	-0.34585	0.000128253	-9.99416e-11	-0.372693
108554087	chr11:108554087:A:C	0.000103718	-9.99416e-11	-0.444858	0.000119507	-9.99416e-11	-0.443323
108554089	chr11:108554089:G:A	3.97611e-05	-9.99416e-11	-1.40365	4.56721e-05	-9.99416e-11	-1.40521
108554221	chr11:108554221:G:A	5.21736e-05	-9.99416e-11	-1.13196	5.97003e-05	-9.99416e-11	-1.13736
108554334	chr11:108554334:T:C	4.00811e-05	-9.99416e-11	-1.39563	4.61166e-05	-9.99416e-11	-1.39552
108554417	chr11:108554417:A:G	4.32461e-05	-9.99416e-11	-1.31963	5.04337e-05	-9.99416e-11	-1.30604
108554536	chr11:108554536:C:T	4.18235e-05	-9.99416e-11	-1.35308	4.90079e-05	-9.99416e-11	-1.33471
108554953	chr11:108554953:C:A	5.18796e-05	-9.99416e-11	-1.13761	5.92649e-05	-9.99416e-11	-1.14468
108555320	chr11:108555320:T:A	0.00026423	1.88276	-1.39247	0.00117537	3.18262	-1.33998
108556614	chr11:108556614:A:C	0.000331118	1.69107	-0.975131	0.00143984	2.92215	-0.876556
108556632	chr11:108556632:C:T	9.47341e-05	-1.28831	0.752848	0.000135045	-1.03131	0.710218
108556820	chr11:108556820:CA:C	0.000199766	1.61597	-1.40536	0.000818839	2.85397	-1.37278
108557094	chr11:108557094:A:G	4.79087e-05	-9.99416e-11	-1.21724	5.51091e-05	-9.99416e-11	-1.21738
108557436	chr11:108557436:T:C	0.00028349	0.560639	-3.91713e-10	0.000294822	0.459674	-3.91713e-10
108557558	chr11:108557558:G:C	7.53432e-05	-9.99416e-11	-0.764484	8.42207e-05	-9.99416e-11	-0.793256
108558064	chr11:108558064:T:C	4.17674e-05	-9.99416e-11	-1.35442	4.87386e-05	-9.99416e-11	-1.34023
108558234	chr11:108558234:C:T	3.99778e-05	-9.99416e-11	-1.39821	4.61179e-05	-9.99416e-11	-1.3955
108558273	chr11:108558273:A:G	0.000250966	0.438781	-3.91713e-10	0.000287691	0.435192	-3.91713e-10
108558326	chr11:108558326:G:T	0.000423252	1.91803	-0.956597	0.00191159	3.18534	-0.856346
108558473	chr11:108558473:A:C	0.000132938	-1.41985	1.2232	0.000176834	-1.22839	1.1769
108558477	chr11:108558477:T:G	0.000125893	-1.42326	1.17215	0.000167114	-1.23427	1.12625
108558675	chr11:108558675:C:T	5.8356e-05	-9.99416e-11	-1.01998	6.72477e-05	-9.99416e-11	-1.01831
108558936	chr11:108558936:G:A	6.48975e-05	-9.99416e-11	-0.913729	7.56198e-05	-9.99416e-11	-0.900978
108559049	chr11:108559049:C:T	1.00363e-05	-1.51002	-1.27031	1.29901e-05	-1.37823	-1.28428
108559256	chr11:108559256:A:G	7.60812e-05	-9.99416e-11	-0.754737	8.78842e-05	-9.99416e-11	-0.750676
108559419	chr11:108559419:T:C	6.24472e-05	-9.99416e-11	-0.952216	6.98295e-05	-9.99416e-11	-0.980639
108559510	chr11:108559510:G:A	9.66036e-06	-1.44342	-1.37509	1.30127e-05	-1.28512	-1.37565
108559808	chr11:108559808:C:T	0.00018848	-9.99416e-11	0.152454	0.000218853	-9.99416e-11	0.161704
108559897	chr11:108559897:T:G	0.000107486	-1.47894	1.06976	0.00013577	-1.34204	1.0263
108559947	chr11:108559947:A:G	6.74616e-05	-9.99416e-11	-0.87498	7.74818e-05	-9.99416e-11	-0.876654
108560184	chr11:108560184:A:G	4.37925e-05	-9.99416e-11	-1.30708	5.08901e-05	-9.99416e-11	-1.29703
108560480	chr11:108560480:G:A	0.000122431	-9.99416e-11	-0.278989	0.000152329	-9.99416e-11	-0.200655
108560702	chr11:108560702:A:G	6.58415e-05	-9.99416e-11	-0.899288	7.67355e-05	-9.99416e-11	-0.886332
108560887	chr11:108560887:T:C	0.000133809	-9.99416e-11	-0.190128	0.000158613	-9.99416e-11	-0.160232
108560931	chr11:108560931:G:C	1.26677e-05	-1.44054	-1.10695	1.8445e-05	-1.23268	-1.07923
108561026	chr11:108561026:A:G	1.27579e-05	-1.45186	-1.08853	1.83851e-05	-1.25522	-1.05994
108561032	chr11:108561032:A:G	4.26388e-05	-9.99416e-11	-1.33377	4.98935e-05	-9.99416e-11	-1.31681
108561044	chr11:108561044:G:A	3.79255e-05	-1.45092	-3.91713e-10	4.52001e-05	-1.4156	-3.91713e-10
108561059	chr11:108561059:T:C	1.25912e-05	-1.42825	-1.1253	1.91083e-05	-1.19951	-1.07706
108561105	chr11:108561105:T:C	4.66132e-05	-9.99416e-11	-1.24465	5.42565e-05	-9.99416e-11	-1.23297
108561151	chr11:108561151:G:A	5.47577e-05	-9.99416e-11	-1.08362	6.41753e-05	-9.99416e-11	-1.06508
108561246	chr11:108561246:T:C	1.18133e-05	-1.46278	-1.15453	1.67748e-05	-1.27731	-1.12951
108561312	chr11:108561312:G:A	7.89889e-05	-9.99416e-11	-0.717231	9.1263e-05	-9.99416e-11	-0.712952
108561543	chr11:108561543:T:C	1.27391e-05	-1.46265	-1.07921	1.81631e-05	-1.27706	-1.05025
108561728	chr11:108561728:A:G	0.000200915	-9.99416e-11	0.216344	0.000233294	-9.99416e-11	0.225605
108561745	chr11:108561745:A:G	4.78928e-05	0.0805533	-1.29813	4.8611e-05	-0.0496434	-1.2932
108561814	chr11:108561814:C:A	7.29527e-05	-9.99416e-11	-0.796727	8.26773e-05	-9.99416e-11	-0.811752
108561882	chr11:108561882:C:T	3.96692e-05	-9.99416e-11	-1.40596	4.56494e-05	-9.99416e-11	-1.40571
108561908	chr11:108561908:A:G	1.29909e-05	-1.45637	-1.06593	1.86578e-05	-1.26404	-1.03639
108562026	chr11:108562026:T:C	1.26291e-05	-1.46285	-1.08769	1.79974e-05	-1.27736	-1.05911
108562109	chr11:108562109:T:C	3.96775e-05	-9.99416e-11	-1.40575	4.56382e-05	-9.99416e-11	-1.40595
108562145	chr11:108562145:C:T	4.54871e-05	0.0994454	-1.36855	4.6053e-05	-0.0313678	-1.36554
108562505	chr11:108562505:AG:A	0.000160307	-9.99416e-11	-0.00944886	0.000182863	-9.99416e-11	-0.0179615
108562563	chr11:108562563:C:T	8.37782e-05	-9.99416e-11	-0.658365	9.81639e-05	-9.99416e-11	-0.640058
108562579	chr11:108562579:A:G	0.000445349	-9.99416e-11	1.01232	0.000505705	-9.99416e-11	0.999256
108562807	chr11:108562807:A:G	1.30781e-05	-1.43081	-1.08479	1.9879e-05	-1.20425	-1.03278
108562850	chr11:108562850:TC:T	4.15942e-05	-9.99416e-11	-1.35858	4.81777e-05	-9.99416e-11	-1.3518
108562958	chr11:108562958:C:G	3.55954e-05	-1.51432	-3.91713e-10	4.08977e-05	-1.51562	-3.91713e-10
108563438	chr11:108563438:T:G	3.96684e-05	-9.99416e-11	-1.40598	4.56367e-05	-9.99416e-11	-1.40598
108563622	chr11:108563622:G:A	4.68744e-05	-9.99416e-11	-1.23907	5.32371e-05	-9.99416e-11	-1.25194
108563694	chr11:108563694:T:C	1.97172e-05	-0.714832	-1.39021	2.08461e-05	-0.801376	-1.38815
108563744	chr11:108563744:C:T	2.5208e-05	-1.184	-0.675377	4.33742e-05	-0.826036	-0.630794
108564007	chr11:108564007:C:T	0.000112588	-0.362802	-3.91713e-10	0.000198185	0.0625031	-3.91713e-10
108564029	chr11:108564029:T:C	1.57466e-05	-0.924125	-1.40579	2.34637e-05	-0.665278	-1.40596
108564040	chr11:108564040:G:A	0.000237161	0.382199	-3.91713e-10	0.000223864	0.184343	-3.91713e-10
108564414	chr11:108564414:C:G	4.13495e-05	-9.99416e-11	-1.36448	4.80474e-05	-9.99416e-11	-1.35451
108564421	chr11:108564421:A:G	3.97854e-05	-9.99416e-11	-1.40304	4.5672e-05	-9.99416e-11	-1.40521
108564757	chr11:108564757:A:G	1.08474e-05	-1.48597	-1.21664	1.23515e-05	-1.4656	-1.24732
108565148	chr11:108565148:C:T	3.61317e-05	-1.49937	-3.91713e-10	4.12495e-05	-1.50706	-3.91713e-10
108565362	chr11:108565362:T:C	1.14281e-05	-1.47996	-1.1705	1.29862e-05	-1.45783	-1.20498
108565469	chr11:108565469:C:T	4.97968e-05	-9.99416e-11	-1.17859	5.6936e-05	-9.99416e-11	-1.18477
108565591	chr11:108565591:A:G	0.00385231	2.87901	0.290882	0.0233726	4.30297	0.52965
108565919	chr11:108565919:C:T	0.000285279	0.413356	0.153573	0.000624656	1.0441	0.16641
108566127	chr11:108566127:A:G	1.92447e-05	-0.729894	-1.39941	2.13512e-05	-0.760691	-1.4049
108566225	chr11:108566225:C:T	1.77791e-05	-1.4077	-0.800812	2.21944e-05	-1.37233	-0.754531
108566678	chr11:108566678:C:T	2.24171e-05	-1.12181	-0.8549	3.69225e-05	-0.77468	-0.843197
108566727	chr11:108566727:T:A	0.000127155	1.09602	-1.33716	0.000356077	1.97656	-1.32811
108566908	chr11:108566908:G:A	0.000207778	-9.99416e-11	0.249934	0.000241327	-9.99416e-11	0.259456
108567264	chr11:108567264:A:T	1.13023e-05	-1.26263	-1.3989	1.72967e-05	-0.976358	-1.39982
108567392	chr11:108567392:C:T	4.34276e-05	-9.99416e-11	-1.31544	4.9541e-05	-9.99416e-11	-1.3239
108567524	chr11:108567524:G:A	7.84068e-05	-9.99416e-11	-0.724628	9.04876e-05	-9.99416e-11	-0.721484
108567994	chr11:108567994:A:G	0.000342633	-9.99416e-11	0.750122	0.000409149	-9.99416e-11	0.787382
108568071	chr11:108568071:C:T	0.000193262	-9.99416e-11	0.177507	0.00022445	-9.99416e-11	0.186958
108568360	chr11:108568360:G:A	0.0019536	2.28841	0.20248	0.0096438	3.4604	0.486971
108568457	chr11:108568457:A:G	5.29218e-05	-9.99416e-11	-1.11772	6.08713e-05	-9.99416e-11	-1.11793
108568891	chr11:108568891:TCACTCAC:T	0.00011554	-9.99416e-11	-0.33692	0.000133972	-9.99416e-11	-0.329062
108568968	chr11:108568968:C:T	0.000174722	-9.99416e-11	0.0766586	0.000204733	-9.99416e-11	0.0950097
108569165	chr11:108569165:T:C	2.36651e-05	-1.46981	-0.452723	2.87122e-05	-1.44921	-0.420165
108569357	chr11:108569357:G:GGAGACAGAGCCTCTCTCTGTCACGCAAGCTGGAGTGC	0.00146465	-9.99416e-11	2.20284	0.00177396	-9.99416e-11	2.25428
108569526	chr11:108569526:G:C	2.59393e-05	-1.07606	-0.754721	2.26122e-05	-1.30935	-0.798854
108569671	chr11:108569671:C:T	5.72979e-05	-9.99416e-11	-1.03827	6.54702e-05	-9.99416e-11	-1.0451
108569689	chr11:108569689:A:G	1.88933e-05	-1.11772	-1.03001	1.73406e-05	-1.32475	-1.0489
108569703	chr11:108569703:A:G	2.79564e-05	-1.07472	-0.68117	3.08759e-05	-1.12798	-0.668742
108569881	chr11:108569881:G:A	0.000191744	-0.634745	0.804366	0.00020292	-0.670303	0.756417
108569954	chr11:108569954:G:A	0.000147244	-9.99416e-11	-0.0944466	0.000183596	-9.99416e-11	-0.0139605
108570097	chr11:108570097:C:A	0.00147096	-9.99416e-11	2.20713	0.0016751	-9.99416e-11	2.19693
108570203	chr11:108570203:G:T	4.88822e-05	0.119389	-1.31651	6.96238e-05	0.363708	-1.3473
108570308	chr11:108570308:G:A	0.000148679	-0.0847516	-3.91713e-10	0.000215181	0.144784	-3.91713e-10
108570438	chr11:108570438:A:G	0.00334455	-1.18945	4.21799	0.0035741	-1.31717	4.27194
108570567	chr11:108570567:A:G	5.9921e-05	-9.99416e-11	-0.993511	6.84342e-05	-9.99416e-11	-1.00082
108570594	chr11:108570594:G:A	8.38729e-05	-9.99416e-11	-0.657235	0.000101874	-9.99416e-11	-0.602958
108570654	chr11:108570654:C:T	8.57707e-05	-0.87749	0.242629	8.67018e-05	-1.06563	0.301409
108570668	chr11:108570668:T:G	7.40741e-05	0.0248708	-0.806343	9.99854e-05	0.261676	-0.883349
108570735	chr11:108570735:G:A	4.45122e-05	-9.99416e-11	-1.29078	5.08276e-05	-9.99416e-11	-1.29826
108570743	chr11:108570743:G:A	8.04205e-05	-0.60533	-0.0939393	8.57246e-05	-0.645814	-0.129743
108570916	chr11:108570916:G:C	3.62104e-05	-0.674757	-0.822435	3.45081e-05	-0.887436	-0.798067
108570969	chr11:108570969:G:A	8.8485e-05	-0.906506	0.302801	0.000101117	-0.890839	0.280421
108571256	chr11:108571256:A:C	0.000135705	-0.0334342	-0.142623	0.000144387	-0.0765045	-0.177698
108571585	chr11:108571585:C:T	5.96798e-05	-9.99416e-11	-0.997545	6.8419e-05	-9.99416e-11	-1.00105
108571831	chr11:108571831:C:T	0.000175086	-9.99416e-11	0.0787372	0.000198557	-9.99416e-11	0.0643802
108571905	chr11:108571905:A:G	5.71047e-05	-9.99416e-11	-1.04165	6.54812e-05	-9.99416e-11	-1.04493
108572329	chr11:108572329:A:G	0.000115266	-9.99416e-11	-0.339298	0.000130864	-9.99416e-11	-0.352539
108572351	chr11:108572351:C:T	8.8704e-05	-9.99416e-11	-0.601233	0.000100125	-9.99416e-11	-0.620274
108572406	chr11:108572406:GT:G	7.74269e-05	-0.978407	0.241202	8.43613e-05	-1.14749	0.355905
108572421	chr11:108572421:C:T	0.00031571	-9.99416e-11	0.668286	0.000374379	-9.99416e-11	0.698572
108572592	chr11:108572592:CTT:C	0.000655771	-9.99416e-11	1.39927	0.000786975	-9.99416e-11	1.4415
108572788	chr11:108572788:A:T	5.43223e-05	0.0192155	-1.11082	7.45838e-05	0.2482	-1.16297
108573105	chr11:108573105:G:C	3.98302e-05	-9.99416e-11	-1.40191	4.58612e-05	-9.99416e-11	-1.40108
108573232	chr11:108573232:A:G	0.000107441	-1.51373	1.10414	0.000134398	-1.48173	1.15584
108573275	chr11:108573275:A:C	8.17649e-05	-9.99416e-11	-0.68269	9.25675e-05	-9.99416e-11	-0.698759
108573478	chr11:108573478:T:G	6.682e-05	-9.99416e-11	-0.884536	7.71523e-05	-9.99416e-11	-0.880915
108573691	chr11:108573691:C:T	0.000229685	-9.99416e-11	0.350168	0.000270783	-9.99416e-11	0.374622
108573750	chr11:108573750:G:A	8.37098e-05	-1.36802	0.708838	9.9533e-05	-1.30863	0.682427
108573910	chr11:108573910:A:T	7.53717e-05	-9.99416e-11	-0.764107	8.61275e-05	-9.99416e-11	-0.770868
108574175	chr11:108574175:C:T	0.000830935	-9.99416e-11	1.63601	0.000999987	-9.99416e-11	1.68105
108574642	chr11:108574642:A:G	2.01565e-05	-1.34025	-0.74276	2.45877e-05	-1.2801	-0.744351
108574922	chr11:108574922:G:A	2.69314e-05	-1.02511	-0.768135	2.90277e-05	-1.10314	-0.755308
108575488	chr11:108575488:C:A	0.000767313	-9.99416e-11	1.55636	0.000921831	-9.99416e-11	1.59967
108575684	chr11:108575684:T:C	0.000134476	-9.99416e-11	-0.185153	0.0001503	-9.99416e-11	-0.214063
108576054	chr11:108576054:C:A	0.000114451	-0.338865	-0.00752666	0.000120837	-0.442136	0.00988551
108576101	chr11:108576101:T:C	0.000821784	-9.99416e-11	1.62494	0.000988841	-9.99416e-11	1.66984
108576401	chr11:108576401:G:A	0.000937742	1.53445	0.222489	0.00118344	1.67691	0.172572
108576485	chr11:108576485:T:C	5.0882e-05	-9.99416e-11	-1.15703	5.83452e-05	-9.99416e-11	-1.16032
108577172	chr11:108577172:C:T	1.30532e-05	-1.51556	-1.00195	1.61713e-05	-1.48403	-0.959426
108577620	chr11:108577620:G:A	3.64822e-05	-1.08867	-0.401047	4.47966e-05	-0.935138	-0.489427
108577642	chr11:108577642:C:T	9.04605e-05	-0.389163	-0.192462	9.56674e-05	-0.487292	-0.178528
108577643	chr11:108577643:G:A	6.2442e-05	-9.99416e-11	-0.9523	7.35478e-05	-9.99416e-11	-0.928761
108577872	chr11:108577872:G:A	0.000135123	-0.0694603	-0.110893	0.000140805	-0.18183	-0.0974919
108578022	chr11:108578022:T:C	1.41853e-05	-1.49767	-0.93666	1.65132e-05	-1.47439	-0.948147
108578079	chr11:108578079:G:A	6.04781e-05	-9.99416e-11	-0.984257	7.07856e-05	-9.99416e-11	-0.967041
108578606	chr11:108578606:T:C	3.82869e-05	-1.49412	0.0526855	4.42522e-05	-1.51555	0.0787611
108578642	chr11:108578642:T:C	0.000152287	-1.01727	0.956504	0.000169718	-1.17985	1.08729
108578730	chr11:108578730:A:G	4.86985e-05	-9.99416e-11	-1.20089	5.65556e-05	-9.99416e-11	-1.19147
108578823	chr11:108578823:T:C	9.98988e-05	-9.99416e-11	-0.48238	0.000114477	-9.99416e-11	-0.486326
108578860	chr11:108578860:C:T	3.68077e-05	-1.48917	0.0083393	4.42202e-05	-1.5151	0.077589
108579010	chr11:108579010:A:C	4.05572e-05	-9.99416e-11	-1.38382	4.66012e-05	-9.99416e-11	-1.38507
108579134	chr11:108579134:G:C	0.000124634	-0.124255	-0.136898	0.00013016	-0.234207	-0.123728
108579326	chr11:108579326:C:T	1.64259e-05	-0.994219	-1.29346	1.91669e-05	-0.968357	-1.30516
108579800	chr11:108579800:G:A	5.72517e-05	-9.99416e-11	-1.03908	6.69328e-05	-9.99416e-11	-1.02301
108580196	chr11:108580196:C:A	4.0626e-05	-9.99416e-11	-1.38213	4.66786e-05	-9.99416e-11	-1.38341
108580655	chr11:108580655:T:C	0.000107128	-0.412518	-3.91713e-10	0.000112584	-0.502997	-3.91713e-10
108580857	chr11:108580857:C:T	1.55294e-05	-0.96057	-1.38323	1.82537e-05	-0.934228	-1.3881
108581160	chr11:108581160:C:T	3.11822e-05	-1.49718	-0.149508	3.60472e-05	-1.51562	-0.126247
108581199	chr11:108581199:G:A	0.000133254	-1.01742	0.823136	0.000147884	-1.17986	0.949596
108581215	chr11:108581215:G:A	1.56844e-05	-0.938108	-1.39577	1.84779e-05	-0.911182	-1.39894
108581320	chr11:108581320:T:A	1.96337e-05	-1.32903	-0.78026	2.08548e-05	-1.43032	-0.758793
108581322	chr11:108581322:T:A	3.09103e-05	-1.50098	-0.154469	3.58743e-05	-1.51534	-0.131333
108581324	chr11:108581324:T:A	3.11309e-05	-1.50508	-0.143253	3.63219e-05	-1.51422	-0.12006
108581421	chr11:108581421:T:C	5.34575e-05	-1.10765	-3.91713e-10	7.48361e-05	-0.911396	-3.91713e-10
108581780	chr11:108581780:G:T	3.99149e-05	-1.49688	0.0970891	4.62686e-05	-1.51562	0.123389
108581924	chr11:108581924:C:T	3.79035e-05	-1.49006	0.0385671	4.56106e-05	-1.51498	0.108422
108582422	chr11:108582422:C:T	1.46447e-05	-1.12527	-1.27719	1.70181e-05	-1.10273	-1.28969
108582464	chr11:108582464:A:T	3.94864e-05	-1.49175	0.0811686	4.76592e-05	-1.51468	0.152057
108582618	chr11:108582618:G:A	1.31869e-05	-1.16154	-1.34578	1.44772e-05	-1.21825	-1.33587
108582657	chr11:108582657:C:T	4.22455e-05	-9.99416e-11	-1.34304	4.84031e-05	-9.99416e-11	-1.34713
108582790	chr11:108582790:A:C	3.80239e-05	-1.50532	0.0569977	4.45198e-05	-1.51431	0.0835485
108583210	chr11:108583210:G:A	1.54728e-05	-1.04458	-1.30287	1.80452e-05	-1.01986	-1.31395
108583306	chr11:108583306:C:T	9.62028e-06	-1.51489	-1.30777	1.10213e-05	-1.5142	-1.31267
108583861	chr11:108583861:A:G	7.53993e-05	-9.99416e-11	-0.76374	9.1164e-05	-9.99416e-11	-0.714037
108583934	chr11:108583934:T:G	1.62916e-05	-1.00977	-1.28612	1.89965e-05	-0.984265	-1.29818
108584082	chr11:108584082:G:A	4.04503e-05	-9.99416e-11	-1.38646	4.64465e-05	-9.99416e-11	-1.38839
108584344	chr11:108584344:G:A	1.74944e-05	-0.859835	-1.36482	2.05571e-05	-0.832119	-1.37137
108584512	chr11:108584512:C:T	2.94947e-05	-1.47547	-0.226857	3.47712e-05	-1.51539	-0.162514
108585918	chr11:108585918:G:T	3.26114e-05	-1.5105	-0.0913745	4.03024e-05	-1.45918	-0.0711073
108586039	chr11:108586039:A:G	1.90143e-05	-0.801046	-1.3403	2.2332e-05	-0.772035	-1.34864
108586751	chr11:108586751:G:T	1.63764e-05	-1.05195	-1.23875	2.08393e-05	-0.949416	-1.24044
108586811	chr11:108586811:A:G	5.46531e-05	-9.99416e-11	-1.08553	6.26424e-05	-9.99416e-11	-1.08925
108586902	chr11:108586902:C:T	0.000178816	-0.170832	0.270651	0.000187319	-0.278874	0.284993
108586948	chr11:108586948:C:T	7.86481e-05	-1.37187	0.650312	8.50689e-05	-1.47709	0.693855
108587096	chr11:108587096:A:C	6.48318e-05	-1.40746	0.492713	7.12832e-05	-1.49432	0.534283
108587164	chr11:108587164:G:T	1.19262e-05	-1.20574	-1.40207	1.40034e-05	-1.1877	-1.3997
108587219	chr11:108587219:C:G	4.32741e-05	-9.99416e-11	-1.31898	4.99054e-05	-9.99416e-11	-1.31657
108587417	chr11:108587417:G:C	6.94999e-05	-1.3688	0.523588	7.49971e-05	-1.47558	0.566336
108587466	chr11:108587466:G:A	8.66881e-05	-9.99416e-11	-0.624221	9.80937e-05	-9.99416e-11	-0.640774
108587596	chr11:108587596:A:G	1.38218e-05	-1.17424	-1.28605	1.83308e-05	-1.04217	-1.27594
108587625	chr11:108587625:C:T	8.51039e-05	-1.36376	0.721093	9.18345e-05	-1.47292	0.766211
108587683	chr11:108587683:G:A	2.67847e-05	-1.01199	-0.786719	2.79342e-05	-1.17451	-0.722329
108587806	chr11:108587806:A:G	1.37647e-05	-1.09838	-1.36605	1.82602e-05	-0.96086	-1.36111
108587816	chr11:108587816:G:A	0.000260381	-0.0936589	0.569268	0.000271678	-0.207412	0.585334
108587934	chr11:108587934:G:A	0.000213514	-9.99416e-11	0.277164	0.000264261	-9.99416e-11	0.35024
108588008	chr11:108588008:C:T	3.96739e-05	-9.99416e-11	-1.40584	4.56576e-05	-9.99416e-11	-1.40553
108588152	chr11:108588152:T:A	6.60906e-05	-9.99416e-11	-0.895512	7.96944e-05	-9.99416e-11	-0.848497
108588166	chr11:108588166:T:C	1.35873e-05	-1.11297	-1.36443	1.79911e-05	-0.977451	-1.35937
108589370	chr11:108589370:C:G	0.000237962	-0.172612	0.558184	0.000249259	-0.281742	0.573539
108589560	chr11:108589560:C:T	0.000196821	-9.99416e-11	0.195754	0.000232711	-9.99416e-11	0.2231
108589721	chr11:108589721:A:T	8.87148e-05	-1.35529	0.754181	9.5403e-05	-1.46846	0.799879
108589875	chr11:108589875:G:C	1.57223e-05	-1.25278	-1.07867	1.94877e-05	-1.12819	-1.12872
108589953	chr11:108589953:G:T	0.000190201	-1.21806	1.3796	0.000224479	-1.33917	1.52626
108590045	chr11:108590045:C:T	1.66546e-05	-1.51064	-0.763217	1.8597e-05	-1.51082	-0.792879
108590637	chr11:108590637:A:T	1.46589e-05	-1.19812	-1.20337	1.88032e-05	-1.06373	-1.22894
108590684	chr11:108590684:C:T	5.37981e-05	-9.99416e-11	-1.1013	6.1977e-05	-9.99416e-11	-1.09993
108590890	chr11:108590890:C:T	0.000300168	-0.0717549	0.689558	0.00031292	-0.186368	0.70562
108591145	chr11:108591145:T:G	4.7877e-05	-9.99416e-11	-1.2179	5.57005e-05	-9.99416e-11	-1.20671
108591221	chr11:108591221:C:T	9.8721e-05	-9.99416e-11	-0.49424	0.000113122	-9.99416e-11	-0.498226
108591379	chr11:108591379:G:A	2.28089e-05	-1.16795	-0.791435	3.07883e-05	-1.03079	-0.768771
108591388	chr11:108591388:G:A	4.33017e-05	-9.99416e-11	-1.31835	4.96823e-05	-9.99416e-11	-1.32105
108591810	chr11:108591810:T:C	1.30811e-05	-1.12896	-1.38641	1.72564e-05	-0.995548	-1.38297
108592098	chr11:108592098:T:C	0.000104716	-9.99416e-11	-0.435283	0.000119973	-9.99416e-11	-0.439428
108592141	chr11:108592141:C:T	4.10059e-05	-9.99416e-11	-1.37282	4.70787e-05	-9.99416e-11	-1.37487
108592407	chr11:108592407:G:C	0.000176111	0.0845743	-3.91713e-10	0.000179529	-0.0363599	-3.91713e-10
108592582	chr11:108592582:T:G	0.000218194	-0.0940163	0.392864	0.000227743	-0.206254	0.407777
108592606	chr11:108592606:A:G	1.74423e-05	-1.51474	-0.712897	2.13299e-05	-1.47667	-0.689916
108593235	chr11:108593235:A:C	5.64998e-05	-9.99416e-11	-1.0523	6.59953e-05	-9.99416e-11	-1.03711
108593259	chr11:108593259:C:A	0.000403732	-1.35366	2.26787	0.000442687	-1.46727	2.33343
108593482	chr11:108593482:T:C	0.000183624	-1.15458	1.28093	0.000211861	-1.29196	1.4212
108594072	chr11:108594072:C:G	1.28459e-05	-1.13003	-1.40349	1.51234e-05	-1.10883	-1.40162
108594329	chr11:108594329:C:T	4.61322e-05	-9.99416e-11	-1.25503	5.31616e-05	-9.99416e-11	-1.25336
108594855	chr11:108594855:C:T	5.59821e-05	-9.99416e-11	-1.06151	6.46477e-05	-9.99416e-11	-1.05774
108595667	chr11:108595667:C:A	2.23451e-05	-0.755059	-1.22487	2.85557e-05	-0.671114	-1.20372
108595702	chr11:108595702:G:T	1.32642e-05	-1.09805	-1.40342	1.56261e-05	-1.07622	-1.40153
108595869	chr11:108595869:A:G	6.34947e-05	-0.935582	-3.91713e-10	6.84477e-05	-1.00063	-3.91713e-10
108595924	chr11:108595924:G:A	9.22339e-06	-1.46212	-1.40267	1.1131e-05	-1.41734	-1.39962
108596018	chr11:108596018:A:G	9.38741e-06	-1.45283	-1.39434	1.13905e-05	-1.40489	-1.38902
108596029	chr11:108596029:G:A	4.22389e-05	-9.99416e-11	-1.3432	4.8484e-05	-9.99416e-11	-1.34546
108596051	chr11:108596051:A:C	1.14165e-05	-1.26159	-1.38989	1.41756e-05	-1.18531	-1.38987
108596086	chr11:108596086:T:C	2.77487e-05	-1.01761	-0.74574	2.88822e-05	-1.18232	-0.681154
108596126	chr11:108596126:C:T	5.22005e-05	-9.99416e-11	-1.13145	6.02499e-05	-9.99416e-11	-1.1282
108596141	chr11:108596141:G:A	0.000172427	-9.99416e-11	0.0634349	0.000201626	-9.99416e-11	0.0797156
108596247	chr11:108596247:G:A	0.00026431	-9.99416e-11	0.490586	0.000313321	-9.99416e-11	0.52053
108596559	chr11:108596559:C:T	0.000158119	-9.99416e-11	-0.0231932	0.000185601	-9.99416e-11	-0.00309865
108596667	chr11:108596667:C:A	5.21876e-05	-1.48521	0.353515	5.97532e-05	-1.51415	0.377674
108597059	chr11:108597059:A:C	4.78226e-05	-9.99416e-11	-1.21904	5.47082e-05	-9.99416e-11	-1.22468
108597078	chr11:108597078:C:T	5.42902e-05	-9.99416e-11	-1.0922	6.33265e-05	-9.99416e-11	-1.07839
108597237	chr11:108597237:G:A	9.40533e-06	-1.44312	-1.40214	1.1429e-05	-1.39165	-1.3989
108597329	chr11:108597329:G:C	9.29029e-06	-1.45365	-1.40392	1.12444e-05	-1.40542	-1.40141
108597541	chr11:108597541:C:T	5.57765e-05	-9.99416e-11	-1.06519	6.36976e-05	-9.99416e-11	-1.07255
108598005	chr11:108598005:T:TA	0.000205057	-9.99416e-11	0.236752	0.000228795	-9.99416e-11	0.20613
108598041	chr11:108598041:A:G	1.80138e-05	-1.24735	-0.948047	2.38392e-05	-1.12997	-0.925398
108598154	chr11:108598154:T:C	0.000959513	-9.99416e-11	1.77989	0.00116239	-9.99416e-11	1.83153
108598536	chr11:108598536:CAG:C	9.29281e-06	-1.45421	-1.40308	1.12486e-05	-1.40625	-1.4002
108598787	chr11:108598787:G:T	5.04626e-05	-9.99416e-11	-1.16531	5.82722e-05	-9.99416e-11	-1.16157
108599452	chr11:108599452:T:A	5.43108e-05	-9.99416e-11	-1.09182	6.2572e-05	-9.99416e-11	-1.09038
108599504	chr11:108599504:T:A	1.39583e-05	-1.47522	-0.975243	1.66971e-05	-1.43278	-0.97868
108599723	chr11:108599723:A:G	5.33571e-05	-9.99416e-11	-1.10953	6.16063e-05	-9.99416e-11	-1.10593
108600051	chr11:108600051:G:A	4.77983e-05	-9.99416e-11	-1.21955	5.55603e-05	-9.99416e-11	-1.20923
108600112	chr11:108600112:G:A	5.40388e-05	-9.99416e-11	-1.09684	6.2256e-05	-9.99416e-11	-1.09544
108600121	chr11:108600121:G:A	5.19363e-05	-9.99416e-11	-1.13652	5.99456e-05	-9.99416e-11	-1.13326
108600140	chr11:108600140:T:C	0.000141194	-0.136406	-3.91713e-10	0.000145699	-0.245153	-3.91713e-10
108600481	chr11:108600481:A:T	1.84886e-05	-1.25192	-0.917466	2.44912e-05	-1.13507	-0.893318
108600601	chr11:108600601:A:T	9.69087e-06	-1.40938	-1.40597	1.18568e-05	-1.34852	-1.40527
108600926	chr11:108600926:G:C	1.37848e-05	-1.27929	-1.18368	1.70848e-05	-1.16424	-1.22427
108601033	chr11:108601033:A:G	4.0777e-05	-9.99416e-11	-1.37842	4.68282e-05	-9.99416e-11	-1.38021
108601070	chr11:108601070:C:T	9.33348e-05	-9.99416e-11	-0.550346	0.000107029	-9.99416e-11	-0.553601
108601148	chr11:108601148:A:G	1.08958e-05	-1.30438	-1.39378	1.34361e-05	-1.23497	-1.39378
108601548	chr11:108601548:C:T	1.32812e-05	-1.26459	-1.2356	1.64256e-05	-1.18998	-1.23788
108601651	chr11:108601651:G:A	9.86845e-05	-9.99416e-11	-0.49461	0.000120589	-9.99416e-11	-0.434306
108601727	chr11:108601727:CTTTCTTTCTTTTCT:C	5.46035e-05	-9.99416e-11	-1.08644	6.29127e-05	-9.99416e-11	-1.08495
108602245	chr11:108602245:T:C	4.09168e-05	-1.375	-3.91713e-10	4.87909e-05	-1.33915	-3.91713e-10
108602308	chr11:108602308:G:T	2.55653e-05	-0.973029	-0.872274	3.29934e-05	-0.921032	-0.809358
108602694	chr11:108602694:G:A	4.15975e-05	-9.99416e-11	-1.3585	4.80584e-05	-9.99416e-11	-1.35428
108602760	chr11:108602760:A:G	4.08466e-05	-1.37671	-3.91713e-10	4.48328e-05	-1.42376	-3.91713e-10
108603425	chr11:108603425:A:G	4.08064e-05	-9.99416e-11	-1.3777	4.69249e-05	-9.99416e-11	-1.37815
108603505	chr11:108603505:C:T	6.31909e-05	-9.99416e-11	-0.940378	7.58902e-05	-9.99416e-11	-0.897409
108603600	chr11:108603600:T:A	1.43146e-05	-1.11634	-1.30892	1.74367e-05	-1.07625	-1.29187
108603748	chr11:108603748:G:A	4.55527e-05	-9.99416e-11	-1.26767	5.25285e-05	-9.99416e-11	-1.26534
108603975	chr11:108603975:G:A	4.39855e-05	-9.99416e-11	-1.30268	5.0956e-05	-9.99416e-11	-1.29573
108603995	chr11:108603995:T:A	7.22397e-05	-9.99416e-11	-0.806549	8.26664e-05	-9.99416e-11	-0.811884
108603996	chr11:108603996:G:A	1.36791e-05	-1.15822	-1.31245	1.66167e-05	-1.1206	-1.29569
108604061	chr11:108604061:T:C	0.000162174	-9.99416e-11	0.0021307	0.000199489	-9.99416e-11	0.0690626
108604120	chr11:108604120:G:A	3.89813e-05	-1.43038	0.00692208	4.16934e-05	-1.49003	-0.00632196
108604121	chr11:108604121:G:C	0.000103801	-9.99416e-11	-0.444061	0.000118943	-9.99416e-11	-0.448051
108604537	chr11:108604537:C:T	5.12737e-05	-9.99416e-11	-1.14936	5.96847e-05	-9.99416e-11	-1.13762
108604561	chr11:108604561:A:G	1.34135e-05	-1.43122	-1.05905	1.52168e-05	-1.49353	-1.01077
108604660	chr11:108604660:A:G	4.05785e-05	-9.99416e-11	-1.3833	4.66053e-05	-9.99416e-11	-1.38498
108604806	chr11:108604806:G:A	2.45007e-05	-0.695859	-1.19198	2.60507e-05	-0.7811	-1.18555
108604950	chr11:108604950:C:T	8.08771e-05	-9.99416e-11	-0.693608	9.15842e-05	-9.99416e-11	-0.709438
108605093	chr11:108605093:A:G	7.48385e-05	-1.32211	0.550907	8.71689e-05	-1.42501	0.666162
108605123	chr11:108605123:C:T	1.27541e-05	-1.4936	-1.04708	1.50389e-05	-1.51562	-1.00043
108605253	chr11:108605253:A:G	2.56256e-05	-1.24849	-0.594459	2.76917e-05	-1.39068	-0.514878
108605483	chr11:108605483:G:A	2.26883e-05	-0.689134	-1.27556	2.40794e-05	-0.774545	-1.27079
108605734	chr11:108605734:T:C	1.15022e-05	-1.48718	-1.15682	1.3398e-05	-1.5152	-1.11639
108606131	chr11:108606131:C:T	2.1405e-05	-1.50742	-0.515491	2.69186e-05	-1.50549	-0.428392
108606307	chr11:108606307:C:A	4.30245e-05	-9.99416e-11	-1.32477	4.94066e-05	-9.99416e-11	-1.32661
108606766	chr11:108606766:T:C	2.74765e-05	-1.15258	-0.620631	3.38631e-05	-1.14232	-0.562055
108607320	chr11:108607320:C:A	5.65945e-05	-0.833273	-0.217353	6.52995e-05	-0.917338	-0.130374
108607976	chr11:108607976:A:G	9.45273e-06	-1.48098	-1.35925	1.12602e-05	-1.43202	-1.3734
108608096	chr11:108608096:T:A	7.10208e-05	-1.09659	0.273025	8.87838e-05	-1.0905	0.35001
108608292	chr11:108608292:T:C	0.000188997	-9.99416e-11	0.155193	0.000234483	-9.99416e-11	0.230687
108608919	chr11:108608919:G:A	0.00139635	-9.99416e-11	2.15508	0.00166547	-9.99416e-11	2.19117
108609242	chr11:108609242:T:C	5.25248e-05	-1.12525	-3.91713e-10	5.83208e-05	-1.16074	-3.91713e-10
108609251	chr11:108609251:G:C	6.45242e-05	-9.99416e-11	-0.919498	7.59862e-05	-9.99416e-11	-0.896145
108609679	chr11:108609679:G:A	4.45269e-05	-9.99416e-11	-1.29044	5.13228e-05	-9.99416e-11	-1.28856
108610080	chr11:108610080:G:A	7.55078e-05	-9.99416e-11	-0.762302	8.93678e-05	-9.99416e-11	-0.733936
108610307	chr11:108610307:C:T	0.00179792	-9.99416e-11	2.40785	0.00211031	-9.99416e-11	2.42789
108610660	chr11:108610660:C:T	3.99126e-05	-9.99416e-11	-1.39985	4.59521e-05	-9.99416e-11	-1.3991
108611006	chr11:108611006:T:C	4.1648e-05	-9.99416e-11	-1.35728	4.80089e-05	-9.99416e-11	-1.35531
108611219	chr11:108611219:C:A	8.99633e-06	-1.48597	-1.40375	1.08139e-05	-1.43997	-1.40589
108611385	chr11:108611385:A:G	5.9993e-05	-1.1183	0.125985	7.49462e-05	-1.10924	0.199317
108611521	chr11:108611521:T:C	4.07464e-05	-0.692217	-0.686955	4.55336e-05	-0.787685	-0.620562
108611546	chr11:108611546:A:G	2.55924e-05	-1.10072	-0.743525	3.04321e-05	-1.12894	-0.682258
108612291	chr11:108612291:T:C	4.26165e-05	-1.3343	-3.91713e-10	5.1441e-05	-1.28626	-3.91713e-10
108612319	chr11:108612319:A:G	0.000143269	-9.99416e-11	-0.121813	0.000175098	-9.99416e-11	-0.0613487
108612332	chr11:108612332:C:G	4.35564e-05	-0.702209	-0.610272	4.88896e-05	-0.796628	-0.540503
108612670	chr11:108612670:G:A	6.50286e-05	-9.99416e-11	-0.911711	7.66177e-05	-9.99416e-11	-0.887868
108612711	chr11:108612711:T:C	0.000100447	-9.99416e-11	-0.476904	0.000113903	-9.99416e-11	-0.491349
108613297	chr11:108613297:C:A	9.36029e-06	-1.44919	-1.40087	1.15854e-05	-1.38256	-1.39438
108613319	chr11:108613319:C:T	7.24283e-05	-9.99416e-11	-0.803941	8.37217e-05	-9.99416e-11	-0.799199
108613404	chr11:108613404:T:C	2.39907e-05	-1.22683	-0.682039	2.9302e-05	-1.21965	-0.629392
108613408	chr11:108613408:A:G	3.97237e-05	-9.99416e-11	-1.40459	4.57173e-05	-9.99416e-11	-1.40422
108613592	chr11:108613592:C:T	5.84443e-05	-9.99416e-11	-1.01846	6.75088e-05	-9.99416e-11	-1.01444
108613942	chr11:108613942:A:C	8.78253e-06	-1.50864	-1.40514	1.02292e-05	-1.49632	-1.40513
108614553	chr11:108614553:TTCTGAAA:T	0.00011481	-1.17786	0.834601	0.000141029	-1.20566	0.927925
108614654	chr11:108614654:C:T	4.45229e-05	-1.22508	-0.0654583	5.28066e-05	-1.25041	-0.00965478
108614675	chr11:108614675:A:C	3.65959e-05	-1.25088	-0.235722	4.3354e-05	-1.275	-0.182299
108615390	chr11:108615390:T:A	7.93483e-05	-1.33937	0.626678	9.56845e-05	-1.35814	0.692499
108615685	chr11:108615685:G:A	8.9088e-05	-1.36208	0.76517	0.000106787	-1.41936	0.863497
108616015	chr11:108616015:T:C	7.74975e-05	-1.35892	0.622624	9.37125e-05	-1.37468	0.688211
108616207	chr11:108616207:TGACA:T	1.01986e-05	-1.45454	-1.30975	1.19583e-05	-1.43874	-1.30653
108616218	chr11:108616218:G:T	5.69775e-05	-9.99416e-11	-1.04388	6.51296e-05	-9.99416e-11	-1.05032
108616590	chr11:108616590:A:G	4.17436e-05	-1.15155	-0.203442	4.67606e-05	-1.24235	-0.139306
108616751	chr11:108616751:G:A	4.36037e-05	-9.99416e-11	-1.3114	5.0154e-05	-9.99416e-11	-1.3116
108616840	chr11:108616840:C:T	4.35473e-05	-9.99416e-11	-1.31269	5.03173e-05	-9.99416e-11	-1.30835
108617833	chr11:108617833:A:G	0.000113522	-9.99416e-11	-0.354546	0.000128833	-9.99416e-11	-0.368178
108617888	chr11:108617888:G:A	4.51159e-05	-1.3788	0.101499	5.64848e-05	-1.39015	0.19742
108617989	chr11:108617989:A:T	1.0133e-05	-1.49042	-1.28032	1.17489e-05	-1.48161	-1.28132
108618129	chr11:108618129:A:T	3.29588e-05	-0.687461	-0.903819	4.01854e-05	-0.676116	-0.857078
108619062	chr11:108619062:C:G	3.60853e-05	-1.44196	-0.058689	4.59131e-05	-1.44881	0.0488679
108619388	chr11:108619388:C:T	6.586e-05	-0.899752	0.00074515	8.43969e-05	-0.886831	0.0956645
108619398	chr11:108619398:A:G	5.71668e-05	-9.99416e-11	-1.04057	6.53801e-05	-9.99416e-11	-1.04648
108619427	chr11:108619427:G:A	3.34422e-05	-1.08974	-0.486979	4.18897e-05	-1.0762	-0.415455
108619878	chr11:108619878:G:C	6.71382e-05	-1.46888	0.589092	7.80647e-05	-1.46176	0.592603
108620059	chr11:108620059:G:T	3.44419e-05	-1.35948	-0.187789	4.05831e-05	-1.34281	-0.180532
108620114	chr11:108620114:C:CT	0.00306178	-9.99416e-11	2.94021	0.0037035	-9.99416e-11	2.99034
108620669	chr11:108620669:A:G	4.79541e-05	-9.99416e-11	-1.21629	5.62045e-05	-9.99416e-11	-1.1977
108620865	chr11:108620865:G:A	0.000209577	-9.99416e-11	0.258553	0.000233479	-9.99416e-11	0.226397
108621310	chr11:108621310:T:C	4.30802e-05	-9.99416e-11	-1.32348	4.98905e-05	-9.99416e-11	-1.31687
108621924	chr11:108621924:A:G	9.67778e-06	-1.5149	-1.3018	1.13501e-05	-1.50803	-1.28944
108622142	chr11:108622142:G:A	6.31006e-05	-1.43743	0.495623	8.1255e-05	-1.44717	0.618066
108622464	chr11:108622464:G:A	5.3166e-05	-1.48382	0.370702	6.86711e-05	-1.48916	0.491787
108623001	chr11:108623001:T:A	0.00271018	-9.99416e-11	2.81823	0.00327504	-9.99416e-11	2.86739
108623409	chr11:108623409:C:G	9.88514e-06	-1.49631	-1.29919	1.15254e-05	-1.45777	-1.32438
108623987	chr11:108623987:G:A	0.000114722	-9.99416e-11	-0.34403	0.000130041	-9.99416e-11	-0.358845
108624214	chr11:108624214:T:C	5.34038e-05	-9.99416e-11	-1.10866	6.29667e-05	-9.99416e-11	-1.08409
108624721	chr11:108624721:G:A	3.57934e-05	-0.744029	-0.764747	4.00702e-05	-0.810665	-0.725399
108624814	chr11:108624814:C:T	3.78339e-05	-1.24165	-0.211682	4.33025e-05	-1.31253	-0.145952
108625227	chr11:108625227:TG:T	9.71797e-06	-1.49085	-1.32171	1.14407e-05	-1.44593	-1.34359
108625404	chr11:108625404:A:G	0.000531098	-9.99416e-11	1.18841	0.0006722	-9.99416e-11	1.28386
108625630	chr11:108625630:T:G	2.00033e-05	-1.49151	-0.599131	2.47906e-05	-1.46836	-0.547868
108625911	chr11:108625911:A:C	3.99384e-05	-9.99416e-11	-1.3992	4.60381e-05	-9.99416e-11	-1.39723
108626290	chr11:108626290:C:T	0.000444431	-9.99416e-11	1.01026	0.000503111	-9.99416e-11	0.994113
108626518	chr11:108626518:G:A	1.35658e-05	-1.47519	-1.0038	1.54311e-05	-1.49567	-0.99464
108626589	chr11:108626589:C:T	1.00026e-05	-1.42004	-1.36366	1.10325e-05	-1.44981	-1.37604
108626945	chr11:108626945:A:G	9.24453e-06	-1.49817	-1.36434	1.0379e-05	-1.51311	-1.3738
108627036	chr11:108627036:T:C	4.04395e-05	-9.99416e-11	-1.38673	4.65688e-05	-9.99416e-11	-1.38576
108627347	chr11:108627347:A:G	6.08665e-05	-0.839879	-0.137976	8.03632e-05	-0.727846	-0.112295
108627625	chr11:108627625:G:A	1.18022e-05	-1.21447	-1.40378	1.41712e-05	-1.16985	-1.40563
108627785	chr11:108627785:A:G	1.76774e-05	-0.927757	-1.28649	1.74191e-05	-1.07256	-1.29657
108627892	chr11:108627892:G:A	3.67352e-05	-1.4828	-3.91713e-10	4.30962e-05	-1.46326	-3.91713e-10
108627983	chr11:108627983:A:G	0.000116624	0.952429	-1.28001	0.000110857	0.765411	-1.28387
108628261	chr11:108628261:A:T	9.56973e-05	0.871264	-1.39661	9.22722e-05	0.694206	-1.39616
108628671	chr11:108628671:A:G	0.00011315	-9.99416e-11	-0.357821	0.000130991	-9.99416e-11	-0.351569
108628772	chr11:108628772:A:G	9.00391e-05	-9.99416e-11	-0.586294	0.000104211	-9.99416e-11	-0.580278
108629089	chr11:108629089:C:T	6.8532e-05	-9.99416e-11	-0.859238	7.89909e-05	-9.99416e-11	-0.857364
108629294	chr11:108629294:A:T	3.97031e-05	-9.99416e-11	-1.40511	4.56908e-05	-9.99416e-11	-1.4048
108629313	chr11:108629313:C:T	0.000141208	1.22525	-1.36155	0.000134937	1.03788	-1.35977
108629363	chr11:108629363:G:A	4.2872e-05	-9.99416e-11	-1.32832	4.92526e-05	-9.99416e-11	-1.32973
108629832	chr11:108629832:G:A	0.000123528	-9.99416e-11	-0.270071	0.00014302	-9.99416e-11	-0.263712
108630032	chr11:108630032:A:G	1.01579e-05	-1.50546	-1.26283	1.18513e-05	-1.51021	-1.24405
108630086	chr11:108630086:C:G	3.99966e-05	-9.99416e-11	-1.39774	4.58892e-05	-9.99416e-11	-1.40047
108630373	chr11:108630373:C:T	0.000389244	1.89898	-1.02131	0.00028246	1.44419	-1.02734
108630533	chr11:108630533:T:A	6.7128e-05	-9.99416e-11	-0.879937	7.58556e-05	-9.99416e-11	-0.897865
108630566	chr11:108630566:G:A	7.6915e-05	-0.743837	-3.91713e-10	8.04796e-05	-0.838692	-3.91713e-10
108631443	chr11:108631443:T:C	4.32702e-05	-9.99416e-11	-1.31907	4.94429e-05	-9.99416e-11	-1.32588
108631460	chr11:108631460:T:A	3.97431e-05	-9.99416e-11	-1.4041	4.5747e-05	-9.99416e-11	-1.40357
108631565	chr11:108631565:T:A	9.91779e-06	-1.49804	-1.29417	1.14966e-05	-1.50435	-1.28029
108631620	chr11:108631620:A:T	0.00135442	3.51819	-1.3936	0.000828647	2.89472	-1.40163
108631706	chr11:108631706:G:A	7.60926e-05	0.423863	-1.17845	7.46069e-05	0.271068	-1.18553
108631723	chr11:108631723:T:G	8.9905e-06	-1.48564	-1.40473	1.05248e-05	-1.46833	-1.40464
108631737	chr11:108631737:A:G	0.000114143	-9.99416e-11	-0.349083	0.000132126	-9.99416e-11	-0.342937
108631822	chr11:108631822:A:T	4.84829e-05	-9.99416e-11	-1.20533	5.4893e-05	-9.99416e-11	-1.22131
108631991	chr11:108631991:G:A	8.55918e-05	0.757268	-1.39422	8.29707e-05	0.585284	-1.39349
108632045	chr11:108632045:T:G	5.28998e-05	-1.11814	-3.91713e-10	6.04865e-05	-1.12428	-3.91713e-10
108632264	chr11:108632264:C:G	4.45338e-05	-9.99416e-11	-1.29029	5.08346e-05	-9.99416e-11	-1.29812
108632521	chr11:108632521:C:T	3.65121e-05	-1.48889	-3.91713e-10	4.24198e-05	-1.47908	-3.91713e-10
108632819	chr11:108632819:G:T	4.51619e-05	-9.99416e-11	-1.27628	5.15276e-05	-9.99416e-11	-1.28458
108632840	chr11:108632840:T:A	6.37602e-05	0.438091	-1.3695	6.26948e-05	0.279812	-1.36823
108632945	chr11:108632945:C:A	0.000105856	0.960251	-1.38471	0.000102266	0.784587	-1.38371
108633212	chr11:108633212:G:A	9.76693e-05	-9.99416e-11	-0.504951	0.000111383	-9.99416e-11	-0.513726
108633548	chr11:108633548:T:C	4.80986e-05	-9.99416e-11	-1.21329	5.47907e-05	-9.99416e-11	-1.22318
108633710	chr11:108633710:A:C	1.22323e-05	-1.46046	-1.122	1.42426e-05	-1.47126	-1.0992
108633769	chr11:108633769:TGGGTG:T	0.000187675	-9.99416e-11	0.148172	0.00021807	-9.99416e-11	0.15812
108633775	chr11:108633775:A:C	0.000190288	-9.99416e-11	0.162001	0.000221086	-9.99416e-11	0.171855
108633789	chr11:108633789:C:T	0.000160906	-9.99416e-11	-0.0057197	0.000186873	-9.99416e-11	0.0037348
108634042	chr11:108634042:G:A	5.16694e-05	-9.99416e-11	-1.14167	6.01471e-05	-9.99416e-11	-1.1299
108634200	chr11:108634200:A:G	4.47399e-05	-1.28567	-3.91713e-10	4.88937e-05	-1.33705	-3.91713e-10
108635280	chr11:108635280:A:G	1.15594e-05	-1.51562	-1.12342	1.33392e-05	-1.51349	-1.1225
108636722	chr11:108636722:A:C	4.18796e-05	-9.99416e-11	-1.35174	4.78922e-05	-9.99416e-11	-1.35774
108637131	chr11:108637131:C:A	3.98185e-05	-9.99416e-11	-1.40221	4.57552e-05	-9.99416e-11	-1.40339
108637194	chr11:108637194:A:G	0.000107678	0.868745	-1.27614	0.00010579	0.716258	-1.28149
108637510	chr11:108637510:G:A	1.49413e-05	-1.07365	-1.30876	1.50287e-05	-1.19918	-1.31755
108637757	chr11:108637757:G:A	6.22211e-05	-9.99416e-11	-0.955845	6.98566e-05	-9.99416e-11	-0.980252
108637928	chr11:108637928:C:T	9.89559e-05	-9.99416e-11	-0.491864	0.000113219	-9.99416e-11	-0.497376
108638012	chr11:108638012:A:T	0.000118836	0.742594	-1.05139	0.000115581	0.585061	-1.06179
108638026	chr11:108638026:C:A	9.63533e-06	-1.4958	-1.3253	1.10536e-05	-1.50043	-1.32351
108638293	chr11:108638293:GT:G	4.21086e-05	-9.99416e-11	-1.34629	4.84065e-05	-9.99416e-11	-1.34706
108638430	chr11:108638430:T:C	0.000110203	-9.99416e-11	-0.384216	0.000127776	-9.99416e-11	-0.376418
108639027	chr11:108639027:A:G	0.000834194	3.03547	-1.39554	0.000508305	2.38911	-1.38473
108639032	chr11:108639032:A:C	9.98687e-06	-1.38512	-1.40015	1.06871e-05	-1.45791	-1.39975
108639058	chr11:108639058:C:T	6.79508e-05	-9.99416e-11	-0.867755	7.95507e-05	-9.99416e-11	-0.850302
108639138	chr11:108639138:C:T	5.78936e-05	-1.02793	-3.91713e-10	7.24768e-05	-0.94343	-3.91713e-10
108639279	chr11:108639279:G:A	1.01811e-05	-1.36719	-1.39882	1.08319e-05	-1.44586	-1.39834
108639834	chr11:108639834:G:C	8.96171e-06	-1.4888	-1.40478	1.02095e-05	-1.4975	-1.40587
108639954	chr11:108639954:C:T	4.09666e-05	-9.99416e-11	-1.37378	4.69493e-05	-9.99416e-11	-1.37763
108639955	chr11:108639955:G:A	0.000210456	1.66321	-1.40047	0.000152964	1.20442	-1.40091
108640207	chr11:108640207:G:A	4.76003e-05	-9.99416e-11	-1.2237	5.51834e-05	-9.99416e-11	-1.21603
108640282	chr11:108640282:C:T	3.99635e-05	-9.99416e-11	-1.39857	4.5858e-05	-9.99416e-11	-1.40115
108640336	chr11:108640336:G:A	0.000929131	3.15195	-1.40424	0.000557835	2.49593	-1.39856
108640562	chr11:108640562:C:G	9.78469e-05	-9.99416e-11	-0.503135	0.000110148	-9.99416e-11	-0.52487
108640695	chr11:108640695:C:G	1.04115e-05	-1.35934	-1.38429	1.10459e-05	-1.44064	-1.384
108640870	chr11:108640870:G:A	4.07912e-05	-9.99416e-11	-1.37807	4.68592e-05	-9.99416e-11	-1.37955
108641466	chr11:108641466:A:G	1.96778e-05	-1.22563	-0.881423	1.9988e-05	-1.33337	-0.898191
108641835	chr11:108641835:C:T	6.75842e-05	-9.99416e-11	-0.873164	7.8391e-05	-9.99416e-11	-0.864988
108642369	chr11:108642369:A:G	0.000243114	-9.99416e-11	0.406991	0.000278763	-9.99416e-11	0.403664
108642862	chr11:108642862:T:C	1.16627e-05	-1.4897	-1.14044	1.30302e-05	-1.49778	-1.16164
108642993	chr11:108642993:A:G	0.00075548	2.75403	-1.21322	0.000458304	2.14868	-1.24784
108643245	chr11:108643245:G:A	0.000238567	1.79356	-1.40545	0.000171413	1.3231	-1.40572
108643298	chr11:108643298:C:T	4.70055e-05	-9.99416e-11	-1.23627	5.35609e-05	-9.99416e-11	-1.24588
108644035	chr11:108644035:T:C	4.06938e-05	-9.99416e-11	-1.38046	4.65685e-05	-9.99416e-11	-1.38577
108644224	chr11:108644224:C:T	0.00106781	3.29171	-1.40488	0.000630909	2.62633	-1.40586
108644281	chr11:108644281:T:C	5.69933e-05	-9.99416e-11	-1.0436	6.66244e-05	-9.99416e-11	-1.02763
108644427	chr11:108644427:AG:A	4.82271e-05	-9.99416e-11	-1.21062	5.58445e-05	-9.99416e-11	-1.20413
108644575	chr11:108644575:G:A	0.000103278	0.587661	-1.03677	9.70963e-05	0.417615	-1.06861
108644808	chr11:108644808:C:T	4.0288e-05	-9.99416e-11	-1.39049	4.61679e-05	-9.99416e-11	-1.39441
108645069	chr11:108645069:C:A	7.3245e-05	-9.99416e-11	-0.792728	8.58143e-05	-9.99416e-11	-0.774511
108645444	chr11:108645444:AC:A	0.000874265	2.9585	-1.27165	0.00051621	2.32008	-1.30026
108645795	chr11:108645795:G:A	4.18547e-05	-1.35233	-3.91713e-10	4.90363e-05	-1.33414	-3.91713e-10
108645895	chr11:108645895:A:C	0.000228787	-9.99416e-11	0.346252	0.000262382	-9.99416e-11	0.343104
108645953	chr11:108645953:G:A	5.64243e-05	-9.99416e-11	-1.05364	6.59429e-05	-9.99416e-11	-1.03791
108646626	chr11:108646626:CAAGGCTACAGT:C	6.94787e-05	-9.99416e-11	-0.845519	8.13696e-05	-9.99416e-11	-0.827695
108646802	chr11:108646802:A:G	1.08225e-05	-1.31245	-1.39246	1.20273e-05	-1.3424	-1.39712
108647035	chr11:108647035:G:A	5.63147e-05	-9.99416e-11	-1.05558	6.47949e-05	-9.99416e-11	-1.05547
108647091	chr11:108647091:T:C	4.00367e-05	-9.99416e-11	-1.39674	4.61922e-05	-9.99416e-11	-1.39389
108647742	chr11:108647742:C:G	4.18615e-05	-9.99416e-11	-1.35217	4.81044e-05	-9.99416e-11	-1.35332
108647793	chr11:108647793:G:A	4.4177e-05	-9.99416e-11	-1.29833	5.08721e-05	-9.99416e-11	-1.29738
108648034	chr11:108648034:T:TGG	5.25142e-05	-1.12546	-3.91713e-10	6.44684e-05	-1.06052	-3.91713e-10
108648035	chr11:108648035:C:CTGAGCTGGCACACAGTAAA	5.58468e-05	-1.06393	-3.91713e-10	6.88851e-05	-0.994257	-3.91713e-10
108648217	chr11:108648217:G:C	4.7478e-05	-9.99416e-11	-1.22627	5.43884e-05	-9.99416e-11	-1.23055
108648459	chr11:108648459:T:C	9.44264e-06	-1.44306	-1.39824	1.03294e-05	-1.49364	-1.39806
108648491	chr11:108648491:T:C	9.48414e-06	-1.43909	-1.39783	1.03563e-05	-1.49145	-1.39765
108649407	chr11:108649407:A:T	0.000798645	2.91239	-1.31601	0.000476891	2.2792	-1.33861
108649710	chr11:108649710:C:T	0.000536755	2.2842	-1.08519	0.000362892	1.71691	-1.0495
108649751	chr11:108649751:A:G	0.000734057	2.84188	-1.32983	0.000441885	2.21485	-1.3505
108649877	chr11:108649877:A:G	0.00010558	-9.99416e-11	-0.42707	0.000122144	-9.99416e-11	-0.421492
108649905	chr11:108649905:C:A	0.00143635	2.99667	-0.813355	0.00078863	2.35313	-0.909529
108649913	chr11:108649913:T:G	0.000659831	2.74153	-1.33608	0.000400565	2.12201	-1.35583
108649989	chr11:108649989:G:C	0.000785618	2.98592	-1.40598	0.000477686	2.3464	-1.40414
108650501	chr11:108650501:C:A	9.42788e-05	-9.99416e-11	-0.540282	0.000110799	-9.99416e-11	-0.518979
108650592	chr11:108650592:G:T	0.000123936	-9.99416e-11	-0.266773	0.000141822	-9.99416e-11	-0.272122
108651068	chr11:108651068:G:A	1.08572e-05	-1.36002	-1.34169	1.14779e-05	-1.43966	-1.34661
108651421	chr11:108651421:C:T	4.69653e-05	-9.99416e-11	-1.23713	5.40245e-05	-9.99416e-11	-1.23726
108651703	chr11:108651703:A:G	4.32614e-05	-9.99416e-11	-1.31928	4.97301e-05	-9.99416e-11	-1.32009
108651773	chr11:108651773:G:C	0.000137399	-9.99416e-11	-0.163651	0.000154621	-9.99416e-11	-0.185717
108652007	chr11:108652007:C:T	8.93412e-06	-1.50242	-1.39424	1.02749e-05	-1.50646	-1.39053
108652111	chr11:108652111:A:G	4.10946e-05	-9.99416e-11	-1.37066	4.70929e-05	-9.99416e-11	-1.37457
108652191	chr11:108652191:AC:A	0.000188814	-9.99416e-11	0.154226	0.000216499	-9.99416e-11	0.150888
108652197	chr11:108652197:C:A	0.000187617	-9.99416e-11	0.147866	0.000215123	-9.99416e-11	0.144514
108652326	chr11:108652326:G:A	3.65516e-05	-1.48781	-3.91713e-10	4.27019e-05	-1.47245	-3.91713e-10
108652371	chr11:108652371:A:G	3.9782e-05	-9.99416e-11	-1.40312	4.5757e-05	-9.99416e-11	-1.40335
108652606	chr11:108652606:T:G	6.15197e-05	-9.99416e-11	-0.967181	7.14211e-05	-9.99416e-11	-0.958102
108652846	chr11:108652846:C:T	1.10951e-05	-1.3443	-1.33574	1.26158e-05	-1.34963	-1.34212
108653164	chr11:108653164:T:C	0.000163533	-9.99416e-11	0.010474	0.000187264	-9.99416e-11	0.00582085
108653492	chr11:108653492:G:T	0.000156079	-9.99416e-11	-0.036175	0.000176587	-9.99416e-11	-0.0528832
108653604	chr11:108653604:G:A	3.43338e-05	-1.41624	-0.134174	3.8838e-05	-1.41777	-0.149523
108653737	chr11:108653737:A:T	4.00595e-05	-9.99416e-11	-1.39617	4.61297e-05	-9.99416e-11	-1.39524
108654170	chr11:108654170:A:T	4.71634e-05	-9.99416e-11	-1.23292	5.44119e-05	-9.99416e-11	-1.23011
108655074	chr11:108655074:G:A	2.85027e-05	-1.388	-0.348538	3.23779e-05	-1.39008	-0.359138
108655192	chr11:108655192:C:A	0.000170435	0.0518145	-3.91713e-10	0.000208199	0.1118	-3.91713e-10
108655207	chr11:108655207:C:T	0.000163001	-9.99416e-11	0.0072194	0.000186685	-9.99416e-11	0.00272538
108655970	chr11:108655970:G:C	4.10156e-05	-9.99416e-11	-1.37259	4.71747e-05	-9.99416e-11	-1.37284
108656013	chr11:108656013:A:T	0.000116835	-0.325774	-3.91713e-10	0.000104837	-0.574292	-3.91713e-10
108656242	chr11:108656242:G:A	2.74541e-05	-1.47007	-0.30395	3.23767e-05	-1.47825	-0.271013
108656604	chr11:108656604:C:T	0.000282408	1.5513	-0.994482	0.000200968	1.02775	-0.951298
108656853	chr11:108656853:G:C	3.96925e-05	-9.99416e-11	-1.40537	4.56525e-05	-9.99416e-11	-1.40564
108656914	chr11:108656914:T:C	1.08401e-05	-1.41234	-1.29094	1.25032e-05	-1.41576	-1.28495
108657133	chr11:108657133:T:C	0.000237207	-9.99416e-11	0.382396	0.000292687	-9.99416e-11	0.452408
108657767	chr11:108657767:C:T	1.10181e-05	-1.34949	-1.33751	1.26781e-05	-1.35416	-1.33266
108658076	chr11:108658076:T:C	5.16729e-05	-1.22868	0.087073	5.85181e-05	-1.22502	0.0676589
108658246	chr11:108658246:G:A	5.5847e-05	0.241677	-1.3056	4.7339e-05	-0.0905077	-1.27886
108658738	chr11:108658738:T:A	2.08717e-05	-1.01141	-1.03674	2.16427e-05	-1.14709	-1.00494
108659190	chr11:108659190:A:G	1.18823e-05	-1.51526	-1.09623	1.38206e-05	-1.50541	-1.09513
108659222	chr11:108659222:C:T	4.96786e-05	-9.99416e-11	-1.18096	5.77206e-05	-9.99416e-11	-1.17108
108659461	chr11:108659461:G:GT	2.76768e-05	-0.628391	-1.13755	3.10559e-05	-0.668335	-1.12257
108660100	chr11:108660100:A:G	5.01851e-05	-9.99416e-11	-1.17082	5.78576e-05	-9.99416e-11	-1.16871
108660130	chr11:108660130:G:T	4.22799e-05	-9.99416e-11	-1.34223	4.86461e-05	-9.99416e-11	-1.34212
108660155	chr11:108660155:A:T	8.78411e-05	-9.99416e-11	-0.611009	9.97546e-05	-9.99416e-11	-0.623984
108660222	chr11:108660222:C:T	4.44317e-05	-9.99416e-11	-1.29259	5.07181e-05	-9.99416e-11	-1.30041
108660258	chr11:108660258:C:A	4.08302e-05	-9.99416e-11	-1.37712	4.69026e-05	-9.99416e-11	-1.37862
108661190	chr11:108661190:C:A	8.28508e-05	-9.99416e-11	-0.669497	9.40126e-05	-9.99416e-11	-0.683268
108662152	chr11:108662152:G:A	4.29638e-05	-9.99416e-11	-1.32618	4.91214e-05	-9.99416e-11	-1.3324
108662280	chr11:108662280:T:C	0.000113494	-9.99416e-11	-0.354786	0.000128598	-9.99416e-11	-0.370008
108662558	chr11:108662558:G:A	3.61051e-05	-1.5001	-3.91713e-10	4.20258e-05	-1.48841	-3.91713e-10
108663410	chr11:108663410:TTCTC:T	1.46195e-05	-1.11408	-1.2901	1.55707e-05	-1.18324	-1.29807
108663495	chr11:108663495:T:G	4.40857e-05	-9.99416e-11	-1.3004	5.13102e-05	-9.99416e-11	-1.28881
108663660	chr11:108663660:G:A	5.07494e-05	-9.99416e-11	-1.15964	5.87169e-05	-9.99416e-11	-1.15397
108663713	chr11:108663713:G:A	0.000860184	0.0946055	1.576	0.0010869	0.244327	1.52006
108663833	chr11:108663833:T:C	0.000574817	0.0135096	1.254	0.000726434	0.159374	1.20208
108664235	chr11:108664235:G:A	4.55591e-05	-9.99416e-11	-1.26753	5.27211e-05	-9.99416e-11	-1.26168
108664243	chr11:108664243:C:T	0.000757985	0.196041	1.34809	0.000968167	0.35469	1.29402
108664313	chr11:108664313:G:A	1.48067e-05	-1.08049	-1.31096	1.573e-05	-1.15275	-1.31838
108664620	chr11:108664620:G:A	4.32596e-05	-9.99416e-11	-1.31932	4.96048e-05	-9.99416e-11	-1.32261
108664897	chr11:108664897:T:G	1.25375e-05	-1.48614	-1.07168	1.45738e-05	-1.4658	-1.08167
108664910	chr11:108664910:C:T	0.00056937	0.0240255	1.23397	0.000719733	0.170772	1.18141
108664940	chr11:108664940:T:A	5.54724e-05	-9.99416e-11	-1.07065	6.50013e-05	-9.99416e-11	-1.05229
108665065	chr11:108665065:C:T	0.00192881	1.04528	1.43284	0.00164572	0.914668	1.26457
108665450	chr11:108665450:G:A	0.000111063	-9.99416e-11	-0.376438	0.000124866	-9.99416e-11	-0.399451
108665554	chr11:108665554:G:T	5.24758e-05	-9.99416e-11	-1.12619	6.12797e-05	-9.99416e-11	-1.11125
108665560	chr11:108665560:A:C	0.00127257	0.774725	1.28753	0.00109788	0.651379	1.12306
108665728	chr11:108665728:G:C	4.96395e-05	-1.18175	-3.91713e-10	5.85563e-05	-1.15671	-3.91713e-10
108665812	chr11:108665812:T:C	9.13378e-05	-9.99416e-11	-0.571974	0.000104481	-9.99416e-11	-0.577692
108665883	chr11:108665883:C:G	8.25168e-05	-9.99416e-11	-0.673537	9.59716e-05	-9.99416e-11	-0.662644
108666840	chr11:108666840:G:A	9.83446e-05	0.00416822	-0.502229	0.000126259	0.151734	-0.540097
108666929	chr11:108666929:C:G	4.15869e-05	-9.99416e-11	-1.35875	4.76245e-05	-9.99416e-11	-1.36335
108667218	chr11:108667218:T:C	4.38623e-05	-9.99416e-11	-1.30548	5.07415e-05	-9.99416e-11	-1.29995
108667237	chr11:108667237:G:T	4.22527e-05	-9.99416e-11	-1.34287	4.85283e-05	-9.99416e-11	-1.34455
108667705	chr11:108667705:C:T	6.95035e-05	-9.99416e-11	-0.845162	8.26612e-05	-9.99416e-11	-0.811946
108667970	chr11:108667970:G:A	0.00010933	-9.99416e-11	-0.392165	0.000122883	-9.99416e-11	-0.415465
108668550	chr11:108668550:G:C	4.29625e-05	-9.99416e-11	-1.32621	4.91194e-05	-9.99416e-11	-1.33244
108668618	chr11:108668618:G:T	0.000104952	-9.99416e-11	-0.433039	0.000118024	-9.99416e-11	-0.455809
108668719	chr11:108668719:A:G	3.56628e-05	-1.51243	-3.91713e-10	4.0905e-05	-1.51544	-3.91713e-10
108668877	chr11:108668877:G:A	0.000449975	-0.170761	1.19341	0.000563536	-0.0324511	1.13999
108668902	chr11:108668902:T:C	5.22602e-05	-9.99416e-11	-1.1303	6.10287e-05	-9.99416e-11	-1.11535
108668907	chr11:108668907:G:A	0.000101006	-9.99416e-11	-0.471354	0.000113629	-9.99416e-11	-0.493758
108669170	chr11:108669170:T:C	3.07446e-05	-0.921162	-0.739661	3.12183e-05	-1.02473	-0.760966
108669211	chr11:108669211:A:G	6.84155e-05	0.45953	-1.32047	6.96975e-05	0.350975	-1.33351
108669775	chr11:108669775:G:A	0.00131738	0.953372	1.14349	0.00112202	0.824816	0.971377
108669777	chr11:108669777:A:C	4.45922e-05	-9.99416e-11	-1.28898	5.19247e-05	-9.99416e-11	-1.2769
108670186	chr11:108670186:G:A	1.79117e-05	-0.891581	-1.3095	1.87298e-05	-0.979688	-1.31689
108670401	chr11:108670401:A:G	0.000374679	-0.116801	0.956333	0.000472085	0.0241874	0.906276
108670647	chr11:108670647:CT:C	4.46157e-05	-9.99416e-11	-1.28845	5.19536e-05	-9.99416e-11	-1.27635
108670700	chr11:108670700:T:C	0.000653758	0.0292898	1.36691	0.000825056	0.177336	1.31142
108670889	chr11:108670889:C:T	6.53556e-05	-9.99416e-11	-0.906696	7.60539e-05	-9.99416e-11	-0.895254
108671065	chr11:108671065:C:T	4.87384e-05	-1.20007	-3.91713e-10	5.58803e-05	-1.20349	-3.91713e-10
108671313	chr11:108671313:G:A	4.25715e-05	-9.99416e-11	-1.33535	4.88594e-05	-9.99416e-11	-1.33775
108671533	chr11:108671533:A:G	9.23048e-05	-9.99416e-11	-0.561442	0.000107428	-9.99416e-11	-0.549876
108671617	chr11:108671617:C:T	0.000402399	0.0294625	0.881444	0.000509903	0.175923	0.831602
108672105	chr11:108672105:T:C	4.02461e-05	-9.99416e-11	-1.39153	4.61863e-05	-9.99416e-11	-1.39401
108672355	chr11:108672355:T:C	3.96712e-05	-9.99416e-11	-1.40591	4.56388e-05	-9.99416e-11	-1.40594
108672535	chr11:108672535:G:A	4.0078e-05	-9.99416e-11	-1.39571	4.60131e-05	-9.99416e-11	-1.39777
108673118	chr11:108673118:G:T	0.000613171	-0.0307801	1.36289	0.000770551	0.112073	1.30834
108674147	chr11:108674147:C:A	4.98694e-05	-9.99416e-11	-1.17713	5.81757e-05	-9.99416e-11	-1.16323
108674191	chr11:108674191:G:A	0.000133033	-9.99416e-11	-0.19594	0.000155322	-9.99416e-11	-0.181193
108674443	chr11:108674443:T:C	7.16365e-05	-9.99416e-11	-0.814933	8.10031e-05	-9.99416e-11	-0.832209
108674462	chr11:108674462:A:T	4.48542e-05	-9.99416e-11	-1.28312	5.13988e-05	-9.99416e-11	-1.28708
108674577	chr11:108674577:C:G	9.61078e-05	-9.99416e-11	-0.521068	0.000109919	-9.99416e-11	-0.526957
108675081	chr11:108675081:A:G	4.69081e-05	0.100765	-1.33911	4.83825e-05	0.00296878	-1.35053
108675255	chr11:108675255:A:C	0.000409508	-9.99416e-11	0.928418	0.000452309	-9.99416e-11	0.887669
108675411	chr11:108675411:T:C	0.000756788	0.154688	1.38786	0.000958853	0.305969	1.33307
108675438	chr11:108675438:CA:C	0.000668774	0.0277312	1.39118	0.000843128	0.173915	1.33651
108675486	chr11:108675486:C:T	5.19376e-05	-9.99416e-11	-1.1365	6.06407e-05	-9.99416e-11	-1.12173
108675741	chr11:108675741:A:G	0.000669608	0.0322972	1.38786	0.000845371	0.180007	1.33307
108675836	chr11:108675836:T:C	7.73738e-05	-9.99416e-11	-0.73789	9.02108e-05	-9.99416e-11	-0.724547
108675850	chr11:108675850:A:C	6.51602e-05	-9.99416e-11	-0.90969	7.67632e-05	-9.99416e-11	-0.885972
108676003	chr11:108676003:G:C	1.5538e-05	-1.2941	-1.04915	1.6612e-05	-1.35418	-1.06239
108676641	chr11:108676641:T:C	0.0004946	-9.99416e-11	1.11721	0.000546137	-9.99416e-11	1.07617
108676803	chr11:108676803:G:T	0.000389323	-9.99416e-11	0.877872	0.000430932	-9.99416e-11	0.839255
108676922	chr11:108676922:C:G	4.57571e-05	-9.99416e-11	-1.26319	5.29766e-05	-9.99416e-11	-1.25685
108677337	chr11:108677337:A:G	7.08896e-05	-9.99416e-11	-0.825415	8.2591e-05	-9.99416e-11	-0.812795
108678452	chr11:108678452:T:G	0.000392144	-0.122726	1.00782	0.00049439	0.0190181	0.957611
108679269	chr11:108679269:A:G	0.000750476	-1.28201	2.81617	0.000982167	-1.31298	2.97604
108679697	chr11:108679697:A:C	4.42578e-05	-9.99416e-11	-1.29651	5.07267e-05	-9.99416e-11	-1.30024
108679779	chr11:108679779:G:A	0.000580813	-0.100138	1.37803	0.000725933	0.0374618	1.3233
108679794	chr11:108679794:T:C	4.34667e-05	-9.99416e-11	-1.31454	4.96735e-05	-9.99416e-11	-1.32122
108680661	chr11:108680661:C:T	5.15808e-05	-9.99416e-11	-1.14339	6.01941e-05	-9.99416e-11	-1.12912
108681006	chr11:108681006:A:G	0.000248908	-1.03396	1.46451	0.000251366	-1.11119	1.4114
108681071	chr11:108681071:C:T	1.57438e-05	-1.07649	-1.2536	1.6677e-05	-1.14957	-1.26309
108681453	chr11:108681453:A:G	0.000475666	-0.190438	1.26862	0.000594989	-0.0534167	1.21526
108681684	chr11:108681684:G:T	5.51162e-05	-0.259197	-0.817898	7.12092e-05	-0.146073	-0.815002
108681885	chr11:108681885:C:T	0.000539462	-0.178921	1.38295	0.000674626	-0.0407161	1.32818
108682159	chr11:108682159:C:CA	1.06937e-05	-1.49901	-1.21788	1.2314e-05	-1.49242	-1.22354
108683886	chr11:108683886:G:C	7.39872e-05	-9.99416e-11	-0.782647	8.81403e-05	-9.99416e-11	-0.747766
108684471	chr11:108684471:A:G	0.000517075	0.679431	0.48222	0.000454617	0.558451	0.334307
108684563	chr11:108684563:G:T	0.000154096	-0.40731	0.358349	0.000192433	-0.282976	0.316025
108685263	chr11:108685263:G:A	5.57408e-05	-9.99416e-11	-1.06583	6.47441e-05	-9.99416e-11	-1.05625
108685420	chr11:108685420:C:T	0.000663553	0.012997	1.39807	0.000836192	0.158917	1.34325
108685495	chr11:108685495:C:T	4.01928e-05	-9.99416e-11	-1.39285	4.61284e-05	-9.99416e-11	-1.39527
108685534	chr11:108685534:A:G	7.89144e-05	-1.49618	0.778003	9.49268e-05	-1.48069	0.807099
108685618	chr11:108685618:C:G	0.000228573	-9.99416e-11	0.345315	0.00025022	-9.99416e-11	0.295644
108685640	chr11:108685640:AT:A	2.44129e-05	-1.07663	-0.8148	2.60694e-05	-1.15063	-0.815308
108686171	chr11:108686171:T:C	4.47669e-05	-9.99416e-11	-1.28507	5.13066e-05	-9.99416e-11	-1.28888
108686188	chr11:108686188:T:C	5.53328e-05	-9.99416e-11	-1.07317	6.47181e-05	-9.99416e-11	-1.05666
108686334	chr11:108686334:TC:T	0.000100497	-9.99416e-11	-0.47641	0.000113085	-9.99416e-11	-0.498558
108686411	chr11:108686411:C:G	3.98345e-05	-9.99416e-11	-1.4018	4.5915e-05	-9.99416e-11	-1.3999
108686849	chr11:108686849:A:G	0.000614472	-0.103043	1.43727	0.000772374	0.0404134	1.38236
108687234	chr11:108687234:A:G	0.000656396	0.669646	0.73058	0.000572414	0.550298	0.572868
108687458	chr11:108687458:T:C	0.000464582	-0.128271	1.18287	0.000584997	0.0143294	1.13058
108687513	chr11:108687513:G:A	0.000598062	-0.116378	1.42353	0.00075156	0.0265858	1.36887
108687635	chr11:108687635:T:A	4.03266e-05	-1.38953	-3.91713e-10	5.06853e-05	-1.30106	-3.91713e-10
108687636	chr11:108687636:C:G	4.03449e-05	-1.38907	-3.91713e-10	5.07155e-05	-1.30046	-3.91713e-10
108688023	chr11:108688023:C:G	4.89791e-05	-9.99416e-11	-1.19514	5.60171e-05	-9.99416e-11	-1.20104
108688326	chr11:108688326:A:G	0.000733928	0.81044	0.701432	0.000638592	0.687498	0.54507
108688826	chr11:108688826:A:G	6.20235e-05	-1.50792	0.54889	7.3951e-05	-1.49727	0.573979
108688900	chr11:108688900:A:G	4.45227e-05	-9.99416e-11	-1.29054	5.13938e-05	-9.99416e-11	-1.28718
108689826	chr11:108689826:T:C	0.000100964	-9.99416e-11	-0.47177	0.000117626	-9.99416e-11	-0.459185
108689959	chr11:108689959:T:C	6.95665e-05	-9.99416e-11	-0.844256	8.27239e-05	-9.99416e-11	-0.811187
108690013	chr11:108690013:T:C	0.000549526	-1.04314	2.26566	0.000513286	-1.15064	2.16477
108690389	chr11:108690389:C:G	4.11963e-05	-9.99416e-11	-1.36819	4.76783e-05	-9.99416e-11	-1.36222
108690555	chr11:108690555:G:A	4.17962e-05	-9.99416e-11	-1.35373	4.80074e-05	-9.99416e-11	-1.35534
108690652	chr11:108690652:C:T	4.26237e-05	-9.99416e-11	-1.33413	4.92627e-05	-9.99416e-11	-1.32953
108690921	chr11:108690921:C:T	4.29303e-05	-9.99416e-11	-1.32696	4.98789e-05	-9.99416e-11	-1.3171
108691779	chr11:108691779:G:C	7.832e-05	-9.99416e-11	-0.725735	8.90964e-05	-9.99416e-11	-0.736978
108692463	chr11:108692463:C:CA	0.000388751	-0.0528262	0.929226	0.00049119	0.090689	0.879445
108692468	chr11:108692468:C:G	0.000384385	-0.0703745	0.935481	0.000485219	0.0722648	0.88564
108692512	chr11:108692512:C:T	0.000388822	-0.0571384	0.933722	0.000491134	0.0861266	0.883894
108692559	chr11:108692559:G:A	3.99902e-05	-9.99416e-11	-1.3979	4.60547e-05	-9.99416e-11	-1.39687
108692637	chr11:108692637:A:G	4.61294e-05	-9.99416e-11	-1.25509	5.34167e-05	-9.99416e-11	-1.24857
108692802	chr11:108692802:C:T	0.000389995	-0.0541248	0.933722	0.0004927	0.089309	0.883894
108693228	chr11:108693228:T:C	0.000642152	0.671146	0.70714	0.000563057	0.553287	0.553398
108694016	chr11:108694016:G:A	0.000100563	-9.99416e-11	-0.475751	0.000114218	-9.99416e-11	-0.488589
108694024	chr11:108694024:T:C	0.000400765	-0.0312467	0.938084	0.000506765	0.113051	0.888301
108694390	chr11:108694390:G:A	0.000362214	-0.106078	0.911775	0.00045676	0.0352458	0.862215
108695791	chr11:108695791:A:G	0.000550729	0.432381	0.792324	0.000481888	0.319423	0.631592
108696165	chr11:108696165:G:T	0.000344337	-0.168475	0.923558	0.000433964	-0.0287202	0.874986
108696262	chr11:108696262:C:T	0.000106479	-9.99416e-11	-0.418595	0.000117772	-9.99416e-11	-0.457942
108696475	chr11:108696475:C:T	0.000113497	-9.99416e-11	-0.354762	0.000127646	-9.99416e-11	-0.377436
108696846	chr11:108696846:A:G	0.000306095	-0.0796986	0.717057	0.000388414	0.0648395	0.670536
108697116	chr11:108697116:G:A	0.000295239	-0.179826	0.781074	0.000372835	-0.0407495	0.735189
108697414	chr11:108697414:C:G	4.27837e-05	-9.99416e-11	-1.33038	4.92641e-05	-9.99416e-11	-1.3295
108697603	chr11:108697603:ATTTCCCTGTAT:A	1.58064e-05	-1.11112	-1.215	1.67824e-05	-1.18069	-1.22568
108697937	chr11:108697937:C:T	0.000246945	-0.304573	0.727199	0.000309465	-0.17236	0.680507
108698013	chr11:108698013:C:T	5.04338e-05	-9.99416e-11	-1.16588	5.84888e-05	-9.99416e-11	-1.15786
108698412	chr11:108698412:A:G	2.97563e-05	-1.47087	-0.222623	3.45948e-05	-1.43444	-0.24855
108698679	chr11:108698679:T:C	0.00028711	0.720827	-0.147499	0.00027724	0.61538	-0.217194
108698694	chr11:108698694:G:T	4.01551e-05	-9.99416e-11	-1.39379	4.60929e-05	-9.99416e-11	-1.39604
108698778	chr11:108698778:C:G	6.82324e-05	-0.863618	-3.91713e-10	8.64596e-05	-0.767019	-3.91713e-10
108699170	chr11:108699170:GACT:G	0.000357192	-0.176244	0.967979	0.000450062	-0.0369569	0.919646
108699287	chr11:108699287:A:G	0.000427494	-0.120523	1.09193	0.000539448	0.0224593	1.04139
108699442	chr11:108699442:A:G	7.82923e-05	-9.99416e-11	-0.726089	8.90647e-05	-9.99416e-11	-0.737333
108699736	chr11:108699736:G:A	4.30038e-05	-9.99416e-11	-1.32525	4.99697e-05	-9.99416e-11	-1.31528
108699767	chr11:108699767:G:A	0.000345485	-0.197945	0.956356	0.000435154	-0.0591428	0.908146
108699825	chr11:108699825:G:A	6.62325e-05	-0.893368	-3.91713e-10	7.79613e-05	-0.870484	-3.91713e-10
108699964	chr11:108699964:C:G	4.52378e-05	-9.99416e-11	-1.27461	5.21248e-05	-9.99416e-11	-1.27305
108700044	chr11:108700044:T:C	2.54092e-05	-0.571579	-1.27985	2.65422e-05	-0.662568	-1.28539
108700574	chr11:108700574:A:G	4.46466e-05	-9.99416e-11	-1.28776	5.11667e-05	-9.99416e-11	-1.29161
108700683	chr11:108700683:G:T	1.13091e-05	-1.49839	-1.16254	1.30735e-05	-1.48199	-1.17412
108700935	chr11:108700935:ACC:A	4.42022e-05	-9.99416e-11	-1.29776	5.0666e-05	-9.99416e-11	-1.30144
108701161	chr11:108701161:G:A	0.0108432	-9.99416e-11	4.20476	0.0120672	-9.99416e-11	4.17155
108701774	chr11:108701774:C:T	5.29061e-05	-9.99416e-11	-1.11802	6.06391e-05	-9.99416e-11	-1.12176
108701779	chr11:108701779:C:T	1.35063e-05	-1.1559	-1.32748	1.45226e-05	-1.21628	-1.33471
108701830	chr11:108701830:G:T	4.41049e-05	-9.99416e-11	-1.29997	5.05564e-05	-9.99416e-11	-1.30361
108701848	chr11:108701848:GC:G	0.000133896	-9.99416e-11	-0.189478	0.000156335	-9.99416e-11	-0.174696
108701925	chr11:108701925:A:G	0.000287272	-0.156117	0.730007	0.000363266	-0.0147739	0.683212
108702091	chr11:108702091:T:TAATC	0.000280628	-0.186511	0.737004	0.000354166	-0.0470705	0.690141
108702123	chr11:108702123:T:C	0.000286484	-0.182452	0.753596	0.00036152	-0.0429291	0.706551
108702184	chr11:108702184:T:C	8.16717e-05	-9.99416e-11	-0.683831	9.4036e-05	-9.99416e-11	-0.683018
108702749	chr11:108702749:C:T	0.000121006	-9.99416e-11	-0.290698	0.00013732	-9.99416e-11	-0.30438
108703037	chr11:108703037:G:T	4.06147e-05	-9.99416e-11	-1.38241	4.67596e-05	-9.99416e-11	-1.38168
108703338	chr11:108703338:TC:T	1.42661e-05	-1.1807	-1.24796	1.52622e-05	-1.24393	-1.25739
108703397	chr11:108703397:T:C	3.94049e-05	-1.41265	-3.91713e-10	4.87252e-05	-1.3405	-3.91713e-10
108704027	chr11:108704027:T:G	6.82122e-05	-9.99416e-11	-0.863914	7.94081e-05	-9.99416e-11	-0.852097
108704146	chr11:108704146:G:A	4.07851e-05	-1.37822	-3.91713e-10	5.0942e-05	-1.29601	-3.91713e-10
108704198	chr11:108704198:C:G	0.000158464	-9.99416e-11	-0.0210116	0.000179812	-9.99416e-11	-0.0347871
108704354	chr11:108704354:C:G	9.08618e-06	-1.51189	-1.3679	1.04483e-05	-1.50827	-1.37199
108704413	chr11:108704413:G:A	4.06699e-05	-9.99416e-11	-1.38105	4.70092e-05	-9.99416e-11	-1.37635
108704665	chr11:108704665:A:C	0.000347209	-0.175648	0.939037	0.00043739	-0.036042	0.89017
108705336	chr11:108705336:G:C	4.78534e-05	-9.99416e-11	-1.2184	5.58537e-05	-9.99416e-11	-1.20396
108705478	chr11:108705478:A:G	9.05465e-06	-1.49338	-1.38988	1.04718e-05	-1.48549	-1.39252
108705755	chr11:108705755:C:T	7.21883e-05	-9.99416e-11	-0.80726	8.1948e-05	-9.99416e-11	-0.820611
108706207	chr11:108706207:G:T	4.41684e-05	-9.99416e-11	-1.29853	5.10832e-05	-9.99416e-11	-1.29324
108706213	chr11:108706213:T:C	0.000333881	-0.112731	0.836977	0.000422493	0.0306713	0.788806
108706223	chr11:108706223:C:T	0.000408876	-0.0945881	1.02146	0.000516787	0.0500044	0.970929
108706593	chr11:108706593:G:A	4.4859e-05	-9.99416e-11	-1.28301	5.14048e-05	-9.99416e-11	-1.28696
108706919	chr11:108706919:C:T	0.000388391	-0.080209	0.955684	0.000492391	0.0649545	0.907623
108707208	chr11:108707208:C:T	0.000558512	-1.49999	2.73873	0.000730031	-1.50827	2.87466
108707320	chr11:108707320:T:C	0.000355389	-0.123424	0.9101	0.00044931	0.0197199	0.861297
108707398	chr11:108707398:C:G	2.09917e-05	-1.13636	-0.906052	2.25878e-05	-1.20452	-0.904766
108707605	chr11:108707605:G:A	0.000420343	-0.069598	1.02413	0.000531665	0.0761379	0.97318
108707954	chr11:108707954:T:C	1.44667e-05	-1.15966	-1.25503	1.54482e-05	-1.22402	-1.26519
108707986	chr11:108707986:A:G	4.35996e-05	-9.99416e-11	-1.31149	5.06132e-05	-9.99416e-11	-1.30248
108708830	chr11:108708830:A:G	3.5581e-05	-1.51473	-3.91713e-10	4.08995e-05	-1.51558	-3.91713e-10
108709104	chr11:108709104:A:G	6.78103e-05	-1.50035	0.630522	8.10509e-05	-1.48608	0.654463
108709176	chr11:108709176:G:A	1.69024e-05	-1.02918	-1.2299	1.7818e-05	-1.10597	-1.24052
108709411	chr11:108709411:C:T	0.000378516	-0.103468	0.953188	0.000479211	0.0399691	0.905475
108709461	chr11:108709461:T:C	0.000426996	0.0233289	0.946906	0.000543596	0.172696	0.898815
108709511	chr11:108709511:G:A	4.54742e-05	-9.99416e-11	-1.26939	5.20987e-05	-9.99416e-11	-1.27356
108709837	chr11:108709837:GT:G	4.7427e-05	-9.99416e-11	-1.22735	5.49589e-05	-9.99416e-11	-1.22011
108710147	chr11:108710147:T:C	4.72256e-05	-9.99416e-11	-1.2316	5.44311e-05	-9.99416e-11	-1.22976
108710199	chr11:108710199:GA:G	5.19317e-05	-9.99416e-11	-1.13661	6.02603e-05	-9.99416e-11	-1.12802
108710201	chr11:108710201:A:C	5.19317e-05	-9.99416e-11	-1.13661	6.02603e-05	-9.99416e-11	-1.12802
108711281	chr11:108711281:C:T	0.000427798	-0.0020584	0.974171	0.000543799	0.14625	0.925633
108711282	chr11:108711282:A:G	4.44493e-05	-9.99416e-11	-1.29219	5.0943e-05	-9.99416e-11	-1.29599
108711622	chr11:108711622:T:C	0.000331847	-0.0653503	0.783487	0.000420682	0.0789324	0.736247
108711838	chr11:108711838:G:A	4.47912e-05	-9.99416e-11	-1.28453	5.13286e-05	-9.99416e-11	-1.28845
108711949	chr11:108711949:A:G	0.000308299	-0.0829209	0.727454	0.000391283	0.0612655	0.68147
108711961	chr11:108711961:T:C	6.72844e-05	-9.99416e-11	-0.87761	7.84229e-05	-9.99416e-11	-0.864581
108712167	chr11:108712167:A:G	8.73626e-06	-1.5133	-1.40576	1.00855e-05	-1.51029	-1.40531
108712544	chr11:108712544:C:G	5.26762e-05	-1.51389	0.391511	6.24822e-05	-1.50786	0.416042
108712798	chr11:108712798:CACTT:C	4.08272e-05	-9.99416e-11	-1.37719	4.71069e-05	-9.99416e-11	-1.37428
108713020	chr11:108713020:A:G	5.15246e-05	0.179542	-1.32402	5.31729e-05	0.0818062	-1.33495
108713303	chr11:108713303:T:C	0.000314564	-9.99416e-11	0.664649	0.000361511	-9.99416e-11	0.663596
108713405	chr11:108713405:T:G	0.000142488	-9.99416e-11	-0.127278	0.000167602	-9.99416e-11	-0.105102
108713483	chr11:108713483:TTTTG:T	0.000108374	-9.99416e-11	-0.400951	0.00012289	-9.99416e-11	-0.415406
108714210	chr11:108714210:A:T	5.58147e-05	-1.50711	0.442613	6.66942e-05	-1.49598	0.4694
108714296	chr11:108714296:C:T	1.46105e-05	-1.15362	-1.25118	1.55857e-05	-1.21975	-1.2606
108714370	chr11:108714370:T:TG	0.000329512	-0.0659849	0.777059	0.000418038	0.0792967	0.72958
108714393	chr11:108714393:T:C	3.97089e-05	-9.99416e-11	-1.40496	4.56506e-05	-9.99416e-11	-1.40568
108714649	chr11:108714649:A:T	1.57241e-05	-1.07806	-1.25329	1.66585e-05	-1.15107	-1.2627
108714732	chr11:108714732:G:GC	4.28229e-05	-9.99416e-11	-1.32946	4.97507e-05	-9.99416e-11	-1.31967
108714747	chr11:108714747:TTA:T	4.33525e-05	-9.99416e-11	-1.31717	5.04029e-05	-9.99416e-11	-1.30665
108714830	chr11:108714830:T:C	4.41469e-05	-9.99416e-11	-1.29901	5.13782e-05	-9.99416e-11	-1.28748
108716222	chr11:108716222:G:A	0.00028034	-0.208136	0.757599	0.000353132	-0.0702833	0.710429
108716320	chr11:108716320:T:C	0.000284908	-0.253389	0.819017	0.000357846	-0.117875	0.771282
108716388	chr11:108716388:C:T	7.2966e-05	-9.99416e-11	-0.796544	8.30518e-05	-9.99416e-11	-0.807232
108717038	chr11:108717038:G:T	6.06398e-05	-9.99416e-11	-0.981586	7.05805e-05	-9.99416e-11	-0.969942
108717069	chr11:108717069:C:A	0.000155445	-1.10327	1.06303	0.00015886	-1.17424	1.01557
108717430	chr11:108717430:C:T	6.55678e-05	-9.99416e-11	-0.903454	7.56173e-05	-9.99416e-11	-0.901012
108717498	chr11:108717498:A:T	0.00101084	0.877427	0.954572	0.000868108	0.75089	0.788729
108717766	chr11:108717766:G:T	0.000137631	-9.99416e-11	-0.161964	0.00016183	-9.99416e-11	-0.140147
108718104	chr11:108718104:A:G	0.000290013	-0.219045	0.802433	0.000365024	-0.081529	0.754796
108718535	chr11:108718535:C:A	2.81979e-05	-0.872542	-0.874749	2.96252e-05	-0.963589	-0.874483
108718587	chr11:108718587:G:A	0.00108431	0.975487	0.926673	0.000929175	0.845969	0.761632
108718623	chr11:108718623:G:A	6.38775e-05	-9.99416e-11	-0.929571	7.42967e-05	-9.99416e-11	-0.918629
108718652	chr11:108718652:G:A	0.000284309	-0.243795	0.807318	0.000357215	-0.108069	0.759712
108718708	chr11:108718708:C:T	1.22977e-05	-1.48246	-1.09466	1.42817e-05	-1.46051	-1.10721
108719028	chr11:108719028:T:C	0.000216033	-9.99416e-11	0.288895	0.000248721	-9.99416e-11	0.289634
108719194	chr11:108719194:A:G	5.97232e-05	-1.49323	0.496411	7.16249e-05	-1.47645	0.521198
108719925	chr11:108719925:G:A	0.000137836	-9.99416e-11	-0.160472	0.000162074	-9.99416e-11	-0.138644
108720063	chr11:108720063:C:T	0.000104098	-9.99416e-11	-0.441208	0.000117137	-9.99416e-11	-0.463348
108720781	chr11:108720781:T:C	0.000260029	-0.219672	0.693928	0.000327606	-0.082439	0.647553
108720783	chr11:108720783:G:C	0.000106646	-9.99416e-11	-0.417025	0.000121143	-9.99416e-11	-0.429729
108720840	chr11:108720840:A:G	3.06011e-05	-1.30048	-0.365019	3.21683e-05	-1.37071	-0.385005
108721288	chr11:108721288:C:T	1.32738e-05	-1.49306	-1.00768	1.54034e-05	-1.47475	-1.01736
108721600	chr11:108721600:C:T	0.000660799	0.541774	0.865137	0.000576648	0.427432	0.703103
108721661	chr11:108721661:A:G	0.000253399	-0.239666	0.688093	0.000318918	-0.103539	0.641777
108721781	chr11:108721781:T:C	0.000644036	0.489263	0.891953	0.00056216	0.376234	0.728857
108722143	chr11:108722143:A:G	9.70227e-06	-1.48634	-1.32784	1.13937e-05	-1.47852	-1.31512
108722903	chr11:108722903:C:T	6.90921e-05	-9.99416e-11	-0.851098	8.02457e-05	-9.99416e-11	-0.841603
108723220	chr11:108723220:A:G	5.2736e-05	-9.99416e-11	-1.12124	6.11969e-05	-9.99416e-11	-1.1126
108723508	chr11:108723508:A:G	4.83831e-05	-9.99416e-11	-1.20739	5.60705e-05	-9.99416e-11	-1.20009
108723510	chr11:108723510:G:A	0.000297045	-0.248188	0.855535	0.000372404	-0.112206	0.805489
108723873	chr11:108723873:G:A	1.17796e-05	-1.47786	-1.14231	1.37005e-05	-1.45472	-1.15454
108724213	chr11:108724213:T:G	5.26552e-05	-9.99416e-11	-1.12277	6.15032e-05	-9.99416e-11	-1.10761
108724503	chr11:108724503:G:A	5.10581e-05	-1.15357	-3.91713e-10	6.19716e-05	-1.10002	-3.91713e-10
108724669	chr11:108724669:G:A	1.39268e-05	-1.15765	-1.29507	1.4888e-05	-1.22258	-1.30356
108724927	chr11:108724927:T:C	7.41223e-05	-9.99416e-11	-0.780822	8.43326e-05	-9.99416e-11	-0.791928
108725306	chr11:108725306:C:T	0.000327671	-0.202444	0.907916	0.000412119	-0.0646074	0.859223
108725492	chr11:108725492:T:C	1.35504e-05	-1.25292	-1.22721	1.45485e-05	-1.3122	-1.23701
108725732	chr11:108725732:C:A	5.20864e-05	-9.99416e-11	-1.13363	6.08194e-05	-9.99416e-11	-1.11879
108725804	chr11:108725804:A:G	4.47813e-05	-9.99416e-11	-1.28475	5.18221e-05	-9.99416e-11	-1.27888
108726262	chr11:108726262:G:A	4.86274e-05	-1.20235	-3.91713e-10	5.59018e-05	-1.2031	-3.91713e-10
108726330	chr11:108726330:A:T	8.51262e-05	-9.99416e-11	-0.642404	9.80375e-05	-9.99416e-11	-0.641346
108726663	chr11:108726663:A:G	0.00028442	-0.238747	0.80266	0.000357354	-0.103072	0.755104
108726686	chr11:108726686:T:G	4.43383e-05	-9.99416e-11	-1.29469	5.1592e-05	-9.99416e-11	-1.28333
108726820	chr11:108726820:A:G	0.000300223	-0.201936	0.819922	0.000377845	-0.0643823	0.772171
108726976	chr11:108726976:G:A	0.000292476	-0.218651	0.810494	0.000368677	-0.0796117	0.762837
108727017	chr11:108727017:T:A	0.000280525	-0.258617	0.808741	0.000352164	-0.123701	0.761103
108727955	chr11:108727955:T:G	0.000105993	-9.99416e-11	-0.423167	0.000119304	-9.99416e-11	-0.445018
108728267	chr11:108728267:T:G	7.70748e-05	-0.741762	-3.91713e-10	9.84758e-05	-0.636886	-3.91713e-10
108728641	chr11:108728641:A:G	0.000264268	-0.295568	0.785994	0.000331126	-0.163288	0.73909
108729066	chr11:108729066:T:G	9.10349e-06	-1.50922	-1.36866	1.04771e-05	-1.50477	-1.37274
108729076	chr11:108729076:G:A	1.58773e-05	-1.37134	-0.95031	1.88561e-05	-1.32812	-0.961741
108729150	chr11:108729150:C:A	4.15852e-05	-9.99416e-11	-1.35879	4.81482e-05	-9.99416e-11	-1.35241
108729266	chr11:108729266:C:T	2.85002e-05	-1.44718	-0.289448	3.04816e-05	-1.47868	-0.330895
108729555	chr11:108729555:G:A	9.03227e-05	-9.99416e-11	-0.58315	0.000100237	-9.99416e-11	-0.619161
108729771	chr11:108729771:C:T	0.000345465	-0.221939	0.980291	0.000433446	-0.0852796	0.93035
108730231	chr11:108730231:A:T	0.000313311	-0.240983	0.901642	0.000393083	-0.105483	0.852807
108730320	chr11:108730320:C:T	3.58219e-05	-1.50798	-3.91713e-10	4.09414e-05	-1.51455	-3.91713e-10
108730974	chr11:108730974:T:C	0.000100892	-9.99416e-11	-0.472486	0.00011463	-9.99416e-11	-0.484987
108731496	chr11:108731496:C:T	8.17528e-05	-9.99416e-11	-0.682838	9.0893e-05	-9.99416e-11	-0.717014
108731812	chr11:108731812:G:A	6.60652e-05	-0.895896	-3.91713e-10	8.35059e-05	-0.801779	-3.91713e-10
108731816	chr11:108731816:T:G	8.07819e-05	-9.99416e-11	-0.694785	9.30029e-05	-9.99416e-11	-0.694066
108731982	chr11:108731982:C:G	3.70266e-05	-1.4749	-3.91713e-10	4.13059e-05	-1.50569	-3.91713e-10
108731990	chr11:108731990:G:T	0.00036266	-0.131695	0.938623	0.000456115	0.00666914	0.889379
108732235	chr11:108732235:T:C	0.000378151	-0.0743628	0.923117	0.000477079	0.0669399	0.874047
108732278	chr11:108732278:G:A	4.33619e-05	-1.31696	-3.91713e-10	4.9307e-05	-1.32863	-3.91713e-10
108733329	chr11:108733329:G:A	0.000609591	-0.0235733	1.34982	0.000767692	0.119756	1.29694
108733859	chr11:108733859:G:C	8.5024e-05	-9.99416e-11	-0.643605	9.44518e-05	-9.99416e-11	-0.678606
108733861	chr11:108733861:T:C	0.000139989	-9.99416e-11	-0.144973	0.000158956	-9.99416e-11	-0.158071
108734171	chr11:108734171:T:G	0.00018151	-9.99416e-11	0.114771	0.000199414	-9.99416e-11	0.0686863
108734179	chr11:108734179:G:A	5.08347e-05	-9.99416e-11	-1.15796	5.9319e-05	-9.99416e-11	-1.14377
108734558	chr11:108734558:T:G	4.31498e-05	-9.99416e-11	-1.32186	4.94741e-05	-9.99416e-11	-1.32525
108734848	chr11:108734848:A:G	4.45834e-05	-9.99416e-11	-1.28918	5.10945e-05	-9.99416e-11	-1.29302
108735134	chr11:108735134:A:G	0.000150194	-9.99416e-11	-0.0746078	0.000168444	-9.99416e-11	-0.100091
108735362	chr11:108735362:A:T	0.000133399	-9.99416e-11	-0.193196	0.000155752	-9.99416e-11	-0.178433
108735438	chr11:108735438:A:C	4.87044e-05	-9.99416e-11	-1.20077	5.57179e-05	-9.99416e-11	-1.2064
108735461	chr11:108735461:A:G	0.000212776	-9.99416e-11	0.2737	0.000233174	-9.99416e-11	0.22509
108736039	chr11:108736039:C:T	7.76e-05	-9.99416e-11	-0.73497	9.02208e-05	-9.99416e-11	-0.724436
108736148	chr11:108736148:C:G	7.46349e-05	-9.99416e-11	-0.77393	8.43524e-05	-9.99416e-11	-0.791693
108736859	chr11:108736859:A:G	4.39118e-05	-1.30436	-3.91713e-10	5.1556e-05	-1.28403	-3.91713e-10
108736936	chr11:108736936:T:C	3.99989e-05	-9.99416e-11	-1.39769	4.60143e-05	-9.99416e-11	-1.39774
108737288	chr11:108737288:A:G	4.61835e-05	-1.25392	-3.91713e-10	5.29319e-05	-1.25769	-3.91713e-10
108738004	chr11:108738004:A:T	1.8429e-05	-0.943708	-1.2289	1.93024e-05	-1.02684	-1.23963
108738058	chr11:108738058:G:A	5.25261e-05	-9.99416e-11	-1.12523	6.10063e-05	-9.99416e-11	-1.11572
108738329	chr11:108738329:A:G	0.000301702	-0.114214	0.737115	0.000381526	0.027311	0.690171
108738437	chr11:108738437:A:G	4.15504e-05	-9.99416e-11	-1.35963	4.77295e-05	-9.99416e-11	-1.36115
108738669	chr11:108738669:G:C	4.55085e-05	-1.44106	0.17242	5.51589e-05	-1.41225	0.195775
108738781	chr11:108738781:C:G	0.000320071	-0.125519	0.807524	0.00040444	0.0159025	0.759904
108738842	chr11:108738842:G:A	8.56744e-05	-9.99416e-11	-0.635984	0.000100344	-9.99416e-11	-0.618097
108739088	chr11:108739088:G:A	4.80682e-05	-9.99416e-11	-1.21392	5.56996e-05	-9.99416e-11	-1.20672
108739720	chr11:108739720:T:G	5.27861e-05	0.241801	-1.36209	5.43298e-05	0.139631	-1.37125
108740348	chr11:108740348:A:T	1.13247e-05	-1.45662	-1.20294	1.32644e-05	-1.42816	-1.21346
108740557	chr11:108740557:A:G	1.36688e-05	-1.45515	-1.01627	1.60145e-05	-1.42669	-1.02651
108740652	chr11:108740652:T:C	0.000789836	1.58529	-3.91713e-10	0.000277338	0.398542	-3.91713e-10
108740778	chr11:108740778:C:CT	0.000332337	-0.145713	0.865324	0.000419466	-0.00480105	0.817086
108741076	chr11:108741076:G:A	0.000184299	-0.956617	1.08664	0.00018537	-1.03913	1.03478
108741236	chr11:108741236:G:GATC	0.000324973	-0.110321	0.807524	0.000411196	0.0324684	0.759904
108741428	chr11:108741428:A:G	4.62642e-05	-9.99416e-11	-1.25217	5.35796e-05	-9.99416e-11	-1.24553
108741676	chr11:108741676:T:A	0.000293763	-0.154314	0.75055	0.000371109	-0.0137516	0.703551
108741745	chr11:108741745:A:G	4.57313e-05	-9.99416e-11	-1.26375	5.26995e-05	-9.99416e-11	-1.26209
108742049	chr11:108742049:A:G	0.000375197	-0.138207	0.979121	0.000472661	0.00311749	0.928565
108742096	chr11:108742096:C:T	4.5032e-05	-9.99416e-11	-1.27917	5.15999e-05	-9.99416e-11	-1.28318
108742176	chr11:108742176:C:T	0.000372093	-0.131693	0.9643	0.000469054	0.00993558	0.914086
108742769	chr11:108742769:G:A	9.56098e-06	-1.51146	-1.31739	1.11089e-05	-1.51418	-1.30477
108743041	chr11:108743041:A:G	4.40719e-05	-9.99416e-11	-1.30072	5.05207e-05	-9.99416e-11	-1.30431
108743237	chr11:108743237:A:G	5.62043e-05	-9.99416e-11	-1.05754	6.53049e-05	-9.99416e-11	-1.04763
108743278	chr11:108743278:C:A	0.000112508	-9.99416e-11	-0.363513	0.000123908	-9.99416e-11	-0.407153
108743357	chr11:108743357:G:A	3.64788e-05	-1.48981	-3.91713e-10	4.40224e-05	-1.442	-3.91713e-10
108743375	chr11:108743375:G:A	8.56235e-05	-0.636578	-3.91713e-10	9.83628e-05	-0.638033	-3.91713e-10
108743697	chr11:108743697:G:A	4.42938e-05	-9.99416e-11	-1.29569	5.15559e-05	-9.99416e-11	-1.28403
108743852	chr11:108743852:G:A	0.000793305	1.58967	-3.91713e-10	0.000282744	0.417846	-3.91713e-10
108743923	chr11:108743923:A:G	0.000348812	-0.147551	0.915544	0.000439405	-0.00701133	0.865737
108745392	chr11:108745392:C:T	4.07205e-05	-9.99416e-11	-1.37981	4.66892e-05	-9.99416e-11	-1.38318
108745782	chr11:108745782:G:A	4.43705e-05	-9.99416e-11	-1.29396	5.08541e-05	-9.99416e-11	-1.29774
108746484	chr11:108746484:G:A	7.0079e-05	-0.836915	-3.91713e-10	8.66093e-05	-0.76529	-3.91713e-10
108746567	chr11:108746567:A:AGT	0.00028582	0.801204	-0.232381	0.000319446	0.83745	-0.297557
108747729	chr11:108747729:A:C	0.000385614	-0.214526	1.08282	0.000483193	-0.0776608	1.03138
108747930	chr11:108747930:C:T	6.57789e-05	-9.99416e-11	-0.90024	7.65485e-05	-9.99416e-11	-0.888772
108748235	chr11:108748235:A:T	7.46612e-05	-9.99416e-11	-0.773577	8.67633e-05	-9.99416e-11	-0.763513
108748273	chr11:108748273:C:T	4.4102e-05	-9.99416e-11	-1.30003	5.05523e-05	-9.99416e-11	-1.30369
108748450	chr11:108748450:G:A	4.69722e-05	-9.99416e-11	-1.23698	5.44211e-05	-9.99416e-11	-1.22995
108748888	chr11:108748888:ACTTTT:A	0.000110201	-9.99416e-11	-0.384235	0.000124967	-9.99416e-11	-0.39865
108749090	chr11:108749090:A:C	0.000446822	1.01562	-3.91713e-10	0.000521761	1.03051	-3.91713e-10
108749689	chr11:108749689:G:A	0.000111875	-9.99416e-11	-0.369157	0.000127001	-9.99416e-11	-0.382499
108750772	chr11:108750772:T:C	7.55072e-05	-1.43487	0.672558	9.14751e-05	-1.40441	0.69378
108751172	chr11:108751172:T:C	0.000114417	-9.99416e-11	-0.346688	0.000129833	-9.99416e-11	-0.360444
108751696	chr11:108751696:C:T	0.000388482	-0.0929223	0.968631	0.000488825	0.0469176	0.91839
108751755	chr11:108751755:C:T	8.20199e-05	-1.43509	0.755509	9.95745e-05	-1.40483	0.779043
108752756	chr11:108752756:A:C	0.000300089	-9.99416e-11	0.61754	0.000355453	-9.99416e-11	0.646696
108752772	chr11:108752772:G:A	6.09225e-05	-9.99416e-11	-0.976935	6.93003e-05	-9.99416e-11	-0.988247
108753139	chr11:108753139:AATGT:A	0.000394979	-0.0495708	0.941866	0.000498093	0.0921828	0.891908
108753503	chr11:108753503:A:G	4.56053e-05	-9.99416e-11	-1.26651	5.30935e-05	-9.99416e-11	-1.25464
108754228	chr11:108754228:A:G	0.000464051	-9.99416e-11	1.05346	0.000512375	-9.99416e-11	1.01236
108754271	chr11:108754271:G:A	0.000412554	0.00133805	0.93449	0.000521505	0.145317	0.884704
108754626	chr11:108754626:A:C	4.18409e-05	-9.99416e-11	-1.35266	4.80216e-05	-9.99416e-11	-1.35505
108754636	chr11:108754636:C:T	0.000801153	-1.03465	2.63416	0.000707719	-1.15209	2.48744
108755421	chr11:108755421:C:G	0.000115182	-9.99416e-11	-0.340026	0.000129533	-9.99416e-11	-0.362758
108755740	chr11:108755740:G:C	0.000800716	0.994868	0.6041	0.000694866	0.866044	0.450979
108756272	chr11:108756272:T:A	1.95271e-05	-0.712001	-1.40273	2.66092e-05	-0.541658	-1.40378
108756721	chr11:108756721:A:C	3.84981e-05	-1.43593	-3.91713e-10	4.34213e-05	-1.45575	-3.91713e-10
108756857	chr11:108756857:A:G	3.80869e-05	-1.44667	-3.91713e-10	4.49477e-05	-1.4212	-3.91713e-10
108756910	chr11:108756910:A:G	4.14529e-05	-9.99416e-11	-1.36198	4.74784e-05	-9.99416e-11	-1.36642
108757090	chr11:108757090:GGGAAGGCGCTGCTGA:G	4.49337e-05	-9.99416e-11	-1.28135	5.23264e-05	-9.99416e-11	-1.26919
108757126	chr11:108757126:C:T	4.14529e-05	-9.99416e-11	-1.36198	4.74784e-05	-9.99416e-11	-1.36642
108757148	chr11:108757148:C:T	7.84065e-05	-9.99416e-11	-0.724632	9.04442e-05	-9.99416e-11	-0.721963
108757707	chr11:108757707:A:G	7.15458e-05	-9.99416e-11	-0.816201	8.51253e-05	-9.99416e-11	-0.782573
108758715	chr11:108758715:C:A	8.39242e-05	-9.99416e-11	-0.656624	9.54181e-05	-9.99416e-11	-0.668429
108758868	chr11:108758868:A:G	5.31606e-05	-9.99416e-11	-1.11322	6.13443e-05	-9.99416e-11	-1.11019
108758897	chr11:108758897:C:T	5.48295e-05	-9.99416e-11	-1.08231	6.41037e-05	-9.99416e-11	-1.06619
108760326	chr11:108760326:TG:T	8.9817e-05	-9.99416e-11	-0.588764	0.00010459	-9.99416e-11	-0.576652
108760745	chr11:108760745:G:A	1.31225e-05	-1.28621	-1.226	1.41361e-05	-1.34195	-1.23602
108761037	chr11:108761037:C:T	2.54963e-05	-0.937021	-0.910983	2.69384e-05	-1.02195	-0.91119
108761235	chr11:108761235:C:T	4.54664e-05	-9.99416e-11	-1.26956	5.26142e-05	-9.99416e-11	-1.26371
108761540	chr11:108761540:A:G	4.57008e-05	-1.26442	-3.91713e-10	5.23678e-05	-1.2684	-3.91713e-10
108761637	chr11:108761637:G:A	4.54375e-05	-9.99416e-11	-1.2702	5.23336e-05	-9.99416e-11	-1.26906
108761980	chr11:108761980:C:T	7.60637e-05	-9.99416e-11	-0.754967	8.59276e-05	-9.99416e-11	-0.773191
108763644	chr11:108763644:T:C	8.79748e-06	-1.50612	-1.40595	1.01777e-05	-1.50078	-1.40572
108764318	chr11:108764318:A:G	3.99775e-05	-9.99416e-11	-1.39822	4.58874e-05	-9.99416e-11	-1.40051
108764928	chr11:108764928:C:T	2.21917e-05	-1.28112	-0.705705	2.32724e-05	-1.35476	-0.724672
108765608	chr11:108765608:G:C	0.000111731	-9.99416e-11	-0.370447	0.000130347	-9.99416e-11	-0.356495
108765633	chr11:108765633:A:G	2.04366e-05	-0.806787	-1.26242	2.12403e-05	-0.898637	-1.27216
108766277	chr11:108766277:C:T	0.000450039	-1.04995	2.07275	0.000402965	-1.16413	1.93628
108766328	chr11:108766328:G:A	4.28583e-05	-9.99416e-11	-1.32864	4.95287e-05	-9.99416e-11	-1.32414
108766366	chr11:108766366:C:T	2.56715e-05	-0.983235	-0.857924	2.72929e-05	-1.0631	-0.856968
108766577	chr11:108766577:CTTGTA:C	0.000156474	-9.99416e-11	-0.0336507	0.00018284	-9.99416e-11	-0.0180857
108766614	chr11:108766614:G:A	0.000107013	-9.99416e-11	-0.413584	0.000121568	-9.99416e-11	-0.426224
108766896	chr11:108766896:C:G	4.27504e-05	-9.99416e-11	-1.33116	4.96868e-05	-9.99416e-11	-1.32096
108767061	chr11:108767061:G:T	0.000158925	0.523754	-0.541858	0.000207032	0.661216	-0.555037
108767087	chr11:108767087:A:G	1.95278e-05	-0.840588	-1.27411	2.03476e-05	-0.93051	-1.28322
108767135	chr11:108767135:A:G	2.67062e-05	-1.12836	-0.673278	2.74138e-05	-1.22498	-0.690672
108767624	chr11:108767624:A:T	4.63756e-05	-1.24976	-3.91713e-10	5.26217e-05	-1.26357	-3.91713e-10
108767781	chr11:108767781:G:C	0.000101052	-9.99416e-11	-0.4709	0.000113737	-9.99416e-11	-0.492808
108768008	chr11:108768008:A:G	0.000112066	-9.99416e-11	-0.367446	0.000130721	-9.99416e-11	-0.35363
108768041	chr11:108768041:A:G	4.60174e-05	-9.99416e-11	-1.25752	5.32985e-05	-9.99416e-11	-1.25079
108768446	chr11:108768446:T:C	8.59537e-05	-0.632729	-3.91713e-10	0.000100721	-0.61434	-3.91713e-10
108768969	chr11:108768969:G:C	8.48387e-05	-9.99416e-11	-0.645786	0.00010066	-9.99416e-11	-0.614945
108769663	chr11:108769663:T:C	1.05719e-05	-1.48863	-1.23971	1.22913e-05	-1.46837	-1.24943
108770105	chr11:108770105:T:C	4.89843e-05	-9.99416e-11	-1.19504	5.60075e-05	-9.99416e-11	-1.20121
108770936	chr11:108770936:A:G	7.53249e-05	-9.99416e-11	-0.764728	8.68714e-05	-9.99416e-11	-0.762268
108770951	chr11:108770951:AT:A	8.49967e-05	-0.643925	-3.91713e-10	9.94222e-05	-0.627321	-3.91713e-10
108771630	chr11:108771630:GAGGGTTATGAGA:G	4.53223e-05	-9.99416e-11	-1.27274	5.24648e-05	-9.99416e-11	-1.26655
108771667	chr11:108771667:G:A	4.00502e-05	-9.99416e-11	-1.39641	4.61813e-05	-9.99416e-11	-1.39412
108773126	chr11:108773126:G:A	1.48179e-05	-1.15576	-1.23494	1.58058e-05	-1.22114	-1.24517
108773505	chr11:108773505:C:T	7.55847e-05	-9.99416e-11	-0.761284	9.0119e-05	-9.99416e-11	-0.725566
108774454	chr11:108774454:G:A	0.000489823	0.704241	0.403264	0.000430251	0.579301	0.258371
108774836	chr11:108774836:T:A	9.29133e-06	-1.50452	-1.35293	1.07039e-05	-1.49863	-1.35745
108774879	chr11:108774879:C:G	4.88403e-05	-9.99416e-11	-1.19798	5.58482e-05	-9.99416e-11	-1.20406
108774895	chr11:108774895:C:T	0.000133084	-0.0893878	-0.106172	0.000177759	0.0438156	-0.090084
108775097	chr11:108775097:T:C	7.13826e-05	-0.0101824	-0.808302	9.35747e-05	0.129683	-0.817619
108775449	chr11:108775449:A:G	4.68478e-05	-9.99416e-11	-1.23963	5.39934e-05	-9.99416e-11	-1.23784
108775674	chr11:108775674:T:C	0.000139128	-0.151147	-3.91713e-10	0.000117451	-0.460675	-3.91713e-10
108776313	chr11:108776313:G:T	0.000432446	-9.99416e-11	0.982919	0.000480436	-9.99416e-11	0.947998
108776377	chr11:108776377:C:T	4.01817e-05	-1.39313	-3.91713e-10	4.7413e-05	-1.3678	-3.91713e-10
108776907	chr11:108776907:A:G	4.68404e-05	-1.23979	-3.91713e-10	4.76457e-05	-1.3629	-3.91713e-10
108777430	chr11:108777430:A:G	0.000132077	-9.99416e-11	-0.203154	0.000150027	-9.99416e-11	-0.215881
108777565	chr11:108777565:C:T	6.43189e-05	-9.99416e-11	-0.922685	7.57244e-05	-9.99416e-11	-0.899596
108777698	chr11:108777698:A:G	3.84159e-05	-1.43807	-3.91713e-10	4.49639e-05	-1.42084	-3.91713e-10
108778438	chr11:108778438:T:G	0.000363168	-9.99416e-11	0.808326	0.000402464	-9.99416e-11	0.770908
108779018	chr11:108779018:A:G	7.21834e-05	-9.99416e-11	-0.807329	8.3406e-05	-9.99416e-11	-0.802976
108779273	chr11:108779273:A:G	5.64183e-05	-9.99416e-11	-1.05374	6.42005e-05	-9.99416e-11	-1.06469
108779365	chr11:108779365:G:T	0.000149959	-9.99416e-11	-0.0761773	0.000167533	-9.99416e-11	-0.105518
108780155	chr11:108780155:G:T	7.73766e-05	-9.99416e-11	-0.737854	9.05179e-05	-9.99416e-11	-0.721149
108780209	chr11:108780209:G:A	1.39812e-05	-1.48693	-0.961896	1.60869e-05	-1.46621	-0.982479
108780336	chr11:108780336:A:G	0.000142572	-9.99416e-11	-0.126693	0.000166496	-9.99416e-11	-0.111723
108780886	chr11:108780886:C:T	3.56449e-05	-1.51293	-3.91713e-10	4.12433e-05	-1.50721	-3.91713e-10
108781007	chr11:108781007:C:T	1.60785e-05	-1.14344	-1.16562	1.70998e-05	-1.2092	-1.17843
108781258	chr11:108781258:A:G	0.00014243	-9.99416e-11	-0.127686	0.000161726	-9.99416e-11	-0.14079
108781465	chr11:108781465:T:A	0.000241577	-1.19194	1.59259	0.000238018	-1.28235	1.528
108782685	chr11:108782685:G:T	6.93646e-05	-9.99416e-11	-0.847162	8.17009e-05	-9.99416e-11	-0.823632
108782790	chr11:108782790:T:G	0.000119199	-9.99416e-11	-0.305742	0.000139096	-9.99416e-11	-0.291535
108783197	chr11:108783197:AG:A	4.52157e-05	-9.99416e-11	-1.27509	5.2098e-05	-9.99416e-11	-1.27357
108783200	chr11:108783200:CTGTT:C	4.52157e-05	-9.99416e-11	-1.27509	5.2098e-05	-9.99416e-11	-1.27357
108783943	chr11:108783943:C:T	4.41631e-05	-1.44224	0.143588	5.3376e-05	-1.41363	0.1643
108784140	chr11:108784140:G:A	0.000149173	-9.99416e-11	-0.0814318	0.000174313	-9.99416e-11	-0.0658449
108784632	chr11:108784632:C:T	9.31411e-05	-0.552423	-3.91713e-10	0.000109088	-0.534541	-3.91713e-10
108784633	chr11:108784633:G:A	5.97095e-05	-9.99416e-11	-0.997048	6.93931e-05	-9.99416e-11	-0.986909
108785265	chr11:108785265:A:G	0.000184795	-9.99416e-11	0.13271	0.000222636	-9.99416e-11	0.178843
108785356	chr11:108785356:A:G	5.78029e-05	0.329324	-1.35882	5.90559e-05	0.223929	-1.37214
108785901	chr11:108785901:G:A	7.58604e-05	-9.99416e-11	-0.757643	8.9613e-05	-9.99416e-11	-0.731196
108785982	chr11:108785982:G:T	0.000206988	-9.99416e-11	0.246123	0.000238356	-9.99416e-11	0.247071
108786165	chr11:108786165:A:G	2.96404e-05	-1.21245	-0.48495	3.06792e-05	-1.29853	-0.504586
108786178	chr11:108786178:A:G	4.22347e-05	-9.99416e-11	-1.3433	4.86324e-05	-9.99416e-11	-1.34241
108786199	chr11:108786199:G:A	6.99267e-05	-9.99416e-11	-0.839091	7.99775e-05	-9.99416e-11	-0.844952
108786544	chr11:108786544:GGTGT:G	7.04931e-05	-9.99416e-11	-0.831023	8.316e-05	-9.99416e-11	-0.80593
108786780	chr11:108786780:G:C	4.03576e-05	-9.99416e-11	-1.38876	4.63014e-05	-9.99416e-11	-1.39152
108786821	chr11:108786821:G:A	3.4968e-05	-1.27926	-0.25285	3.58288e-05	-1.35747	-0.290479
108787173	chr11:108787173:A:C	4.1035e-05	-9.99416e-11	-1.37211	4.71191e-05	-9.99416e-11	-1.37402
108787348	chr11:108787348:C:T	0.000180462	0.108982	-3.91713e-10	0.000211883	0.129337	-3.91713e-10
108787537	chr11:108787537:A:T	4.18408e-05	-9.99416e-11	-1.35267	4.81492e-05	-9.99416e-11	-1.35239
108788063	chr11:108788063:G:A	4.09387e-05	-1.18591	-0.188549	4.04917e-05	-1.28007	-0.245528
108788260	chr11:108788260:G:A	0.000113991	-9.99416e-11	-0.350415	0.000129215	-9.99416e-11	-0.365219
108788450	chr11:108788450:T:C	4.56497e-05	-9.99416e-11	-1.26554	5.26282e-05	-9.99416e-11	-1.26345
108788507	chr11:108788507:T:C	4.03826e-05	-9.99416e-11	-1.38814	4.64895e-05	-9.99416e-11	-1.38747
108788577	chr11:108788577:G:C	0.000391293	-9.99416e-11	0.882919	0.000433225	-9.99416e-11	0.844561
108788674	chr11:108788674:T:C	9.65298e-05	-9.99416e-11	-0.516686	0.000112747	-9.99416e-11	-0.50155
108788690	chr11:108788690:C:T	6.47217e-05	-0.916441	-3.91713e-10	7.41401e-05	-0.920739	-3.91713e-10
108788791	chr11:108788791:C:A	0.00023395	0.71178	-0.343209	0.000209187	0.587293	-0.470759
108788797	chr11:108788797:A:G	3.54451e-05	-0.678125	-0.840428	3.66448e-05	-0.78229	-0.843134
108790012	chr11:108790012:T:C	4.51341e-05	-9.99416e-11	-1.2769	5.23749e-05	-9.99416e-11	-1.26827
108790204	chr11:108790204:A:G	6.5558e-05	-9.99416e-11	-0.903603	7.63135e-05	-9.99416e-11	-0.891847
108790248	chr11:108790248:T:TA	7.46421e-05	-9.99416e-11	-0.773833	8.7111e-05	-9.99416e-11	-0.759514
108790519	chr11:108790519:T:A	5.85913e-05	-9.99416e-11	-1.01595	6.70528e-05	-9.99416e-11	-1.02122
108790568	chr11:108790568:A:C	1.26732e-05	-1.47093	-1.07612	1.48043e-05	-1.44563	-1.08615
108790653	chr11:108790653:G:A	0.000175702	0.0822536	-3.91713e-10	0.000144352	-0.254439	-3.91713e-10
108791046	chr11:108791046:G:A	4.08635e-05	-9.99416e-11	-1.3763	4.70203e-05	-9.99416e-11	-1.37612
108791616	chr11:108791616:T:G	4.25373e-05	-9.99416e-11	-1.33616	4.91618e-05	-9.99416e-11	-1.33158
108791917	chr11:108791917:A:G	3.99805e-05	-9.99416e-11	-1.39815	4.59593e-05	-9.99416e-11	-1.39894
108792081	chr11:108792081:T:C	0.000173661	0.0705696	-3.91713e-10	0.000198838	0.0657954	-3.91713e-10
108793672	chr11:108793672:TATACA:T	0.000121585	-9.99416e-11	-0.285922	0.000136009	-9.99416e-11	-0.313974
108794486	chr11:108794486:C:G	0.000107254	0.160584	-0.571919	9.82982e-05	0.0442124	-0.682903
108794901	chr11:108794901:AC:A	1.16698e-05	-1.43948	-1.19005	1.37122e-05	-1.40723	-1.20118
108795240	chr11:108795240:C:T	4.63319e-05	-9.99416e-11	-1.25071	5.30198e-05	-9.99416e-11	-1.25603
108795518	chr11:108795518:G:A	4.26524e-05	-9.99416e-11	-1.33346	4.93145e-05	-9.99416e-11	-1.32848
108795768	chr11:108795768:T:C	8.7468e-06	-1.51504	-1.40281	1.00462e-05	-1.51562	-1.40387
108795966	chr11:108795966:T:A	0.00214662	-9.99416e-11	2.58511	0.0024311	-9.99416e-11	2.5694
108796450	chr11:108796450:G:A	0.000372338	-9.99416e-11	0.833265	0.000414035	-9.99416e-11	0.799255
108796695	chr11:108796695:C:T	6.75457e-05	-9.99416e-11	-0.873734	7.86251e-05	-9.99416e-11	-0.862006
108796780	chr11:108796780:A:G	0.000391324	-9.99416e-11	0.882998	0.000434825	-9.99416e-11	0.848248
108796798	chr11:108796798:G:A	6.76872e-05	-9.99416e-11	-0.871641	7.87918e-05	-9.99416e-11	-0.859887
108796906	chr11:108796906:T:G	7.94299e-05	-0.711663	-3.91713e-10	9.44602e-05	-0.678518	-3.91713e-10
108797036	chr11:108797036:C:G	0.000122902	-9.99416e-11	-0.275153	0.0001436	-9.99416e-11	-0.259662
108797037	chr11:108797037:T:C	5.53087e-05	-0.333383	-0.740225	7.00463e-05	-0.20253	-0.77501
108797076	chr11:108797076:C:A	0.000147845	-0.0903715	-3.91713e-10	0.000178897	-0.0398851	-3.91713e-10
108797137	chr11:108797137:A:G	0.000236186	-0.783926	1.16201	0.000265963	-0.828786	1.18545
108797795	chr11:108797795:A:C	4.50973e-05	-9.99416e-11	-1.27772	5.16478e-05	-9.99416e-11	-1.28225
108797893	chr11:108797893:T:C	8.99058e-06	-1.48438	-1.40598	1.04385e-05	-1.47538	-1.40582
108798707	chr11:108798707:A:T	0.000114632	-9.99416e-11	-0.344812	0.000136729	-9.99416e-11	-0.308696
108798717	chr11:108798717:A:G	5.93367e-05	-0.247219	-0.756092	7.55579e-05	-0.111322	-0.790476
108799383	chr11:108799383:C:T	0.000252124	-0.512818	0.956201	0.000242801	-0.506202	0.771748
108799466	chr11:108799466:G:T	0.000169418	0.0458312	-3.91713e-10	0.000194083	0.0415897	-3.91713e-10
108799647	chr11:108799647:A:G	0.000148159	-9.99416e-11	-0.0882497	0.000167672	-9.99416e-11	-0.104684
108799892	chr11:108799892:A:G	4.13057e-05	-1.36554	-3.91713e-10	4.60154e-05	-1.39772	-3.91713e-10
108799912	chr11:108799912:C:G	1.53343e-05	-1.04767	-1.30878	1.6299e-05	-1.12314	-1.31245
108800213	chr11:108800213:A:G	1.15156e-05	-1.43783	-1.20501	1.35375e-05	-1.40549	-1.21574
108800226	chr11:108800226:G:A	4.76035e-05	-9.99416e-11	-1.22363	5.51568e-05	-9.99416e-11	-1.21652
108800855	chr11:108800855:T:G	3.99202e-05	-9.99416e-11	-1.39965	4.58294e-05	-9.99416e-11	-1.40177
108801130	chr11:108801130:T:G	4.1438e-05	0.00971643	-1.37206	4.29275e-05	-0.0871072	-1.38008
108801161	chr11:108801161:T:C	1.45803e-05	-1.16516	-1.2417	1.56423e-05	-1.23013	-1.24658
108801690	chr11:108801690:C:G	3.70105e-05	-1.47534	-3.91713e-10	4.47842e-05	-1.42484	-3.91713e-10
108801693	chr11:108801693:A:G	0.00207762	-9.99416e-11	2.55244	0.00235338	-9.99416e-11	2.53691
108801784	chr11:108801784:A:G	4.24398e-05	-0.0155396	-1.32291	4.37819e-05	-0.111494	-1.33598
108801820	chr11:108801820:G:A	1.09479e-05	-1.45064	-1.24275	1.28519e-05	-1.42105	-1.25216
108801927	chr11:108801927:A:G	4.51661e-05	-9.99416e-11	-1.27619	5.21452e-05	-9.99416e-11	-1.27266
108802145	chr11:108802145:C:T	1.45282e-05	-1.09304	-1.31741	1.5522e-05	-1.16475	-1.31969
108802159	chr11:108802159:C:T	3.89007e-05	-0.0844695	-1.34106	4.02928e-05	-0.177969	-1.35255
108802239	chr11:108802239:A:G	0.000576482	1.03244	0.237965	0.000633978	1.05916	0.166161
108802481	chr11:108802481:C:T	0.00047757	-0.145717	1.22789	0.000596494	-0.00826804	1.17264
108802571	chr11:108802571:C:T	0.000116371	-0.187068	-0.142684	0.000154752	-0.0570071	-0.127866
108802917	chr11:108802917:C:T	6.86725e-05	-9.99416e-11	-0.85719	7.83532e-05	-9.99416e-11	-0.865469
108803047	chr11:108803047:C:T	6.03591e-05	-9.99416e-11	-0.986226	6.95132e-05	-9.99416e-11	-0.98518
108803057	chr11:108803057:A:G	1.33155e-05	-1.18097	-1.31665	1.43223e-05	-1.24473	-1.32015
108803147	chr11:108803147:CT:C	0.000127272	-9.99416e-11	-0.240215	0.000144181	-9.99416e-11	-0.255628
108803325	chr11:108803325:G:A	5.77556e-05	-9.99416e-11	-1.03032	6.75827e-05	-9.99416e-11	-1.01335
108804758	chr11:108804758:C:T	5.2819e-05	-9.99416e-11	-1.11967	6.09827e-05	-9.99416e-11	-1.11611
108804765	chr11:108804765:T:A	7.28948e-05	-0.14353	-0.653991	9.50209e-05	-0.00664577	-0.665954
108805776	chr11:108805776:A:T	9.44705e-05	-9.99416e-11	-0.538251	0.000109982	-9.99416e-11	-0.526383
108806252	chr11:108806252:C:T	0.000158087	-0.0233924	-3.91713e-10	0.000166391	-0.112358	-3.91713e-10
108806391	chr11:108806391:G:A	0.000173656	-9.99416e-11	0.0705375	0.00020894	-9.99416e-11	0.115349
108807968	chr11:108807968:C:T	4.42733e-05	-9.99416e-11	-1.29616	5.1229e-05	-9.99416e-11	-1.29039
108808619	chr11:108808619:C:G	0.000880368	0.478864	1.21494	0.000804419	0.365383	1.09804
108808740	chr11:108808740:A:G	0.000771452	0.450895	1.11084	0.000706832	0.338002	0.996094
108809437	chr11:108809437:T:C	1.58738e-05	-1.10397	-1.2179	1.68371e-05	-1.17457	-1.22854
108809742	chr11:108809742:A:G	0.000829491	0.54021	1.09406	0.000759117	0.425104	0.980355
108810149	chr11:108810149:T:C	3.98107e-05	-9.99416e-11	-1.4024	4.58587e-05	-9.99416e-11	-1.40113
108810188	chr11:108810188:G:A	4.38095e-05	-9.99416e-11	-1.30669	5.06639e-05	-9.99416e-11	-1.30148
108810234	chr11:108810234:C:G	0.000122515	-9.99416e-11	-0.278305	0.000137451	-9.99416e-11	-0.303429
108810339	chr11:108810339:G:A	5.85367e-05	-0.207866	-0.809019	7.66082e-05	-0.0952141	-0.792778
108810713	chr11:108810713:A:G	4.33747e-05	-9.99416e-11	-1.31666	4.94402e-05	-9.99416e-11	-1.32593
108810902	chr11:108810902:C:T	8.51085e-05	-9.99416e-11	-0.642612	9.92388e-05	-9.99416e-11	-0.629168
108811219	chr11:108811219:A:G	4.38787e-05	-9.99416e-11	-1.30511	5.06354e-05	-9.99416e-11	-1.30205
108811527	chr11:108811527:C:A	7.65628e-05	-9.99416e-11	-0.748427	9.12948e-05	-9.99416e-11	-0.712603
108811567	chr11:108811567:A:G	0.00129515	0.424192	1.65565	0.00111324	0.312557	1.47578
108811942	chr11:108811942:G:T	4.75239e-05	-9.99416e-11	-1.22531	5.54719e-05	-9.99416e-11	-1.21082
108812156	chr11:108812156:A:T	6.76728e-05	-9.99416e-11	-0.871854	7.88732e-05	-9.99416e-11	-0.858855
108813155	chr11:108813155:A:G	0.000304345	-9.99416e-11	0.631623	0.000338904	-9.99416e-11	0.599021
108813301	chr11:108813301:ACTTTAT:A	2.72805e-05	-1.51043	-0.269933	3.00773e-05	-1.51411	-0.308818
108813419	chr11:108813419:T:C	0.000122087	-0.456264	0.174463	0.000120912	-0.453227	0.0215919
108813607	chr11:108813607:G:A	4.27897e-05	-9.99416e-11	-1.33024	4.9697e-05	-9.99416e-11	-1.32075
108815167	chr11:108815167:G:A	0.000110418	-9.99416e-11	-0.382267	0.000125358	-9.99416e-11	-0.395519
108815567	chr11:108815567:T:C	0.000565089	-9.99416e-11	1.25044	0.000623426	-9.99416e-11	1.20853
108816090	chr11:108816090:A:G	3.53093e-05	-1.25451	-0.267886	3.66423e-05	-1.33356	-0.291936
108816240	chr11:108816240:C:T	0.000474193	-9.99416e-11	1.07508	0.000522482	-9.99416e-11	1.03189
108816321	chr11:108816321:A:G	4.2115e-05	-9.99416e-11	-1.34613	4.86568e-05	-9.99416e-11	-1.34191
108816621	chr11:108816621:T:C	4.12041e-05	-9.99416e-11	-1.368	4.73974e-05	-9.99416e-11	-1.36813
108816743	chr11:108816743:A:G	0.000162519	-9.99416e-11	0.00425467	0.000195878	-9.99416e-11	0.0507952
108816762	chr11:108816762:C:G	4.74073e-05	-9.99416e-11	-1.22776	5.52055e-05	-9.99416e-11	-1.21563
108817393	chr11:108817393:A:G	4.71788e-05	-9.99416e-11	-1.23259	5.36e-05	-9.99416e-11	-1.24515
108817861	chr11:108817861:G:A	4.92429e-05	-9.99416e-11	-1.18977	5.74103e-05	-9.99416e-11	-1.17647
108818390	chr11:108818390:G:C	0.000144047	-9.99416e-11	-0.1164	0.000172405	-9.99416e-11	-0.0768503
108820139	chr11:108820139:C:T	6.70156e-05	-9.99416e-11	-0.881613	7.80066e-05	-9.99416e-11	-0.869902
108820639	chr11:108820639:A:G	4.34847e-05	-9.99416e-11	-1.31413	4.95515e-05	-9.99416e-11	-1.32368
108821882	chr11:108821882:C:T	3.57902e-05	-1.50886	-3.91713e-10	4.13855e-05	-1.50377	-3.91713e-10
108821992	chr11:108821992:C:T	4.68556e-05	-9.99416e-11	-1.23947	5.39709e-05	-9.99416e-11	-1.23825
108822517	chr11:108822517:A:G	0.000610958	0.331547	0.996943	0.000538527	0.220355	0.841786
108822903	chr11:108822903:G:A	4.17791e-05	-1.35414	-3.91713e-10	4.81099e-05	-1.35321	-3.91713e-10
108822918	chr11:108822918:A:G	0.000136349	-9.99416e-11	-0.171321	0.000154797	-9.99416e-11	-0.184583
108823470	chr11:108823470:G:A	6.01943e-05	-9.99416e-11	-0.98896	7.058e-05	-9.99416e-11	-0.969949
108823713	chr11:108823713:T:G	0.000159492	-9.99416e-11	-0.0145424	0.000191033	-9.99416e-11	0.0257473
108823873	chr11:108823873:C:G	7.85604e-05	-9.99416e-11	-0.722671	9.12152e-05	-9.99416e-11	-0.713475
108824013	chr11:108824013:C:T	3.83952e-05	-1.43861	-3.91713e-10	4.60435e-05	-1.39711	-3.91713e-10
108824099	chr11:108824099:A:G	3.99372e-05	-9.99416e-11	-1.39923	4.60357e-05	-9.99416e-11	-1.39728
108824438	chr11:108824438:T:C	2.43485e-05	-0.586521	-1.30755	2.77796e-05	-0.581801	-1.32059
108824495	chr11:108824495:TTC:T	5.68256e-05	-9.99416e-11	-1.04655	6.64898e-05	-9.99416e-11	-1.02965
108824942	chr11:108824942:C:G	2.67804e-05	-0.880798	-0.91807	2.82578e-05	-0.973908	-0.91142
108825106	chr11:108825106:T:C	5.33972e-05	-9.99416e-11	-1.10878	6.23872e-05	-9.99416e-11	-1.09334
108825734	chr11:108825734:A:G	1.97973e-05	-0.880854	-1.22014	2.06222e-05	-0.969404	-1.23092
108826031	chr11:108826031:TA:T	1.83561e-05	-0.930335	-1.24624	1.92053e-05	-1.01507	-1.25644
108826404	chr11:108826404:A:G	7.4625e-05	-0.774063	-3.91713e-10	8.32899e-05	-0.80437	-3.91713e-10
108827113	chr11:108827113:G:A	3.75615e-05	-1.44228	-0.0182809	4.53427e-05	-1.41367	0.00122179
108827849	chr11:108827849:A:G	0.000149914	-9.99416e-11	-0.0764776	0.000165096	-9.99416e-11	-0.120171
108828661	chr11:108828661:G:A	1.61855e-05	-1.04131	-1.26112	1.70958e-05	-1.11739	-1.27047
108828965	chr11:108828965:A:G	7.33716e-05	-9.99416e-11	-0.791002	8.56137e-05	-9.99416e-11	-0.776851
108829143	chr11:108829143:G:A	6.74854e-05	-9.99416e-11	-0.874626	7.85544e-05	-9.99416e-11	-0.862905
108829612	chr11:108829612:C:T	7.05944e-05	-9.99416e-11	-0.829587	8.18944e-05	-9.99416e-11	-0.821266
108829997	chr11:108829997:A:G	0.000108176	-9.99416e-11	-0.402783	0.000128951	-9.99416e-11	-0.367263
108830046	chr11:108830046:A:C	1.29203e-05	-1.42988	-1.09785	1.5221e-05	-1.39621	-1.10781
108830230	chr11:108830230:C:A	6.45525e-05	-9.99416e-11	-0.919059	7.52515e-05	-9.99416e-11	-0.905861
108830764	chr11:108830764:G:A	2.44493e-05	-0.771171	-1.11877	2.67843e-05	-0.807028	-1.13185
108831013	chr11:108831013:TAAAC:T	0.000188055	0.58897	-0.438776	0.000169781	0.468147	-0.560332
108831123	chr11:108831123:G:A	0.000249973	-1.51422	1.94904	0.000325384	-1.51562	2.07393
108831235	chr11:108831235:C:A	4.04658e-05	-9.99416e-11	-1.38608	4.66926e-05	-9.99416e-11	-1.38311
108831424	chr11:108831424:A:G	0.000140461	-9.99416e-11	-0.141611	0.000159473	-9.99416e-11	-0.154819
108832207	chr11:108832207:AT:A	3.13822e-05	-0.69832	-0.941978	3.41823e-05	-0.740842	-0.954147
108832242	chr11:108832242:C:T	8.60736e-05	-0.37837	-0.252966	0.000113246	-0.272854	-0.224283
108832567	chr11:108832567:A:G	0.000401036	-0.205638	1.11315	0.000502012	-0.0691717	1.0611
108832570	chr11:108832570:C:T	3.96847e-05	-9.99416e-11	-1.40557	4.56408e-05	-9.99416e-11	-1.4059
108833026	chr11:108833026:A:G	6.44802e-05	-9.99416e-11	-0.92018	7.43363e-05	-9.99416e-11	-0.918097
108833228	chr11:108833228:C:T	0.000432129	-0.138303	1.12049	0.000541593	-0.00063588	1.06846
108833606	chr11:108833606:A:G	3.96686e-05	-9.99416e-11	-1.40598	4.56524e-05	-9.99416e-11	-1.40564
108834045	chr11:108834045:T:A	3.96881e-05	-9.99416e-11	-1.40549	4.56425e-05	-9.99416e-11	-1.40586
108835004	chr11:108835004:A:G	0.00041657	-9.99416e-11	0.945517	0.000461118	-9.99416e-11	0.906959
108835793	chr11:108835793:T:C	0.000286601	-9.99416e-11	0.571552	0.000338986	-9.99416e-11	0.599261
108835936	chr11:108835936:A:C	5.58224e-05	-1.06436	-3.91713e-10	6.28909e-05	-1.08529	-3.91713e-10
108835947	chr11:108835947:A:G	0.000122299	-0.872314	0.592248	0.00012317	-0.961428	0.548297
108835952	chr11:108835952:G:A	5.74431e-05	-9.99416e-11	-1.03574	6.69723e-05	-9.99416e-11	-1.02242
108836048	chr11:108836048:G:A	0.000123721	-9.99416e-11	-0.268507	0.000141429	-9.99416e-11	-0.274902
108836078	chr11:108836078:C:A	7.67922e-05	-9.99416e-11	-0.745435	8.84315e-05	-9.99416e-11	-0.744468
108836678	chr11:108836678:G:A	8.99638e-05	-1.12309	0.535955	9.25693e-05	-1.19217	0.493435
108836784	chr11:108836784:C:T	4.02553e-05	-1.3913	-3.91713e-10	4.51576e-05	-1.41654	-3.91713e-10
108837063	chr11:108837063:G:T	4.06447e-05	-9.99416e-11	-1.38167	4.66018e-05	-9.99416e-11	-1.38506
108837375	chr11:108837375:G:T	4.77616e-05	-9.99416e-11	-1.22032	5.47088e-05	-9.99416e-11	-1.22467
108837385	chr11:108837385:A:G	4.02272e-05	-9.99416e-11	-1.392	4.61346e-05	-9.99416e-11	-1.39513
108837472	chr11:108837472:G:T	4.10182e-05	-9.99416e-11	-1.37252	4.72612e-05	-9.99416e-11	-1.37101
108839045	chr11:108839045:T:A	5.40118e-05	0.277257	-1.37459	5.60053e-05	0.180579	-1.38183
108839679	chr11:108839679:G:A	4.55792e-05	-1.26709	-3.91713e-10	5.16216e-05	-1.28276	-3.91713e-10
108839756	chr11:108839756:G:A	0.000111658	-1.07064	0.69955	0.000114153	-1.14345	0.654296
108840383	chr11:108840383:A:G	5.86541e-05	-1.01488	-3.91713e-10	6.99727e-05	-0.978591	-3.91713e-10
108840446	chr11:108840446:A:G	5.50066e-05	-9.99416e-11	-1.07908	6.38952e-05	-9.99416e-11	-1.06945
108840953	chr11:108840953:T:C	9.20374e-05	-0.564343	-3.91713e-10	0.000107422	-0.549934	-3.91713e-10
108840955	chr11:108840955:C:G	9.15734e-05	-0.569397	-3.91713e-10	0.000106875	-0.555038	-3.91713e-10
108841010	chr11:108841010:A:G	0.000530108	0.874062	0.312481	0.000485724	0.754535	0.204408
108841771	chr11:108841771:A:G	8.30415e-05	-0.459304	-0.207894	9.78436e-05	-0.394774	-0.248552
108842170	chr11:108842170:T:C	4.71492e-05	-9.99416e-11	-1.23322	5.43426e-05	-9.99416e-11	-1.23139
108842388	chr11:108842388:AT:A	7.24104e-05	-9.99416e-11	-0.804189	8.41701e-05	-9.99416e-11	-0.793857
108843739	chr11:108843739:G:A	0.000161164	-9.99416e-11	-0.0041133	0.000193706	-9.99416e-11	0.039647
108844079	chr11:108844079:C:T	4.45504e-05	-9.99416e-11	-1.28992	5.09885e-05	-9.99416e-11	-1.2951
108844220	chr11:108844220:A:G	0.000125784	-9.99416e-11	-0.251975	0.000143794	-9.99416e-11	-0.258312
108844463	chr11:108844463:G:A	9.5712e-05	-0.437212	-0.0879832	0.000112523	-0.371566	-0.131976
108844569	chr11:108844569:C:G	3.62514e-05	-1.49606	-3.91713e-10	4.09625e-05	-1.51404	-3.91713e-10
108844792	chr11:108844792:A:G	4.00233e-05	-9.99416e-11	-1.39708	4.60049e-05	-9.99416e-11	-1.39795
108844902	chr11:108844902:A:G	0.000127706	-0.892517	0.655706	0.000128713	-0.979372	0.610257
108845177	chr11:108845177:C:T	4.87225e-05	-0.90998	-0.290419	5.02807e-05	-1.02452	-0.284553
108845276	chr11:108845276:AACTTT:A	4.52503e-05	-9.99416e-11	-1.27433	5.27148e-05	-9.99416e-11	-1.2618
108845465	chr11:108845465:T:C	4.54124e-05	-9.99416e-11	-1.27075	5.18449e-05	-9.99416e-11	-1.27844
108846399	chr11:108846399:C:T	6.3801e-05	-9.99416e-11	-0.930769	7.48569e-05	-9.99416e-11	-0.911118
108846681	chr11:108846681:G:T	0.000145795	-1.12993	1.02559	0.000149136	-1.19984	0.977999
108847021	chr11:108847021:A:G	3.44669e-05	-1.50875	-0.0377852	4.08518e-05	-1.50801	-0.00873687
108847674	chr11:108847674:T:G	5.15391e-05	-9.99416e-11	-1.1442	5.93799e-05	-9.99416e-11	-1.14274
108847965	chr11:108847965:T:C	4.19181e-05	-9.99416e-11	-1.35082	4.8411e-05	-9.99416e-11	-1.34697
108848361	chr11:108848361:G:A	4.31848e-05	-0.443659	-0.877391	5.27724e-05	-0.399074	-0.861634
108848637	chr11:108848637:A:G	9.7952e-05	-0.354298	-0.147763	0.000115615	-0.286859	-0.189568
108848980	chr11:108848980:C:T	4.56571e-05	-9.99416e-11	-1.26538	5.28586e-05	-9.99416e-11	-1.25908
108849089	chr11:108849089:T:G	9.86627e-05	-9.99416e-11	-0.494831	0.000115046	-9.99416e-11	-0.481364
108849097	chr11:108849097:T:C	9.99483e-05	-0.337882	-0.144004	0.000118021	-0.270132	-0.185699
108850640	chr11:108850640:A:C	8.41165e-05	-9.99416e-11	-0.654336	9.81563e-05	-9.99416e-11	-0.640135
108850764	chr11:108850764:G:C	7.93066e-05	-9.99416e-11	-0.713217	9.14727e-05	-9.99416e-11	-0.710655
108851015	chr11:108851015:C:A	6.1685e-05	-9.99416e-11	-0.964498	7.10371e-05	-9.99416e-11	-0.963494
108851034	chr11:108851034:A:G	4.62402e-05	-9.99416e-11	-1.25269	5.25823e-05	-9.99416e-11	-1.26432
108851202	chr11:108851202:A:G	0.00013815	-9.99416e-11	-0.158202	0.000161248	-9.99416e-11	-0.143753
108851622	chr11:108851622:G:GTTAATGTTTAACCCCTGAATGTTAACATTTTTATTTTTAT	4.31032e-05	-9.99416e-11	-1.32294	4.98202e-05	-9.99416e-11	-1.31828
108851638	chr11:108851638:T:C	6.04997e-05	-9.99416e-11	-0.9839	7.09041e-05	-9.99416e-11	-0.965368
108852721	chr11:108852721:G:A	3.98721e-05	-9.99416e-11	-1.40086	4.59862e-05	-9.99416e-11	-1.39835
108852792	chr11:108852792:T:TGTCA	6.99716e-05	-0.659861	-0.178588	7.1881e-05	-0.779118	-0.172567
108853912	chr11:108853912:G:A	3.90188e-05	-0.189995	-1.2325	4.79385e-05	-0.139877	-1.2169
108854172	chr11:108854172:A:G	5.02668e-05	-9.99416e-11	-1.16919	5.78967e-05	-9.99416e-11	-1.16804
108854974	chr11:108854974:G:GA	3.99865e-05	-9.99416e-11	-1.398	4.60363e-05	-9.99416e-11	-1.39727
108855382	chr11:108855382:A:T	8.72269e-05	-9.99416e-11	-0.618025	9.92032e-05	-9.99416e-11	-0.629526
108855606	chr11:108855606:T:C	9.13512e-06	-1.51548	-1.35893	1.05756e-05	-1.51423	-1.35391
108855607	chr11:108855607:G:A	8.50884e-05	-9.99416e-11	-0.642847	9.67986e-05	-9.99416e-11	-0.654064
108856303	chr11:108856303:G:A	9.63039e-06	-1.50335	-1.31827	1.12301e-05	-1.497	-1.31111
108856780	chr11:108856780:G:A	0.000143793	-9.99416e-11	-0.118163	0.000165751	-9.99416e-11	-0.116211
108856970	chr11:108856970:A:G	0.000104099	-9.99416e-11	-0.441193	0.000121947	-9.99416e-11	-0.423112
108857221	chr11:108857221:A:G	0.000138327	-9.99416e-11	-0.156921	0.000161456	-9.99416e-11	-0.142464
108857237	chr11:108857237:C:T	0.00012437	-9.99416e-11	-0.263277	0.000139694	-9.99416e-11	-0.287245
108857755	chr11:108857755:T:C	1.96311e-05	-0.857535	-1.25189	2.06586e-05	-0.947603	-1.25096
108858011	chr11:108858011:TCTCA:T	3.96925e-05	-9.99416e-11	-1.40538	4.5713e-05	-9.99416e-11	-1.40431
108858071	chr11:108858071:C:A	4.46338e-05	-9.99416e-11	-1.28805	5.07734e-05	-9.99416e-11	-1.29932
108858848	chr11:108858848:G:C	9.56287e-05	-0.247768	-0.278297	0.000113345	-0.177682	-0.318582
108858870	chr11:108858870:T:C	4.82863e-05	-9.99416e-11	-1.20939	5.61351e-05	-9.99416e-11	-1.19894
108859427	chr11:108859427:C:A	3.65097e-05	-1.32131	-0.167649	3.87392e-05	-1.33571	-0.234132
108859526	chr11:108859526:G:A	0.000112351	-9.99416e-11	-0.364907	0.000126339	-9.99416e-11	-0.387727
108859707	chr11:108859707:C:G	0.000130183	-9.99416e-11	-0.217596	0.000151897	-9.99416e-11	-0.203491
108860141	chr11:108860141:G:C	8.84326e-05	-0.604298	-3.91713e-10	0.000103621	-0.585958	-3.91713e-10
108860608	chr11:108860608:C:T	0.000178049	-9.99416e-11	0.0955197	0.000216917	-9.99416e-11	0.152819
108860733	chr11:108860733:A:G	3.40897e-05	-0.334789	-1.22275	3.85357e-05	-0.324382	-1.25073
108861253	chr11:108861253:T:C	2.82343e-05	-0.550269	-1.19573	3.21699e-05	-0.539772	-1.21589
108861729	chr11:108861729:A:G	8.83492e-06	-1.50861	-1.39921	1.02351e-05	-1.5038	-1.39707
108861882	chr11:108861882:T:C	1.58478e-05	-1.47465	-0.848856	1.7795e-05	-1.48001	-0.867767
108861959	chr11:108861959:G:A	3.46736e-05	-0.763714	-0.776845	3.53242e-05	-0.889136	-0.772992
108862727	chr11:108862727:C:G	9.14272e-06	-1.51364	-1.35994	1.05532e-05	-1.51523	-1.35504
108863074	chr11:108863074:T:C	4.85259e-05	-9.99416e-11	-1.20444	5.6265e-05	-9.99416e-11	-1.19662
108863779	chr11:108863779:A:G	4.82672e-05	-9.99416e-11	-1.20979	5.62499e-05	-9.99416e-11	-1.19689
108863834	chr11:108863834:TA:T	3.26085e-05	-0.415875	-1.18609	3.95737e-05	-0.371358	-1.17717
108863844	chr11:108863844:T:C	8.44899e-05	-9.99416e-11	-0.649906	9.87417e-05	-9.99416e-11	-0.634189
108864191	chr11:108864191:C:T	4.22943e-05	-9.99416e-11	-1.34189	4.87608e-05	-9.99416e-11	-1.33977
108864343	chr11:108864343:A:G	0.000145667	-9.99416e-11	-0.105217	0.000162725	-9.99416e-11	-0.134637
108864465	chr11:108864465:G:A	2.66797e-05	-1.44773	-0.354904	2.92545e-05	-1.4565	-0.394163
108864548	chr11:108864548:C:T	8.57977e-05	-1.00377	0.369226	8.77328e-05	-1.0816	0.329204
108864679	chr11:108864679:C:T	4.67241e-05	-1.24228	-3.91713e-10	5.27714e-05	-1.26073	-3.91713e-10
108864775	chr11:108864775:A:G	9.92851e-05	-9.99416e-11	-0.488543	0.000114809	-9.99416e-11	-0.483428
108864898	chr11:108864898:T:A	1.86026e-05	-1.45166	-0.711576	2.07841e-05	-1.46047	-0.732038
108864937	chr11:108864937:G:A	9.35149e-05	-9.99416e-11	-0.548417	0.000105381	-9.99416e-11	-0.569116
108865196	chr11:108865196:T:G	2.71961e-05	-1.44382	-0.339646	3.0404e-05	-1.45326	-0.358864
108866145	chr11:108866145:G:A	3.97174e-05	-9.99416e-11	-1.40475	4.57452e-05	-9.99416e-11	-1.40361
108866660	chr11:108866660:A:G	9.59542e-05	-0.522668	-3.91713e-10	0.000112104	-0.507268	-3.91713e-10
108866972	chr11:108866972:G:A	7.25704e-05	-9.99416e-11	-0.801981	8.28873e-05	-9.99416e-11	-0.809214
108867507	chr11:108867507:C:T	4.06685e-05	-9.99416e-11	-1.38108	4.67163e-05	-9.99416e-11	-1.3826
108868472	chr11:108868472:A:G	7.94344e-05	-0.500747	-0.210859	8.06351e-05	-0.630111	-0.206652
108869049	chr11:108869049:G:A	1.44415e-05	-1.50184	-0.914593	1.62655e-05	-1.5056	-0.932052
108869154	chr11:108869154:G:T	0.000239788	-0.166297	0.559512	0.000234138	-0.16678	0.395996
108869182	chr11:108869182:A:G	1.4623e-05	-1.50145	-0.902494	1.64731e-05	-1.50536	-0.91961
108869372	chr11:108869372:C:T	8.50205e-05	-0.643646	-3.91713e-10	9.57776e-05	-0.664667	-3.91713e-10
108869610	chr11:108869610:A:T	4.30741e-05	-9.99416e-11	-1.32362	4.92412e-05	-9.99416e-11	-1.32997
108869925	chr11:108869925:ATTAGTAAATCCTATTTGACT:A	3.94943e-05	-1.41038	-3.91713e-10	4.67489e-05	-1.38191	-3.91713e-10
108869947	chr11:108869947:T:C	5.37715e-05	-9.99416e-11	-1.10179	6.24363e-05	-9.99416e-11	-1.09255
108870010	chr11:108870010:T:C	0.000122569	-9.99416e-11	-0.277861	0.000142954	-9.99416e-11	-0.264176
108870155	chr11:108870155:T:A	0.000111669	-0.15854	-0.212458	0.000111697	-0.161246	-0.349659
108870220	chr11:108870220:A:G	1.50546e-05	-1.48087	-0.893983	1.69258e-05	-1.48591	-0.911951
108870467	chr11:108870467:T:C	0.000836646	-9.99416e-11	1.64286	0.000921897	-9.99416e-11	1.59974
108870591	chr11:108870591:A:C	1.93288e-05	-1.45796	-0.666977	2.16471e-05	-1.4641	-0.687728
108870833	chr11:108870833:G:A	4.36985e-05	-1.30922	-3.91713e-10	5.6329e-05	-1.19549	-3.91713e-10
108870863	chr11:108870863:C:T	4.03317e-05	-9.99416e-11	-1.3894	4.62755e-05	-9.99416e-11	-1.39208
108871021	chr11:108871021:A:G	5.38168e-05	-9.99416e-11	-1.10095	6.09325e-05	-9.99416e-11	-1.11693
108871115	chr11:108871115:C:T	9.10686e-05	-9.99416e-11	-0.574925	0.000106515	-9.99416e-11	-0.558415
108871230	chr11:108871230:G:A	2.08653e-05	-0.919884	-1.12857	2.14901e-05	-1.01592	-1.14318
108871294	chr11:108871294:C:T	4.70555e-05	-1.23521	-3.91713e-10	5.67281e-05	-1.18843	-3.91713e-10
108871735	chr11:108871735:C:T	1.7236e-05	-0.998934	-1.24061	1.8301e-05	-1.07901	-1.24073
108871923	chr11:108871923:T:C	1.56448e-05	-1.481	-0.855399	1.75825e-05	-1.4859	-0.873899
108872948	chr11:108872948:G:A	0.000212695	-9.99416e-11	0.27332	0.000250285	-9.99416e-11	0.295904
108873332	chr11:108873332:C:T	3.97039e-05	-9.99416e-11	-1.40509	4.57325e-05	-9.99416e-11	-1.40389
108873354	chr11:108873354:A:G	0.000331762	-0.0295257	0.747406	0.000320775	-0.0237083	0.567752
108873359	chr11:108873359:C:T	4.22958e-05	-9.99416e-11	-1.34185	4.8666e-05	-9.99416e-11	-1.34172
108873407	chr11:108873407:C:T	0.000163661	-9.99416e-11	0.0112569	0.000183343	-9.99416e-11	-0.0153384
108873415	chr11:108873415:G:A	4.74542e-05	-9.99416e-11	-1.22677	5.39272e-05	-9.99416e-11	-1.23906
108873486	chr11:108873486:G:A	0.000112869	-9.99416e-11	-0.360314	0.000131511	-9.99416e-11	-0.347608
108874363	chr11:108874363:C:T	0.000342614	-9.99416e-11	0.750068	0.000386999	-9.99416e-11	0.731725
108874819	chr11:108874819:C:T	7.70747e-05	-0.741763	-3.91713e-10	9.49661e-05	-0.673176	-3.91713e-10
108874925	chr11:108874925:T:G	1.64183e-05	-1.48934	-0.798801	1.84426e-05	-1.4936	-0.818436
108875199	chr11:108875199:G:A	3.65763e-05	-1.48714	-3.91713e-10	4.16495e-05	-1.49741	-3.91713e-10
108875493	chr11:108875493:C:G	1.6559e-05	-1.47617	-0.803442	1.85612e-05	-1.48298	-0.822641
108875565	chr11:108875565:T:A	8.13773e-05	-9.99416e-11	-0.687441	9.38493e-05	-9.99416e-11	-0.685006
108875793	chr11:108875793:G:T	0.000239727	-9.99416e-11	0.392962	0.00028213	-9.99416e-11	0.415671
108876497	chr11:108876497:A:G	1.65579e-05	-1.44219	-0.837486	1.85222e-05	-1.45176	-0.855963
108876572	chr11:108876572:T:A	6.49033e-05	-9.99416e-11	-0.913639	7.61846e-05	-9.99416e-11	-0.893537
108876944	chr11:108876944:A:C	9.79764e-05	-1.00499	0.503178	9.99906e-05	-1.08308	0.461465
108876963	chr11:108876963:T:C	7.67943e-05	-9.99416e-11	-0.745407	8.93404e-05	-9.99416e-11	-0.734243
108877671	chr11:108877671:T:A	9.5562e-05	-0.153834	-0.37293	9.71618e-05	-0.1493	-0.501019
108878208	chr11:108878208:AAAAAG:A	9.19321e-05	-9.99416e-11	-0.565488	0.000105185	-9.99416e-11	-0.570975
108878568	chr11:108878568:T:G	2.67231e-05	-0.516718	-1.28429	3.06157e-05	-0.505685	-1.2995
108878577	chr11:108878577:A:G	3.56421e-05	-1.51301	-3.91713e-10	4.1142e-05	-1.50967	-3.91713e-10
108879064	chr11:108879064:C:T	0.000115279	-9.99416e-11	-0.339181	0.000129523	-9.99416e-11	-0.362836
108879416	chr11:108879416:A:G	3.985e-05	-9.99416e-11	-1.40142	4.59559e-05	-9.99416e-11	-1.39901
108879655	chr11:108879655:G:A	0.000195609	-9.99416e-11	0.189582	0.00023097	-9.99416e-11	0.21559
108880180	chr11:108880180:C:T	7.46922e-05	-9.99416e-11	-0.773162	8.71786e-05	-9.99416e-11	-0.758738
108880234	chr11:108880234:T:C	4.34922e-05	-9.99416e-11	-1.31396	4.96364e-05	-9.99416e-11	-1.32197
108880457	chr11:108880457:A:G	6.37231e-05	-0.93199	-3.91713e-10	7.58058e-05	-0.898522	-3.91713e-10
108880672	chr11:108880672:G:A	2.27911e-05	-0.719834	-1.24033	2.34936e-05	-0.817013	-1.25296
108881857	chr11:108881857:A:G	4.71914e-05	-9.99416e-11	-1.23233	5.43926e-05	-9.99416e-11	-1.23047
108881978	chr11:108881978:G:A	8.77554e-05	-0.412096	-0.199889	0.000103588	-0.345693	-0.240582
108882266	chr11:108882266:C:T	2.6631e-05	-0.39969	-1.40477	3.20029e-05	-0.355247	-1.40562
108882394	chr11:108882394:C:T	0.000221249	-9.99416e-11	0.312753	0.000245395	-9.99416e-11	0.276171
108882397	chr11:108882397:C:T	0.000224991	-9.99416e-11	0.329522	0.0002495	-9.99416e-11	0.292761
108882528	chr11:108882528:A:G	9.68984e-05	-0.29877	-0.214105	0.000114701	-0.229925	-0.254444
108882568	chr11:108882568:A:G	0.00016482	-9.99416e-11	0.0183171	0.000183804	-9.99416e-11	-0.0128255
108882589	chr11:108882589:A:G	1.36656e-05	-1.4726	-0.999057	1.53802e-05	-1.47818	-1.01543
108882805	chr11:108882805:A:G	6.38549e-05	-9.99416e-11	-0.929924	7.42959e-05	-9.99416e-11	-0.918641
108882852	chr11:108882852:T:C	4.76859e-05	-9.99416e-11	-1.2219	5.49999e-05	-9.99416e-11	-1.21937
108882877	chr11:108882877:C:T	9.67781e-05	-1.03583	0.521712	9.90732e-05	-1.11141	0.480568
108883393	chr11:108883393:G:C	2.5743e-05	-0.443718	-1.39466	3.03758e-05	-0.417472	-1.39558
108883716	chr11:108883716:A:G	1.39724e-05	-1.44679	-1.00266	1.57074e-05	-1.4537	-1.01886
108884294	chr11:108884294:C:A	0.000105873	-0.252909	-0.171391	0.000125176	-0.184218	-0.212757
108884416	chr11:108884416:C:T	0.000105561	-9.99416e-11	-0.427246	0.000119858	-9.99416e-11	-0.440387
108884442	chr11:108884442:G:A	4.4467e-05	-9.99416e-11	-1.29179	5.06854e-05	-9.99416e-11	-1.30106
108884548	chr11:108884548:T:C	9.44576e-06	-1.51491	-1.32606	1.09289e-05	-1.51562	-1.31967
108884571	chr11:108884571:A:G	8.0677e-05	-0.357901	-0.338184	9.54593e-05	-0.291413	-0.376583
108885034	chr11:108885034:CT:C	8.1685e-05	-9.99416e-11	-0.683668	9.52905e-05	-9.99416e-11	-0.669766
108885113	chr11:108885113:T:C	1.80529e-05	-1.07202	-1.12122	1.93094e-05	-1.14524	-1.12087
108885132	chr11:108885132:T:A	5.77217e-05	-1.03091	-3.91713e-10	5.68752e-05	-1.18584	-3.91713e-10
108886596	chr11:108886596:T:A	4.27679e-05	-9.99416e-11	-1.33075	4.91977e-05	-9.99416e-11	-1.33085
108886809	chr11:108886809:A:T	2.73442e-05	-0.561801	-1.21623	3.31323e-05	-0.519876	-1.20631
108887136	chr11:108887136:T:C	9.20219e-05	-0.564512	-3.91713e-10	9.88697e-05	-0.632894	-3.91713e-10
108887405	chr11:108887405:A:G	4.54885e-05	-9.99416e-11	-1.26908	5.27797e-05	-9.99416e-11	-1.26057
108888747	chr11:108888747:T:C	6.22372e-05	-1.20978	0.254194	6.4765e-05	-1.26932	0.213391
108888817	chr11:108888817:C:T	3.58055e-05	-1.50844	-3.91713e-10	4.15381e-05	-1.50008	-3.91713e-10
108889028	chr11:108889028:T:G	4.28301e-05	-0.476245	-0.853053	4.78848e-05	-0.462216	-0.895682
108889500	chr11:108889500:C:T	3.73098e-05	-1.46728	-3.91713e-10	4.26063e-05	-1.47469	-3.91713e-10
108889627	chr11:108889627:G:A	3.24154e-05	-0.226204	-1.3817	3.92546e-05	-0.18243	-1.3742
108890337	chr11:108890337:A:G	0.000262251	-9.99416e-11	0.482763	0.000290885	-9.99416e-11	0.446233
108891020	chr11:108891020:A:G	6.7509e-05	-9.99416e-11	-0.874278	7.93149e-05	-9.99416e-11	-0.85327
108891414	chr11:108891414:T:G	0.000112798	-9.99416e-11	-0.360938	0.000128209	-9.99416e-11	-0.373033
108891699	chr11:108891699:C:T	4.06218e-05	-9.99416e-11	-1.38223	4.65821e-05	-9.99416e-11	-1.38548
108891845	chr11:108891845:G:C	4.86e-05	-9.99416e-11	-1.20291	5.64704e-05	-9.99416e-11	-1.19298
108891849	chr11:108891849:A:G	8.15261e-05	0.714993	-1.40061	8.93962e-05	0.670889	-1.40451
108891877	chr11:108891877:A:ATACCC	0.000149039	-9.99416e-11	-0.0823291	0.000166219	-9.99416e-11	-0.113392
108892310	chr11:108892310:A:G	4.28063e-05	-9.99416e-11	-1.32985	4.92491e-05	-9.99416e-11	-1.32981
108892385	chr11:108892385:C:T	0.000153843	-9.99416e-11	-0.0506072	0.000176324	-9.99416e-11	-0.0543745
108892784	chr11:108892784:A:T	3.96684e-05	-9.99416e-11	-1.40598	4.56427e-05	-9.99416e-11	-1.40585
108893306	chr11:108893306:A:C	0.000119995	-9.99416e-11	-0.299091	0.000134751	-9.99416e-11	-0.323265
108893438	chr11:108893438:A:G	1.46653e-05	-1.28665	-1.11441	1.85488e-05	-1.22899	-1.0773
108893506	chr11:108893506:C:T	6.01769e-05	-9.99416e-11	-0.98925	6.80888e-05	-9.99416e-11	-1.00588
108893722	chr11:108893722:T:C	2.7332e-05	-0.886052	-0.892427	2.82834e-05	-0.976249	-0.908172
108894040	chr11:108894040:G:A	3.0121e-05	-0.843937	-0.837377	3.1014e-05	-0.937854	-0.854404
108894673	chr11:108894673:C:T	4.25168e-05	-9.99416e-11	-1.33664	4.9129e-05	-9.99416e-11	-1.33225
108895180	chr11:108895180:C:T	0.000609291	-9.99416e-11	1.32576	0.000673062	-9.99416e-11	1.28514
108895283	chr11:108895283:G:A	1.79906e-05	-1.14692	-1.04977	1.90531e-05	-1.21549	-1.06398
108896106	chr11:108896106:C:T	6.22443e-05	-9.99416e-11	-0.955472	7.30054e-05	-9.99416e-11	-0.936163
108896233	chr11:108896233:C:T	3.97385e-05	-9.99416e-11	-1.40422	4.56789e-05	-9.99416e-11	-1.40506
108896442	chr11:108896442:G:A	0.000108635	-0.320255	-0.0782865	0.000128201	-0.252205	-0.120888
108896872	chr11:108896872:A:G	8.64947e-05	-0.348925	-0.27753	0.000102382	-0.281509	-0.31648
108897011	chr11:108897011:A:T	5.5388e-05	-1.07218	-3.91713e-10	7.44539e-05	-0.916516	-3.91713e-10
108897100	chr11:108897100:C:T	0.000132372	-9.99416e-11	-0.200922	0.000155185	-9.99416e-11	-0.182078
108897266	chr11:108897266:T:C	4.51152e-05	-9.99416e-11	-1.27732	5.1368e-05	-9.99416e-11	-1.28768
108897877	chr11:108897877:A:G	8.85647e-05	-0.353725	-0.249081	0.000104652	-0.287771	-0.288286
108898103	chr11:108898103:T:C	1.99735e-05	-1.00284	-1.08929	2.06335e-05	-1.09459	-1.10519
108898661	chr11:108898661:A:G	4.74874e-05	-1.22607	-3.91713e-10	5.58945e-05	-1.20323	-3.91713e-10
108898834	chr11:108898834:A:G	9.86874e-05	-0.210056	-0.284525	0.000120057	-0.115859	-0.322869
108899257	chr11:108899257:A:T	0.000121799	-9.99416e-11	-0.284168	0.00013627	-9.99416e-11	-0.312059
108900370	chr11:108900370:A:G	9.08216e-05	-1.07334	0.495694	9.31683e-05	-1.14602	0.453727
108900418	chr11:108900418:G:C	4.67595e-05	-0.0108108	-1.23071	5.77616e-05	0.0613684	-1.23174
108900440	chr11:108900440:T:C	4.64837e-05	-9.99416e-11	-1.24744	5.38305e-05	-9.99416e-11	-1.24086
108900923	chr11:108900923:T:C	4.03977e-05	-9.99416e-11	-1.38777	4.65551e-05	-9.99416e-11	-1.38606
108900939	chr11:108900939:A:C	5.51889e-05	-9.99416e-11	-1.07578	6.24499e-05	-9.99416e-11	-1.09233
108901210	chr11:108901210:G:A	4.63457e-05	-9.99416e-11	-1.25041	5.37106e-05	-9.99416e-11	-1.24309
108901524	chr11:108901524:A:G	9.62696e-05	-0.955765	0.436379	9.78696e-05	-1.03727	0.39421
108901575	chr11:108901575:G:A	0.000254993	-9.99416e-11	0.454698	0.000283283	-9.99416e-11	0.419752
108902018	chr11:108902018:G:T	0.000477881	-0.152079	1.2349	0.000451442	-0.150977	1.03673
108902236	chr11:108902236:A:AT	7.864e-05	-9.99416e-11	-0.721658	9.18074e-05	-9.99416e-11	-0.707003
108902237	chr11:108902237:A:ATTTATGC	7.86294e-05	-9.99416e-11	-0.721793	9.17945e-05	-9.99416e-11	-0.707144
108902239	chr11:108902239:AG:A	7.8839e-05	-9.99416e-11	-0.719131	9.20415e-05	-9.99416e-11	-0.704457
108902626	chr11:108902626:G:T	6.35868e-05	-9.99416e-11	-0.934133	7.46e-05	-9.99416e-11	-0.914556
108903044	chr11:108903044:A:G	4.19501e-05	-9.99416e-11	-1.35006	4.84541e-05	-9.99416e-11	-1.34608
108903182	chr11:108903182:C:G	3.9357e-05	-1.41386	-3.91713e-10	4.40992e-05	-1.44026	-3.91713e-10
108903379	chr11:108903379:A:G	3.99612e-05	-9.99416e-11	-1.39863	4.59364e-05	-9.99416e-11	-1.39944
108903396	chr11:108903396:T:G	0.000217167	-9.99416e-11	0.294129	0.000250123	-9.99416e-11	0.295255
108903647	chr11:108903647:A:G	3.06689e-05	-0.263817	-1.39947	4.3923e-05	-0.0468832	-1.39737
108904428	chr11:108904428:T:C	0.000506247	-9.99416e-11	1.14049	0.000560296	-9.99416e-11	1.10177
108904798	chr11:108904798:T:C	0.000100008	-9.99416e-11	-0.481286	0.000117088	-9.99416e-11	-0.463767
108904948	chr11:108904948:A:G	0.000124235	-9.99416e-11	-0.264363	0.000139449	-9.99416e-11	-0.288997
108905032	chr11:108905032:C:T	6.64012e-05	-9.99416e-11	-0.890823	7.72938e-05	-9.99416e-11	-0.879082
108905178	chr11:108905178:A:T	4.27511e-05	-9.99416e-11	-1.33114	4.93074e-05	-9.99416e-11	-1.32862
108905878	chr11:108905878:A:G	7.41722e-05	-0.398958	-0.381191	8.77312e-05	-0.333829	-0.41859
108906518	chr11:108906518:G:A	3.98743e-05	-9.99416e-11	-1.40081	4.59896e-05	-9.99416e-11	-1.39828
108907187	chr11:108907187:A:AG	0.00021034	-0.764209	1.0264	0.000209995	-0.859202	0.97959
108907571	chr11:108907571:C:T	0.000446818	-9.99416e-11	1.01561	0.000493694	-9.99416e-11	0.975219
108907906	chr11:108907906:A:G	7.91666e-05	-9.99416e-11	-0.714984	9.43923e-05	-9.99416e-11	-0.679237
108907968	chr11:108907968:G:A	3.55515e-05	-1.51556	-3.91713e-10	4.09942e-05	-1.51327	-3.91713e-10
108910168	chr11:108910168:A:G	5.18504e-05	-9.99416e-11	-1.13817	5.8452e-05	-9.99416e-11	-1.15849
108910222	chr11:108910222:A:G	3.98534e-05	-9.99416e-11	-1.40133	4.5963e-05	-9.99416e-11	-1.39886
108910285	chr11:108910285:G:A	0.000145205	-9.99416e-11	-0.108391	0.000167277	-9.99416e-11	-0.107046
108910495	chr11:108910495:T:C	1.24671e-05	-1.32991	-1.23354	1.50915e-05	-1.27646	-1.23611
108911065	chr11:108911065:G:C	4.02919e-05	-9.99416e-11	-1.39039	4.64606e-05	-9.99416e-11	-1.38809
108911236	chr11:108911236:A:C	0.00014776	-0.882459	0.791511	0.000148762	-0.971198	0.746852
108911251	chr11:108911251:A:C	2.66928e-05	-0.441572	-1.36057	3.0725e-05	-0.431193	-1.37043
108911923	chr11:108911923:G:A	0.000112136	-1.0972	0.73037	0.000114821	-1.16847	0.685145
108912551	chr11:108912551:A:G	1.14182e-05	-1.33384	-1.31749	1.27437e-05	-1.3535	-1.32816
108912690	chr11:108912690:C:T	3.6603e-05	-1.26016	-0.226251	3.80127e-05	-1.31204	-0.276731
108913396	chr11:108913396:G:A	7.43209e-05	-9.99416e-11	-0.778145	8.66184e-05	-9.99416e-11	-0.765184
108913499	chr11:108913499:C:A	0.000134499	-0.882452	0.697474	0.000148697	-0.998618	0.773834
108914409	chr11:108914409:GC:G	4.54399e-05	-9.99416e-11	-1.27015	5.23532e-05	-9.99416e-11	-1.26868
108914664	chr11:108914664:CAGAAG:C	3.77642e-05	-1.45518	-3.91713e-10	4.64321e-05	-1.3887	-3.91713e-10
108914946	chr11:108914946:C:T	8.56023e-05	-0.430268	-0.206557	0.000100965	-0.363818	-0.248106
108915459	chr11:108915459:T:C	0.000141774	-0.0920821	-0.0402209	0.00014288	-0.0874663	-0.177223
108917447	chr11:108917447:A:G	2.32645e-05	-0.954432	-0.985176	2.4071e-05	-1.04122	-1.00447
108917531	chr11:108917531:AG:A	4.86796e-05	-9.99416e-11	-1.20128	5.64303e-05	-9.99416e-11	-1.19369
108918764	chr11:108918764:A:G	8.16669e-05	-9.99416e-11	-0.68389	9.40356e-05	-9.99416e-11	-0.683023
108919076	chr11:108919076:A:G	5.86508e-05	-9.99416e-11	-1.01494	6.69445e-05	-9.99416e-11	-1.02283
108919545	chr11:108919545:A:G	9.50535e-05	-9.99416e-11	-0.532099	0.000110653	-9.99416e-11	-0.520295
108919709	chr11:108919709:T:C	0.000167045	-9.99416e-11	0.0317264	0.000187138	-9.99416e-11	0.00514831
108919801	chr11:108919801:C:T	6.91028e-05	-9.99416e-11	-0.850943	8.05831e-05	-9.99416e-11	-0.837408
108920191	chr11:108920191:G:A	4.0553e-05	-9.99416e-11	-1.38393	4.65089e-05	-9.99416e-11	-1.38705
108921588	chr11:108921588:G:A	4.42376e-05	-9.99416e-11	-1.29696	5.12371e-05	-9.99416e-11	-1.29023
108921656	chr11:108921656:T:C	4.01306e-05	-9.99416e-11	-1.3944	4.63347e-05	-9.99416e-11	-1.39081
108922048	chr11:108922048:A:G	0.000261422	-0.672751	1.15235	0.000257169	-0.782259	1.1053
108922307	chr11:108922307:G:A	4.61434e-05	-9.99416e-11	-1.25478	5.32896e-05	-9.99416e-11	-1.25095
108922369	chr11:108922369:C:T	4.1434e-05	-9.99416e-11	-1.36244	4.78448e-05	-9.99416e-11	-1.35873
108922795	chr11:108922795:G:A	0.000115826	-9.99416e-11	-0.334448	0.000131463	-9.99416e-11	-0.347975
108923257	chr11:108923257:T:G	0.000202638	-1.0295	1.25438	0.000205907	-1.10387	1.20459
108924741	chr11:108924741:A:G	0.000104394	-9.99416e-11	-0.438361	0.000124325	-9.99416e-11	-0.403797
108925478	chr11:108925478:C:A	0.000125096	-9.99416e-11	-0.25746	0.000141903	-9.99416e-11	-0.271551
108925947	chr11:108925947:C:T	1.85046e-05	-0.931652	-1.23686	1.90791e-05	-1.03081	-1.2473
108925990	chr11:108925990:G:A	0.000526283	-9.99416e-11	1.1793	0.000582834	-9.99416e-11	1.14121
108926090	chr11:108926090:T:G	5.30241e-05	-9.99416e-11	-1.11579	6.00474e-05	-9.99416e-11	-1.13156
108926264	chr11:108926264:A:G	7.35717e-05	-9.99416e-11	-0.788278	8.57466e-05	-9.99416e-11	-0.7753
108926313	chr11:108926313:T:TG	4.35012e-05	-9.99416e-11	-1.31375	4.96588e-05	-9.99416e-11	-1.32152
108929071	chr11:108929071:C:T	5.70004e-05	-9.99416e-11	-1.04348	6.62386e-05	-9.99416e-11	-1.03343
108929285	chr11:108929285:A:G	4.72032e-05	-1.23208	-3.91713e-10	5.69514e-05	-1.1845	-3.91713e-10
108929527	chr11:108929527:C:T	7.73552e-05	-9.99416e-11	-0.738131	8.85115e-05	-9.99416e-11	-0.743564
108929728	chr11:108929728:A:G	0.000379191	-9.99416e-11	0.851501	0.000420629	-9.99416e-11	0.815056
108930129	chr11:108930129:G:GC	8.53213e-05	-0.618821	-0.0212927	8.70271e-05	-0.741247	-0.0192291
108930949	chr11:108930949:C:T	0.000101197	-9.99416e-11	-0.469468	0.000115597	-9.99416e-11	-0.476589
108931360	chr11:108931360:C:T	0.000117421	-9.99416e-11	-0.320774	0.000137997	-9.99416e-11	-0.299462
108931750	chr11:108931750:G:A	7.83743e-05	-9.99416e-11	-0.725042	9.14004e-05	-9.99416e-11	-0.711447
108931858	chr11:108931858:T:C	9.47457e-05	-0.535342	-3.91713e-10	0.000106661	-0.557044	-3.91713e-10
108932921	chr11:108932921:G:A	9.92636e-05	-0.488759	-3.91713e-10	0.000115788	-0.474938	-3.91713e-10
108932925	chr11:108932925:T:G	0.000135358	-9.99416e-11	-0.178612	0.000153454	-9.99416e-11	-0.193295
108932935	chr11:108932935:A:G	3.9941e-05	-9.99416e-11	-1.39914	4.5836e-05	-9.99416e-11	-1.40163
108933070	chr11:108933070:G:C	8.61059e-05	-9.99416e-11	-0.63096	9.63386e-05	-9.99416e-11	-0.658828
108933155	chr11:108933155:T:G	3.96704e-05	-9.99416e-11	-1.40593	4.56475e-05	-9.99416e-11	-1.40575
108933918	chr11:108933918:T:TTAAG	6.98711e-05	-9.99416e-11	-0.839886	7.95535e-05	-9.99416e-11	-0.850267
108934464	chr11:108934464:G:A	4.77519e-05	-9.99416e-11	-1.22052	5.43472e-05	-9.99416e-11	-1.2313
108934970	chr11:108934970:G:A	0.000125121	-0.0343505	-0.222909	0.000125837	-0.0322938	-0.359414
108934980	chr11:108934980:C:CT	8.17625e-05	-0.68272	-3.91713e-10	9.21545e-05	-0.70323	-3.91713e-10
108935038	chr11:108935038:T:C	5.72535e-05	-9.99416e-11	-1.03905	6.65651e-05	-9.99416e-11	-1.02852
108935680	chr11:108935680:G:A	1.19286e-05	-1.51429	-1.09331	1.39618e-05	-1.51551	-1.07486
108936193	chr11:108936193:A:G	9.32459e-05	-9.99416e-11	-0.551298	0.000109092	-9.99416e-11	-0.534501
108936198	chr11:108936198:G:C	2.28614e-05	-0.551404	-1.40569	2.71381e-05	-0.519793	-1.40597
108936511	chr11:108936511:C:T	0.000106285	-9.99416e-11	-0.420417	0.00011951	-9.99416e-11	-0.443296
108937145	chr11:108937145:T:G	0.000133591	-9.99416e-11	-0.191753	0.000149095	-9.99416e-11	-0.222114
108937182	chr11:108937182:C:T	3.98148e-05	-9.99416e-11	-1.4023	4.5752e-05	-9.99416e-11	-1.40346
108937552	chr11:108937552:G:C	3.48805e-05	-0.157851	-1.37676	5.0321e-05	0.0643086	-1.37258
108937591	chr11:108937591:C:T	0.000142837	-9.99416e-11	-0.124836	0.000164589	-9.99416e-11	-0.123245
108937754	chr11:108937754:T:A	5.2955e-05	-9.99416e-11	-1.1171	6.19074e-05	-9.99416e-11	-1.10106
108938063	chr11:108938063:G:A	4.92201e-05	-9.99416e-11	-1.19024	5.74193e-05	-9.99416e-11	-1.17632
108938372	chr11:108938372:C:CAT	0.00016705	-9.99416e-11	0.0317554	0.000185869	-9.99416e-11	-0.00165226
108938502	chr11:108938502:A:G	0.000162372	-9.99416e-11	0.00335384	0.000185293	-9.99416e-11	-0.00475905
108938804	chr11:108938804:A:G	0.000168267	-0.178267	0.217281	0.000167546	-0.173914	0.0684769
108939634	chr11:108939634:G:A	4.12629e-05	-9.99416e-11	-1.36658	4.76325e-05	-9.99416e-11	-1.36318
108939754	chr11:108939754:T:C	5.38013e-05	-9.99416e-11	-1.10124	6.24712e-05	-9.99416e-11	-1.09199
108939798	chr11:108939798:T:A	4.99245e-05	-9.99416e-11	-1.17603	5.74972e-05	-9.99416e-11	-1.17496
108939960	chr11:108939960:A:C	2.01054e-05	-0.865631	-1.21992	2.36259e-05	-0.845885	-1.21847
108940753	chr11:108940753:A:G	4.03154e-05	-9.99416e-11	-1.3898	4.64993e-05	-9.99416e-11	-1.38726
108940849	chr11:108940849:A:G	0.000158231	-9.99416e-11	-0.0224805	0.000176206	-9.99416e-11	-0.0550412
108941282	chr11:108941282:A:G	7.39794e-05	-9.99416e-11	-0.782752	8.61351e-05	-9.99416e-11	-0.77078
108941520	chr11:108941520:A:G	4.69377e-05	-0.753286	-0.484431	4.83981e-05	-0.86084	-0.486395
108941763	chr11:108941763:A:G	5.57299e-05	-1.06602	-3.91713e-10	6.28076e-05	-1.08662	-3.91713e-10
108941797	chr11:108941797:G:T	3.97427e-05	-9.99416e-11	-1.40411	4.57043e-05	-9.99416e-11	-1.4045
108941798	chr11:108941798:G:T	3.97276e-05	-9.99416e-11	-1.40449	4.56889e-05	-9.99416e-11	-1.40484
108941972	chr11:108941972:T:C	1.52278e-05	-1.05459	-1.30883	1.78773e-05	-1.03542	-1.30775
108942532	chr11:108942532:CCAGG:C	5.65593e-05	-9.99416e-11	-1.05125	6.51431e-05	-9.99416e-11	-1.05011
108942586	chr11:108942586:C:T	5.38067e-05	-9.99416e-11	-1.10114	6.29309e-05	-9.99416e-11	-1.08466
108942608	chr11:108942608:G:A	3.87825e-05	-1.42857	-3.91713e-10	4.54349e-05	-1.41042	-3.91713e-10
108942877	chr11:108942877:A:G	2.00446e-05	-0.833509	-1.25507	2.36114e-05	-0.811182	-1.25378
108943385	chr11:108943385:T:G	1.76899e-05	-0.923487	-1.29006	2.09187e-05	-0.896515	-1.28954
108943724	chr11:108943724:T:C	1.75182e-05	-0.824876	-1.39842	2.06355e-05	-0.804912	-1.39477
108943840	chr11:108943840:G:A	0.00019552	-9.99416e-11	0.189123	0.000235311	-9.99416e-11	0.234214
108944128	chr11:108944128:C:G	4.58403e-05	-1.00186	-0.259517	4.87936e-05	-1.0551	-0.284001
108944842	chr11:108944842:A:G	0.000170755	-0.0613177	0.115011	0.000172288	-0.0397362	-0.0377921
108945047	chr11:108945047:AAGTT:A	5.28466e-05	-9.99416e-11	-1.11915	6.17756e-05	-9.99416e-11	-1.10319
108945341	chr11:108945341:A:G	3.38545e-05	-0.579275	-0.98519	3.92486e-05	-0.550961	-1.00582
108945629	chr11:108945629:T:C	4.16291e-05	-9.99416e-11	-1.35774	4.79264e-05	-9.99416e-11	-1.35703
108945647	chr11:108945647:T:C	0.000188086	-0.413462	0.563822	0.000185016	-0.399273	0.393019
108945870	chr11:108945870:A:G	6.56384e-05	-9.99416e-11	-0.902378	7.70682e-05	-9.99416e-11	-0.882006
108946003	chr11:108946003:T:C	3.15865e-05	-1.16119	-0.472618	3.30632e-05	-1.21839	-0.509889
108946189	chr11:108946189:C:T	4.59646e-05	-9.99416e-11	-1.25867	5.23732e-05	-9.99416e-11	-1.2683
108946288	chr11:108946288:A:G	3.68821e-05	-0.357545	-1.12127	4.45796e-05	-0.29353	-1.13589
108946385	chr11:108946385:T:G	0.000136894	-9.99416e-11	-0.167334	0.000153672	-9.99416e-11	-0.191874
108946434	chr11:108946434:C:A	2.40521e-05	-0.501246	-1.40507	2.91614e-05	-0.448836	-1.40501
108946441	chr11:108946441:G:A	0.00011004	-9.99416e-11	-0.385694	0.000125657	-9.99416e-11	-0.393144
108946744	chr11:108946744:A:T	3.99448e-05	-9.99416e-11	-1.39904	4.59145e-05	-9.99416e-11	-1.39991
108946880	chr11:108946880:A:G	0.00013907	-9.99416e-11	-0.151559	0.000163649	-9.99416e-11	-0.128975
108947093	chr11:108947093:G:A	5.49791e-05	-1.07958	-3.91713e-10	6.62575e-05	-1.03315	-3.91713e-10
108947127	chr11:108947127:G:C	0.000123635	-0.269201	-3.91713e-10	0.00014391	-0.257506	-3.91713e-10
108947452	chr11:108947452:T:C	3.78125e-05	-1.4539	-3.91713e-10	4.43844e-05	-1.43381	-3.91713e-10
108948318	chr11:108948318:G:T	0.000344819	-0.601724	1.3582	0.000328342	-0.589282	1.15664
108948336	chr11:108948336:A:G	8.67457e-05	-1.0067	0.383138	8.80106e-05	-1.13303	0.38379
108948422	chr11:108948422:G:GA	2.58072e-05	-1.11071	-0.725175	3.25332e-05	-1.01466	-0.729773
108948717	chr11:108948717:TG:T	6.38059e-05	-9.99416e-11	-0.930692	7.46051e-05	-9.99416e-11	-0.914487
108948952	chr11:108948952:T:C	1.50334e-05	-1.31511	-1.06115	1.87103e-05	-1.24424	-1.05338
108949216	chr11:108949216:A:G	4.03455e-05	-1.38906	-3.91713e-10	4.82336e-05	-1.35064	-3.91713e-10
108949317	chr11:108949317:G:C	0.000102993	-9.99416e-11	-0.451877	0.000120608	-9.99416e-11	-0.434151
108950330	chr11:108950330:G:A	3.59442e-05	-1.50457	-3.91713e-10	4.08979e-05	-1.51562	-3.91713e-10
108950481	chr11:108950481:C:T	4.011e-05	-9.99416e-11	-1.39491	4.63091e-05	-9.99416e-11	-1.39136
108951334	chr11:108951334:C:T	4.77591e-05	-9.99416e-11	-1.22037	5.56786e-05	-9.99416e-11	-1.2071
108951371	chr11:108951371:A:G	3.97715e-05	-9.99416e-11	-1.40339	4.57617e-05	-9.99416e-11	-1.40325
108951526	chr11:108951526:C:G	5.91479e-05	-1.0065	-3.91713e-10	6.93808e-05	-0.987086	-3.91713e-10
108952158	chr11:108952158:T:C	0.000146261	-9.99416e-11	-0.101147	0.000164089	-9.99416e-11	-0.126287
108952184	chr11:108952184:A:G	8.6168e-05	-0.630239	-3.91713e-10	0.000104683	-0.575758	-3.91713e-10
108952247	chr11:108952247:T:G	9.42501e-05	-9.99416e-11	-0.540586	0.000109268	-9.99416e-11	-0.532897
108952272	chr11:108952272:G:C	0.000650403	-0.278889	1.66994	0.000620989	-0.253737	1.45835
108952277	chr11:108952277:G:A	4.24568e-05	-9.99416e-11	-1.33805	4.84793e-05	-9.99416e-11	-1.34556
108952283	chr11:108952283:G:A	0.000177988	-9.99416e-11	0.0951762	0.000216554	-9.99416e-11	0.151144
108952517	chr11:108952517:G:A	4.41208e-05	-9.99416e-11	-1.29961	5.09173e-05	-9.99416e-11	-1.29649
108952531	chr11:108952531:A:G	4.01542e-05	-9.99416e-11	-1.39381	4.60123e-05	-9.99416e-11	-1.39779
108952705	chr11:108952705:C:T	6.25606e-05	-9.99416e-11	-0.950402	7.34965e-05	-9.99416e-11	-0.929459
108952824	chr11:108952824:T:C	8.0718e-05	-9.99416e-11	-0.695577	9.18031e-05	-9.99416e-11	-0.707051
108953395	chr11:108953395:AAAAAAAAAAAAAAG:A	1.3129e-05	-1.28893	-1.22278	1.458e-05	-1.33878	-1.20827
108953738	chr11:108953738:A:G	4.97605e-05	-1.17932	-3.91713e-10	5.72898e-05	-1.17857	-3.91713e-10
108954025	chr11:108954025:A:G	0.000425612	1.3442	-0.377211	0.000281633	0.83194	-0.418032
108954250	chr11:108954250:G:A	4.09517e-05	-9.99416e-11	-1.37414	4.70011e-05	-9.99416e-11	-1.37652
108954367	chr11:108954367:G:A	6.6163e-05	-9.99416e-11	-0.894417	7.73444e-05	-9.99416e-11	-0.878429
108954428	chr11:108954428:C:T	0.000197403	-1.51562	1.71433	0.000210251	-1.51529	1.6369
108954525	chr11:108954525:A:G	7.64473e-05	-9.99416e-11	-0.749937	8.89158e-05	-9.99416e-11	-0.739007
108954654	chr11:108954654:G:A	0.000343758	-9.99416e-11	0.753399	0.000378281	-9.99416e-11	0.708942
108954655	chr11:108954655:T:C	0.000113124	-9.99416e-11	-0.358052	0.000128203	-9.99416e-11	-0.373082
108954671	chr11:108954671:T:G	6.02084e-05	-9.99416e-11	-0.988726	7.00844e-05	-9.99416e-11	-0.976997
108954912	chr11:108954912:A:G	9.31346e-06	-1.45379	-1.40129	1.08868e-05	-1.43381	-1.40533
108955040	chr11:108955040:A:T	3.96702e-05	-9.99416e-11	-1.40594	4.56501e-05	-9.99416e-11	-1.40569
108955180	chr11:108955180:A:G	1.91178e-05	-1.51103	-0.62489	2.1983e-05	-1.5155	-0.620931
108955238	chr11:108955238:A:G	0.00219929	-9.99416e-11	2.60935	0.002524	-9.99416e-11	2.6069
108955639	chr11:108955639:C:G	4.15207e-05	-9.99416e-11	-1.36035	4.79005e-05	-9.99416e-11	-1.35757
108955812	chr11:108955812:TAACA:T	6.18334e-05	-9.99416e-11	-0.962094	7.17121e-05	-9.99416e-11	-0.954037
108955892	chr11:108955892:T:C	6.84188e-05	-9.99416e-11	-0.860891	7.81418e-05	-9.99416e-11	-0.868171
108955975	chr11:108955975:T:C	1.9203e-05	-1.23381	-0.89766	2.15981e-05	-1.25542	-0.898674
108956182	chr11:108956182:T:C	8.8848e-06	-1.50683	-1.39537	1.02692e-05	-1.50053	-1.39701
108956447	chr11:108956447:G:A	4.08407e-05	-9.99416e-11	-1.37686	4.70857e-05	-9.99416e-11	-1.37473
108956639	chr11:108956639:T:G	2.74893e-05	-0.804254	-0.968487	2.34335e-05	-1.09713	-0.975404
108957389	chr11:108957389:C:T	3.62533e-05	-1.49601	-3.91713e-10	4.14327e-05	-1.50263	-3.91713e-10
108957494	chr11:108957494:G:A	0.000226634	-1.41573	1.75253	0.000228411	-1.47773	1.68218
108957682	chr11:108957682:T:C	3.62904e-05	-1.49498	-3.91713e-10	4.21927e-05	-1.48445	-3.91713e-10
108957782	chr11:108957782:T:G	0.00147658	-9.99416e-11	2.21095	0.00159886	-9.99416e-11	2.15035
108958389	chr11:108958389:C:G	3.96731e-05	-9.99416e-11	-1.40587	4.56367e-05	-9.99416e-11	-1.40598
108958579	chr11:108958579:A:G	4.37895e-05	-9.99416e-11	-1.30714	5.09114e-05	-9.99416e-11	-1.29661
108958631	chr11:108958631:A:T	4.73127e-05	-1.49847	0.268715	5.11408e-05	-1.50232	0.210208
108958997	chr11:108958997:G:C	4.73402e-05	-1.39431	0.165128	5.0769e-05	-1.40486	0.105446
108959073	chr11:108959073:A:C	5.25224e-05	-9.99416e-11	-1.1253	6.14372e-05	-9.99416e-11	-1.10868
108959355	chr11:108959355:T:A	1.59276e-05	-1.50274	-0.815748	1.7862e-05	-1.51285	-0.831166
108959947	chr11:108959947:G:A	0.000626092	-9.99416e-11	1.35296	0.000692869	-9.99416e-11	1.31415
108960557	chr11:108960557:T:G	9.74754e-05	-9.99416e-11	-0.506938	0.00011191	-9.99416e-11	-0.508998
108960823	chr11:108960823:A:G	0.00163945	-9.99416e-11	2.31558	0.00177065	-9.99416e-11	2.25241
108961363	chr11:108961363:A:T	7.09263e-05	-9.99416e-11	-0.824896	8.03179e-05	-9.99416e-11	-0.840705
108961764	chr11:108961764:A:G	6.08327e-05	-9.99416e-11	-0.978411	7.06783e-05	-9.99416e-11	-0.968558
108961802	chr11:108961802:A:G	2.45865e-05	-1.50076	-0.383578	2.64115e-05	-1.50893	-0.44397
108961932	chr11:108961932:G:A	5.49055e-05	-9.99416e-11	-1.08092	6.24847e-05	-9.99416e-11	-1.09177
108962014	chr11:108962014:G:A	8.73152e-06	-1.51382	-1.40578	1.0035e-05	-1.51528	-1.40535
108962579	chr11:108962579:G:A	9.19887e-06	-1.50239	-1.36507	1.04911e-05	-1.5075	-1.36867
108962894	chr11:108962894:A:G	1.2549e-05	-1.465	-1.0919	1.39929e-05	-1.49542	-1.09272
108962897	chr11:108962897:G:T	1.25755e-05	-1.46832	-1.08646	1.40399e-05	-1.4975	-1.08729
108962901	chr11:108962901:T:C	1.24802e-05	-1.46674	-1.09566	1.39251e-05	-1.49651	-1.09649
108962971	chr11:108962971:T:C	1.70264e-05	-0.902556	-1.34921	1.90789e-05	-0.926965	-1.35115
108963234	chr11:108963234:T:G	7.11996e-05	-9.99416e-11	-0.821051	8.07245e-05	-9.99416e-11	-0.835655
108963371	chr11:108963371:A:G	0.000246611	0.421274	-3.91713e-10	0.000320313	0.542602	-3.91713e-10
108963744	chr11:108963744:G:A	2.08625e-05	-0.924675	-1.12391	2.33027e-05	-0.948757	-1.12937
108963979	chr11:108963979:G:A	4.00087e-05	-9.99416e-11	-1.39744	4.62542e-05	-9.99416e-11	-1.39255
108964022	chr11:108964022:G:A	9.84107e-06	-1.44187	-1.35811	1.11913e-05	-1.45678	-1.35477
108964138	chr11:108964138:A:G	3.97549e-05	-9.99416e-11	-1.40381	4.57624e-05	-9.99416e-11	-1.40323
108964810	chr11:108964810:G:T	8.28718e-05	-9.99416e-11	-0.669244	9.65573e-05	-9.99416e-11	-0.656559
108964971	chr11:108964971:C:T	4.56826e-05	-9.99416e-11	-1.26482	5.30629e-05	-9.99416e-11	-1.25522
108965005	chr11:108965005:C:T	0.000112131	-9.99416e-11	-0.366868	0.000126754	-9.99416e-11	-0.384448
108965245	chr11:108965245:G:A	7.35641e-05	-9.99416e-11	-0.788381	8.53078e-05	-9.99416e-11	-0.780431
108965512	chr11:108965512:A:G	3.96812e-05	-9.99416e-11	-1.40566	4.56672e-05	-9.99416e-11	-1.40532
108965675	chr11:108965675:G:A	9.4983e-06	-1.49787	-1.33755	1.07652e-05	-1.50604	-1.34434
108965681	chr11:108965681:A:C	4.61181e-05	-9.99416e-11	-1.25533	5.25499e-05	-9.99416e-11	-1.26493
108965890	chr11:108965890:C:T	4.06711e-05	-9.99416e-11	-1.38102	4.64846e-05	-9.99416e-11	-1.38758
108965994	chr11:108965994:T:A	4.70292e-05	-9.99416e-11	-1.23577	5.37479e-05	-9.99416e-11	-1.24239
108966488	chr11:108966488:G:A	1.82073e-05	-1.44473	-0.739981	1.94313e-05	-1.48655	-0.773262
108966502	chr11:108966502:T:C	3.96713e-05	-9.99416e-11	-1.40591	4.56371e-05	-9.99416e-11	-1.40598
108966603	chr11:108966603:C:T	0.000149572	-0.0787586	-3.91713e-10	0.000143606	-0.259626	-3.91713e-10
108967026	chr11:108967026:C:T	4.05814e-05	-9.99416e-11	-1.38323	4.63903e-05	-9.99416e-11	-1.38961
108967796	chr11:108967796:A:G	9.44665e-05	-0.538293	-3.91713e-10	0.000109613	-0.529743	-3.91713e-10
108967871	chr11:108967871:G:A	0.000150288	-9.99416e-11	-0.0739869	0.000169	-9.99416e-11	-0.0967973
108968773	chr11:108968773:TG:T	0.000126536	-0.0427105	-0.203302	9.79577e-05	-0.395625	-0.246535
108968931	chr11:108968931:C:T	0.000191859	0.117751	0.0524694	0.000130165	-0.390217	0.0323208
108968951	chr11:108968951:T:C	2.0254e-05	-1.51021	-0.567978	2.27614e-05	-1.50019	-0.601442
108969296	chr11:108969296:T:C	1.59813e-05	-1.51504	-0.800085	1.82086e-05	-1.51009	-0.814717
108969379	chr11:108969379:C:T	0.00124793	-0.136891	2.1796	0.000894649	-0.55627	2.126
108969603	chr11:108969603:A:G	1.6399e-05	-1.04906	-1.24026	1.8367e-05	-1.07663	-1.23951
108969698	chr11:108969698:C:T	1.11047e-05	-1.28262	-1.39656	1.2849e-05	-1.27667	-1.39676
108969855	chr11:108969855:G:A	9.27642e-06	-1.46422	-1.39484	1.09207e-05	-1.43905	-1.39698
108969891	chr11:108969891:T:C	0.000130275	-9.99416e-11	-0.216888	0.000146822	-9.99416e-11	-0.237477
108970224	chr11:108970224:T:C	4.78088e-05	-1.51483	0.2955	5.01642e-05	-1.51504	0.203649
108970353	chr11:108970353:A:G	1.62722e-05	-1.48636	-0.810721	1.87861e-05	-1.46954	-0.824041
108970543	chr11:108970543:G:C	3.98273e-05	-9.99416e-11	-1.40199	4.58423e-05	-9.99416e-11	-1.40149
108970544	chr11:108970544:C:A	3.98224e-05	-9.99416e-11	-1.40211	4.58364e-05	-9.99416e-11	-1.40162
108970626	chr11:108970626:G:A	2.52938e-05	-0.740575	-1.1154	2.21973e-05	-0.995981	-1.13074
108970651	chr11:108970651:T:C	8.4298e-05	-9.99416e-11	-0.65218	9.58365e-05	-9.99416e-11	-0.664053
108970999	chr11:108970999:G:A	3.55727e-05	-1.51496	-3.91713e-10	4.09992e-05	-1.51314	-3.91713e-10
```
