## Supplementary material for "Characterization of shared and ancestry-specific signals driving complex traits using multi-ancestry fine-mapping": susiex_nc3.cs80.summary

```
# chr11:107717119-108971136
CS_ID	CS_LENGTH	CS_PURITY	MAX_PIP_SNP	BP	REF_ALLELE	ALT_ALLELE	REF_FRQ	BETA	SE	-LOG10P	MAX_PIP	POST-HOC_PROB_POP1	POST-HOC_PROB_POP2
1	835	0	chr11:107979426:C:T	107979426	T,NA	C,NA	1,NA	inf,NA	inf,NA	4.67388,NA	0.405539	0.594563	0.453348
2	1076	0	chr11:108344670:T:G	108344670	G,G	T,T	1,1	-inf,inf	inf,inf	5.04766,1.30615	0.0507552	0.550222	0.46354
```
