## Supplementary material for "Characterization of shared and ancestry-specific signals driving complex traits using multi-ancestry fine-mapping": orig_s1_snps

```
rs11214463
rs7941072
rs11214464
rs7926312
rs17114689
rs1940734
rs116998009
rs4351849
rs77682594
rs10750021
rs10750022
rs11214468
rs1940698
rs12287147
rs10891491
rs1940699
rs12288908
rs1892983
rs1892981
rs150882588
rs17114702
rs17114705
rs11214469
rs12365502
rs2155293
rs1320670
rs149013269
rs7945073
rs7113099
rs7127528
rs7128314
rs7128648
rs149319694
rs17114718
rs4480572
rs1940712
rs1940713
rs1940714
rs151161751
rs7935745
rs73004668
rs67483103
rs10502164
rs118144194
rs1940735
rs141863045
rs7947502
rs10891492
rs57141400
rs17591732
rs10891493
rs7948327
rs17114730
rs2155292
rs12574676
rs12574688
rs73004672
rs7938812
rs7942723
rs55677011
rs7105462
rs3802847
rs3802848
rs3802849
rs3802850
rs3802851
rs2186874
rs2155646
rs2155645
rs10891494
rs867328
rs75793180
rs138099528
rs12224032
rs61902817
rs11214470
rs77186359
rs117558680
rs12574893
rs12277922
rs146831101
rs10891495
rs12575544
rs138029175
rs11214471
rs10891496
rs10891497
rs12576197
rs10891498
rs59598942
rs7946527
rs7933591
rs7947116
rs7950047
rs7950359
rs61902818
rs11605535
rs143600244
rs7102704
rs10750023
rs12577005
rs10891499
rs76384704
rs4144893
rs2509377
rs2437694
rs3016630
rs2509374
rs78583196
rs1436108
rs2574829
rs1369817
rs139666309
rs2853191
rs1436107
rs1836799
rs1836798
rs1245100
rs1245099
rs1245098
rs17114739
rs2846911
rs2846912
rs1245097
rs1245096
rs116938060
rs117264210
rs1245095
rs1245094
rs1245093
rs117764440
rs1245092
rs10502165
rs1245091
rs10502166
rs143095355
rs189574457
rs1245090
rs1245089
rs117157106
rs1245102
rs11214474
rs1245101
rs2511762
rs1264453
rs149690681
rs12361204
rs117947879
rs117600340
rs2511763
rs17592124
rs73006841
rs76318343
rs2511764
rs2509375
rs146201810
rs139221225
rs75800050
rs1030814
rs1030813
rs4306316
rs76145387
rs145867905
rs11214475
rs9943574
rs78964379
rs11214476
rs745631
rs141441446
rs113675135
rs73006860
rs17114746
rs2003987
rs1245103
rs12222753
rs75617068
rs117071489
rs1465765
rs1965775
rs141881809
rs3943739
rs80090160
rs10502167
rs1245115
rs1261874
rs1245114
rs1245113
rs17114757
rs17114760
rs12794745
rs17114764
rs117676743
rs17114770
rs17114773
rs7951034
rs1245112
rs12417093
rs148570333
rs1245111
rs1245110
rs75198191
rs79386775
rs1962881
rs714233
rs56331084
rs34643760
rs114947942
rs76690063
rs17114786
rs7933413
rs17114790
rs79774280
rs12288106
rs12281332
rs1245109
rs10891500
rs1245108
rs1159620
rs1865732
rs151223325
rs11214481
rs10891501
rs149340946
rs10891502
rs11214484
rs17114801
rs73006881
rs10891503
rs148222346
rs1245107
rs12789616
rs1245106
rs59411144
rs2885208
rs12279124
rs1436110
rs17114819
rs58786875
rs57494072
rs1245105
rs112124960
rs56126914
rs17114821
rs1261873
rs1245104
rs1816537
rs7952383
rs2009978
rs6589356
rs6589357
rs10891504
rs11214487
rs7121590
rs7105464
rs7946458
rs72995935
rs6589358
rs7931461
rs7931763
rs73568761
rs75848169
rs143008935
rs7110066
rs140632064
rs144545998
rs11214488
rs72995940
rs79993690
rs140759884
rs9326240
rs2574830
rs7118324
rs75092027
rs10891505
rs10891506
rs2853192
rs12286388
rs12286447
rs72995946
rs187810601
rs11214489
rs78480215
rs17114843
rs202034305
rs920129
rs76459171
rs12788208
rs12270558
rs59168216
rs11214490
rs11214491
rs11214492
rs11214493
rs28488581
rs111599244
rs183627152
rs11214494
rs17114861
rs11214496
rs10891507
rs11214497
rs117501297
rs80350670
rs56268408
rs1811403
rs12361946
rs11826764
rs72995959
rs72995961
rs7107443
rs4539361
rs4492854
rs4471463
rs11214498
rs11214499
rs4547130
rs10891508
rs1245088
rs72995965
rs17114864
rs1245087
rs7950135
rs77271757
rs4936261
rs11214500
rs11214501
rs892954
rs17508858
rs1369818
rs143864437
rs873803
rs1245084
rs11214503
rs873804
rs2003898
rs1245083
rs1245082
rs2011487
rs2011505
rs2011507
rs1245081
rs10891509
rs1245080
rs1061
rs10750024
rs72645446
rs1436111
rs111852285
rs11214505
rs1436109
rs2362212
rs61902492
rs1079021
rs2005086
rs2005085
rs1369816
rs61395032
rs2853194
rs1273044
rs1245127
rs1261877
rs76901230
rs10502168
rs2012801
rs146544041
rs2362213
rs117768977
rs3018457
rs7947910
rs2574828
rs58993351
rs11214508
rs2016905
rs10588285
rs3018458
rs1436106
rs12788026
rs17509332
rs7932647
rs1245120
rs1245119
rs1245118
rs111869808
rs4937993
rs2437692
rs948246
rs17509584
rs7112548
rs948247
rs10891510
rs1261878
rs1245139
rs1245138
rs11214511
rs141859801
rs1245137
rs11214512
rs17114972
rs10891511
rs10891512
rs17114979
rs1245136
rs1245135
rs1245134
rs1245133
rs187252647
rs117014422
rs118022181
rs10891513
rs1245132
rs7112370
rs4936262
rs1245131
rs1245130
rs117469578
rs114789747
rs10891514
rs55859223
rs1268913
rs10891515
rs10891516
rs10891517
rs10502169
rs11214514
rs17115016
rs76406876
rs10891518
rs1369814
rs1245129
rs1245128
rs4366519
rs72997770
rs12286728
rs117934051
rs9651679
rs75794878
rs4937994
rs11214518
rs80254943
rs1261876
rs1245126
rs79919860
rs28463004
rs4936263
rs138155487
rs17595156
rs11214520
rs1940704
rs1940705
rs1245125
rs56155282
rs1245124
rs1261875
rs1245123
rs1245122
rs1245121
rs78133861
rs143617006
rs2846915
rs79147694
rs11214521
rs2846916
rs75797378
rs7939805
rs74998004
rs141693952
rs17510563
rs11602518
rs143265819
rs11214523
rs80327551
rs12272966
rs7131082
rs2885455
rs2885456
rs4595575
rs11214524
rs11607865
rs4937995
rs4936265
rs4937996
rs11214525
rs11214526
rs7120505
rs7121317
rs10502170
rs12274201
rs56970820
rs4143165
rs7129539
rs118167222
rs7102903
rs2043603
rs10789937
rs981555
rs2043602
rs11214529
rs11214530
rs12224124
rs12222643
rs112624052
rs11214531
rs4936266
rs11214532
rs11214533
rs12286372
rs7111410
rs35107553
rs6589360
rs17510855
rs1436104
rs7941908
rs118162901
rs6589361
rs4937998
rs753926
rs113886560
rs1369813
rs147062540
rs6589362
rs6589363
rs7943611
rs112426035
rs1436103
rs4936267
rs61902500
rs17115088
rs2196456
rs4648322
rs4648326
rs17596017
rs78168702
rs76591847
rs4938000
rs2117912
rs17115095
rs11214535
rs117340843
rs118074555
rs17115096
rs4938001
rs116912830
rs142406151
rs72993590
rs76672027
rs11214538
rs140373152
rs75115606
rs75441873
rs7928046
rs1943620
rs1807939
rs7110080
rs143068832
rs4938002
rs973461
rs17115109
rs17511636
rs2574824
rs56012221
rs2574823
rs17115117
rs17115119
rs2574822
rs17115124
rs11607273
rs2850302
rs45467002
rs2226849
rs55643163
rs45602736
rs965560
rs1836796
rs1836795
rs1836794
rs117670008
rs12802504
rs1975259
rs1821693
rs17115154
rs17115156
rs17115160
rs12574998
rs11214542
rs1545086
rs1943619
rs17115178
rs17115184
rs2552513
rs142037406
rs7122359
rs144296062
rs45439094
rs77335773
rs686050
rs2241449
rs686934
rs77044918
rs75637745
rs662912
rs677642
rs45477191
rs4646981
rs45627444
rs2850303
rs17115202
rs595278
rs609708
rs11606354
rs79625788
rs35246759
rs623617
rs141649508
rs4938003
rs112733311
rs147934156
rs9736945
rs17115204
rs2241450
rs584427
rs74800050
rs117660538
rs4646982
rs113886534
rs646558
rs644668
rs12279261
rs17597344
rs11214546
rs111567425
rs652285
rs11214547
rs649568
rs11214549
rs78504227
rs12785741
rs11214550
rs17597455
rs12271908
rs675646
rs587761
rs586903
rs45501891
rs17115246
rs2303377
rs2303378
rs45542138
rs884110
rs77740173
rs645965
rs649862
rs71475101
rs72995533
rs61902539
rs7929707
rs635596
rs149687208
rs620291
rs11605668
rs61902540
rs57908147
rs591042
rs589760
rs112383419
rs7130671
rs12222469
rs45602031
rs1893697
rs12794326
rs145182839
rs111501375
rs112534466
rs17597849
rs3781878
rs619265
rs622699
rs11214552
rs4938004
rs4938005
rs11214554
rs3781881
rs61902544
rs10891524
rs625087
rs17115275
rs11214556
rs605843
rs11606942
rs17115279
rs2186798
rs7951404
rs686503
rs77029508
rs611016
rs45479599
rs78599561
rs2288158
rs17598185
rs2298703
rs10502171
rs1006826
rs625741
rs654362
rs638960
rs113861726
rs17598303
rs655250
rs78092528
rs72995548
rs598026
rs116998720
rs11214560
rs118107176
rs182407816
rs674246
rs11214561
rs11214563
rs10891525
rs2552516
rs2156485
rs45494195
rs618114
rs654298
rs635903
rs117166580
rs111287313
rs77727009
rs668204
rs117700242
rs45516297
rs667800
rs600964
rs45517632
rs10891526
rs614681
rs4255568
rs4559717
rs61903971
rs10891527
rs55845388
rs148849191
rs111721949
rs593217
rs145790064
rs592739
rs660361
rs688011
rs71475102
rs12787488
rs11214566
rs592903
rs17513907
rs78088225
rs17115310
rs17513970
rs61903972
rs641748
rs112030175
rs628041
rs56159811
rs117794392
rs10891528
rs10891529
rs61903975
rs3897583
rs61903976
rs12281876
rs4938006
rs12281944
rs117004354
rs7106370
rs76732781
rs59691290
rs11214568
rs11214569
rs12801450
rs10891530
rs58855460
rs61903977
rs7103866
rs61903978
rs72995582
rs10789939
rs117509882
rs75663997
rs7928309
rs3885072
rs4379877
rs6589368
rs55890349
rs7129381
rs7925062
rs78552202
rs61903981
rs7929301
rs10047489
rs4127469
rs7924396
rs10047406
rs7928346
rs12791974
rs1943623
rs11214570
rs61428601
11:113175201_A_G
rs11601152
rs117862178
rs75343922
rs7950067
rs17598990
rs7931868
rs7932075
rs12279103
rs4648321
rs7113755
rs4648325
rs4648324
rs7114285
rs12294153
rs10789941
rs7118188
rs34395487
rs4545595
rs4517559
rs11603181
rs11603187
rs4503577
rs12802470
rs2236709
rs7130072
rs117286758
rs73572791
rs7927508
rs78667560
rs2156486
rs61903985
rs10891532
rs10891533
rs6589369
rs7942392
rs10891534
rs117557632
rs1893699
rs6589371
rs2000808
rs7947310
rs7950569
rs723078
rs45457596
rs723077
rs723079
rs45519937
rs45495397
rs948178
rs869549
rs75590462
rs635358
rs45627831
rs10502172
rs12225351
rs7928978
rs2303380
rs10891535
rs2187346
rs4936269
rs10502173
rs117464121
rs948177
rs11214577
rs948176
rs111319463
rs1893695
rs1893696
rs7109196
rs2155462
rs117157497
rs1943622
rs7114433
rs11214579
rs12282356
rs60373142
rs10891536
rs2288159
rs10891537
rs4938007
rs6589372
rs7928201
rs11214580
rs116999898
rs113512560
rs34259213
rs4987094
rs17527717
rs3781884
rs199815049
rs11214582
rs117274829
rs142029494
rs35852218
rs61903989
rs10891538
rs4938008
rs11214583
rs6589373
rs11493880
rs117915114
rs7931066
rs11214585
rs12292113
rs12293753
rs7939992
rs138502406
rs11606008
rs2276070
rs4938009
rs4438071
rs4370966
rs74574333
rs11214587
rs7115082
rs2298490
rs77862670
rs713233
rs719803
rs719802
rs719804
rs17600109
rs2298489
rs7949242
rs10789942
rs10891539
rs7130431
rs10891540
rs45543335
rs1055075
rs1055076
rs185789225
rs2440389
rs12804573
rs12805699
rs1078
rs74816891
rs2155463
rs2155464
rs2186799
rs2186800
rs144975300
rs12285457
rs2282511
rs11214589
rs4938010
rs4938011
rs28712705
rs754672
rs3897584
rs4601821
rs11214592
rs4551806
rs7116782
rs143815220
rs10891541
rs117741433
rs10891542
rs6589375
rs7107223
rs10891543
rs10891544
rs877137
rs877138
rs12807729
rs10891545
rs11214594
rs79697484
rs4938012
rs11214595
rs17600713
rs138608984
rs34601878
rs79893539
rs73557236
rs7945132
rs61492892
rs7123797
rs12360992
rs12224538
rs4590907
rs17115439
rs4938013
rs11214596
rs4938014
rs4938015
rs10891546
rs11214597
rs35023999
rs34863235
rs11214598
rs7118900
rs75698063
rs10891547
rs10891548
rs7122228
rs11604671
rs45612940
rs76868518
rs34298987
11:113270015_G_C
rs34983219
rs2734849
rs2734848
rs1800497
rs2734847
rs7105965
rs2859545
rs11214599
rs2587552
rs12794908
rs139365192
rs2587551
rs11214601
rs2587550
rs1003641
rs12422191
rs117704709
rs2511520
rs2859544
rs75249539
rs2859543
rs2242593
rs138823496
rs77028828
rs11214602
11:113278082_G_A
rs61904059
rs10891549
rs2234689
rs117090941
rs1554929
rs2587543
rs2242592
rs2242591
rs11214603
rs2734842
rs6278
rs6279
rs6276
rs2734841
rs1124491
rs1124492
rs1124493
rs1079595
rs1079594
rs6277
rs6275
rs1801028
rs1076560
rs2511521
rs2283265
rs35608204
rs12363125
rs2734839
rs2734838
rs72997602
rs2734837
rs2440390
rs35352421
rs1800499
rs1107162
rs2075654
rs1079727
rs80310688
rs2002453
rs78044862
rs2005313
rs2245805
rs2734836
rs2734835
rs1800498
rs61905363
rs2234690
rs117431082
rs2587548
rs2734833
rs2734832
rs2734831
rs1962262
rs11608185
rs12808482
rs1076563
rs1076562
rs1116313
rs1079598
rs1079597
rs1079596
rs61015848
rs1125394
rs1125393
rs2471857
rs12798900
rs12799083
rs34535530
rs2471856
rs75349786
rs2471855
rs2471854
rs7131627
rs7131440
rs7131465
rs7131681
rs148535178
rs11214605
rs2471851
rs2471850
rs145225711
rs12800853
rs11608109
rs7103679
rs4938017
rs77560271
rs7122246
rs7350522
rs12364051
rs78022226
rs74588544
rs60599314
rs4436578
rs12421264
rs4587762
rs4586205
rs114749741
rs111464869
rs17115583
rs4620755
rs11214606
rs75765286
rs79549222
rs7125415
rs11214607
rs4648318
rs4648319
rs112646785
rs11214608
rs11214609
rs12574471
rs17529477
rs17601612
rs4245146
rs4245147
rs4936270
rs4936271
rs80215768
rs4936272
rs4274224
rs76581995
rs77195172
rs4245148
rs78303686
rs55697087
rs4460839
rs142615934
rs75644434
rs72999670
rs12805897
rs4581480
rs144851051
rs73557283
rs77541954
rs7122454
rs80014933
rs7948028
rs10891550
rs74751335
rs77264605
rs76499333
rs7131056
rs11214611
rs4936274
rs4648317
rs10891551
rs74355206
rs4322431
rs7117915
rs10891552
rs4337071
rs118168024
rs4630328
rs72999677
11:113335219_A_T
11:113335219_A_C
rs11214613
rs11214614
rs117317480
rs4350392
rs191285961
rs11601054
rs61902787
rs75824731
rs10891553
rs77655590
rs12421616
rs73557296
rs4245149
rs60253148
rs7102650
rs55887984
rs75924850
rs117720003
rs4938019
rs35659571
rs35921774
rs10891554
rs61902807
rs10789943
rs10789944
rs117816894
rs79872790
rs79092434
rs1799978
rs12364283
rs61902808
rs77268850
rs56118276
rs7110440
rs35277073
rs4483623
rs10891556
rs78363643
rs4424703
rs11214618
rs12800185
rs76105936
rs7121986
rs6589377
rs12421112
rs115444593
rs72999691
rs7929453
rs139193369
rs148652575
rs10891561
rs12282404
rs4482060
rs4938020
rs77648771
rs11214620
rs144023557
rs11214621
rs10891562
rs4421776
rs10891563
rs11214622
rs4611239
rs150525071
rs4245150
rs17602038
rs4938021
rs4936275
rs4936276
rs12099143
rs11214626
rs12576181
rs10736466
rs4938022
rs72999702
rs12292637
rs57622799
rs7947342
rs7934294
rs12574578
rs139407785
rs10736467
rs61902811
rs76720909
rs7942219
rs7124087
rs35006999
rs34239591
rs7934649
rs17602285
rs11214627
rs11214628
rs78978060
rs10891564
rs6589379
rs11214629
rs4938023
rs117634635
rs75400360
rs79830408
rs4503578
rs4254099
rs7111031
rs11214630
rs73001610
rs4938024
rs6589380
rs6589381
rs11214632
rs146131093
rs6589382
rs79476585
rs12361003
rs4245151
rs7949802
rs35511553
rs12576653
rs11214633
rs11214634
rs4938025
rs4479021
rs10891565
rs11214635
rs7479729
rs7107293
rs4447205
rs77906631
rs1984739
rs77645071
rs4245152
rs4534613
rs148857549
rs80189357
rs35738585
rs34216353
rs12361261
rs77531519
rs56079230
rs145136240
rs4466875
rs7131411
rs4429089
rs4245153
rs4245154
rs10789945
rs73001624
rs4938026
rs2002229
rs2002228
rs4548655
rs77647540
rs73559496
rs2511513
rs78169211
rs2514218
rs7123062
rs12420205
rs142620595
rs2514217
rs142732944
rs2514214
rs2514225
rs73001634
rs2511515
rs2514224
rs10891566
rs73001640
rs10891567
rs61902834
rs2514223
rs2511516
rs2514222
rs2514221
rs2514220
rs10891568
rs7112715
rs2511517
rs7116732
rs17530934
rs2514227
rs34519046
rs2514226
rs34023451
rs118149410
rs117190952
rs111784064
rs2511519
rs9736825
rs9736857
rs11214645
rs7107463
rs11214647
rs74327381
rs11214648
rs76355313
rs114940082
rs7115462
rs7115226
rs11214650
rs11214651
rs11214652
rs140440245
rs2514229
rs7942123
rs17115673
rs11214654
rs77412938
rs11823610
rs34342004
rs11825869
rs60098307
rs4309187
rs11214656
rs10891570
rs11214657
rs34516854
rs79962387
rs61902838
rs4938027
rs10789947
rs4636708
rs4435036
rs61902839
rs12281325
rs7115090
rs7937641
rs56053905
rs11214661
rs7937477
rs139711611
rs78473175
rs79330444
rs12287992
rs12222458
rs10736468
rs10736469
rs10736470
rs12787249
rs12576506
rs117667905
rs10891571
rs71477213
rs75937529
rs112086348
rs79763557
rs10750025
rs35458579
rs115615487
rs7952106
rs140731149
rs73001688
rs7927693
rs79304978
rs75896421
rs148653130
rs75580754
rs78143474
rs114937420
rs12805622
rs12807056
rs4344526
rs78562438
rs114803258
rs77780366
rs10789948
rs35431557
rs74344624
rs75989962
rs74381874
rs4373974
rs140640957
rs4936277
rs7101854
rs73553108
rs73001698
rs11214664
rs11214665
rs73553116
rs7125215
rs78141154
rs113490295
rs7125588
rs4130345
rs4531502
rs12791990
rs34513850
rs61902850
rs7933981
rs61687445
rs74658440
rs11823775
rs4520623
rs115990434
rs7123697
rs77414181
rs76540458
rs7101666
rs7102458
rs6589386
rs7126382
rs73004014
rs73004016
rs7933602
rs117408764
rs73004019
rs7936719
rs188282316
11:113447058_G_T
rs4936278
rs56363150
rs73563012
rs4075412
rs71477215
rs7928017
rs78605981
rs115769016
rs4318016
rs59472562
rs4319541
rs4319542
rs4132966
rs7940164
rs2068795
rs61064111
rs12365214
rs117535980
rs116936821
rs145826847
rs12798830
rs112212886
rs12576834
rs186046873
rs10789950
rs7928223
11:113456418_T_G
rs76991401
rs10750026
rs4245155
rs4488232
rs141195993
rs77895742
rs11214672
rs116606687
rs11214673
rs59774972
rs10891573
rs78168664
rs56074007
rs11607834
rs11607852
rs3923972
rs3923973
rs7109874
rs11214674
rs139005911
rs140698010
rs145905788
rs12272205
rs3924141
rs7128800
rs139897018
rs147434339
rs78072402
rs11606030
rs140793911
rs75331695
rs7941273
rs55703229
rs2014920
rs77652349
rs141453683
rs112805079
rs79228128
rs12278439
rs12280220
rs78600463
rs111617703
rs955755
rs12788951
rs61902854
rs61902855
rs61902856
rs73004036
rs77363771
rs7126925
rs74325263
rs150589368
rs139546683
rs73004038
rs144878506
rs7123334
rs1396807
rs11214677
rs142398895
rs112395692
rs17603387
rs1039832
rs1039833
rs113639403
rs192896289
rs184587576
rs61904960
rs55817538
rs58257470
rs73004041
rs56369127
rs57567248
rs11606797
rs12278351
rs55751957
rs138750764
rs73004043
rs10789953
rs77668790
rs112655513
rs113570762
rs17531438
rs7107799
rs80186555
rs146538768
rs141228277
rs75946672
rs78578595
rs146957419
rs79598357
rs113821605
rs112605604
rs61904964
rs12281062
rs12806316
rs7130926
rs11607743
rs143714658
rs79338069
rs2076782
rs4502018
rs7131623
rs7117470
rs11601692
rs144739477
rs142838636
rs2886189
rs79190149
rs925268
rs56080111
rs3914059
rs4471464
rs11605737
rs2136446
rs11606258
rs11603962
rs1509513
rs1509514
rs1509515
rs75601171
rs10891576
rs17531898
rs113685236
rs2016102
rs61904979
rs61904980
rs61904981
rs1022084
rs61904982
rs112675705
rs12577253
rs79026631
rs73004062
rs61904983
rs10789954
rs78015293
rs73004065
rs11601402
rs77172267
rs17092533
rs17610557
rs7927147
rs7927264
rs117111995
rs61904984
rs75014993
rs11214684
rs55637702
rs117833313
rs17532157
rs61904986
rs61904987
rs4938029
rs7118687
rs17532254
rs17115770
rs141758400
rs112955245
rs61904989
rs10789955
rs113650674
rs11606711
rs187519325
rs10891577
rs11606734
rs11602504
rs28454364
rs12291314
rs11602960
rs61904990
rs876378
rs17532375
rs61904991
rs2010896
rs11601729
rs1108885
rs17610915
rs10891578
rs75005951
rs113165888
rs61904992
rs61904993
rs17532479
rs61904994
rs17115781
rs7124218
rs7110265
rs11600717
rs7110543
rs34234382
rs11602934
rs61904995
rs11604889
rs11600745
rs79813689
rs61904996
rs61904997
rs61904998
rs61904999
rs111365410
rs7950011
rs73004093
rs73004095
rs111614192
rs113959352
rs112771260
rs61905000
rs61905001
rs7102991
rs11601890
rs146751720
rs11607594
rs73004098
rs73004099
rs73004100
rs11607622
11:113526853_T_C
rs11607676
rs11603529
rs11601548
rs11603532
rs11607747
rs111758756
rs11608194
rs12422196
rs12419423
rs7941342
rs140028537
rs142553525
rs11603480
rs74939839
rs11607593
rs73005905
rs61905027
rs61905028
rs7940745
rs73005911
rs73005913
rs75013740
rs61905029
rs190930189
rs61905030
rs10891583
rs61905031
rs10789956
rs11602134
rs11606746
rs11214692
rs56778124
rs77667282
rs55820082
rs12421282
rs56137735
rs55779036
rs3934007
rs61905034
rs35391416
rs55786643
rs117610243
rs77516584
rs61905037
rs12420806
rs34469764
rs34531299
rs1355202
rs1818394
rs2363550
rs11605078
rs11605119
rs11605096
rs11600908
rs10160656
rs12802646
rs73005985
rs61903061
rs11606211
rs4938032
rs4938033
rs11606336
rs73005986
rs61903063
rs61903064
rs77046951
rs61903065
rs73005988
rs73005989
rs118074267
rs11607704
rs17115803
rs17611058
rs79074838
rs17611093
rs17611127
rs17532674
rs112928517
rs4938034
rs56237946
rs79689350
rs17532814
rs7933647
rs7933657
rs61903066
rs61903067
rs7116612
rs7925033
rs74834015
rs61903068
rs11602210
rs61903075
rs1533053
rs75010065
rs11604194
rs61903076
rs61903077
rs17532884
rs963802
rs7946187
rs78342857
rs11214696
rs12801310
rs10891585
rs61903078
rs11606035
rs7925762
rs45533243
rs6589391
rs17115821
rs17115826
rs11214700
rs7106500
rs4938035
rs7110736
rs7110738
rs11601435
rs11607591
rs7114195
rs11607690
rs12421871
rs117928896
rs11214704
rs11214705
rs11214706
rs11214708
rs11604602
rs11600570
rs45553435
rs11601037
rs61995944
rs17115841
rs45515199
rs4936279
rs45503699
rs77897406
rs12421759
rs1567391
rs10891587
rs73568808
rs11601425
rs4936280
rs45550331
rs3802856
rs3802854
rs1848702
rs7930871
rs111627504
rs113332537
rs2089653
rs2089652
rs61903082
rs2885810
rs2363549
rs2063302
rs111466487
rs4553400
rs3902836
rs7121672
rs79359295
rs147979174
rs17533620
rs7926267
rs74613479
rs3898218
rs3907855
rs4132911
rs1155104
rs45618134
rs7933980
rs925267
rs7934498
rs45619937
rs4938037
rs10891588
rs34561261
rs6589393
rs12804910
rs151185046
rs34526618
rs35698252
rs7938346
rs12786543
rs117439605
rs4938038
rs4938039
rs4938040
rs79879154
rs58673363
rs57792402
rs12285469
rs56000371
rs113484599
rs75599428
rs3863293
rs3863294
rs4938041
rs3851571
rs4936281
rs4083004
rs12801945
rs4259857
rs4471465
rs4938043
rs4938044
rs141328757
rs76336146
rs116573798
rs149499720
rs141174404
rs12791580
rs117610380
rs12791789
rs12279366
rs12796831
rs149645066
rs12273259
rs12292722
rs12292878
rs12292853
rs10502177
rs10891590
rs3914060
rs35619137
rs10891591
rs79540791
rs57539594
rs17115875
rs61345035
rs11214711
rs4938047
rs4936282
rs4938048
rs144977962
rs11195658
rs144301295
rs34973194
rs4245156
rs35004447
rs35465460
rs4938050
rs17612378
rs7932415
rs79276094
rs4938051
rs7114297
rs12577772
rs10750027
rs11607718
rs12419057
rs12295777
rs73551130
rs12419794
rs6589395
rs7127060
rs7127678
rs11214714
rs17115895
rs73551134
rs17115901
rs76262850
rs7117393
rs78686569
rs112696923
rs1318296
rs7126671
rs10789958
rs73007952
rs73007954
rs117261325
rs74531076
rs41358051
rs41410349
rs7927569
rs79555404
rs78777053
rs80324640
rs2885987
rs74959754
rs11604887
rs10750028
rs11605483
rs73007957
rs77765931
rs118091141
rs79180070
rs77841778
rs7102791
rs2279996
rs7933965
rs2279995
rs4351850
rs2364110
rs2364111
rs61905736
rs17541000
rs55782301
rs10502176
rs17115915
rs17115918
rs17115920
rs7930141
rs57063004
rs17541153
rs2465651
rs10502175
rs77466658
rs17613359
rs11214716
rs2459977
rs76274106
rs2271261
rs56173047
rs7105512
rs61905739
rs73007975
rs10891592
rs2511052
rs55853695
rs12292532
rs56361490
rs112393775
rs147303880
rs2465649
rs112280294
rs113897599
rs73007983
rs2513591
rs112286934
rs2513592
rs77900725
rs79643524
rs76605443
rs61905740
rs74484528
rs75407982
rs74839092
rs61905741
rs116865164
rs77513212
rs79179520
rs2457377
rs79543583
rs1893972
rs2457376
rs12575893
rs2457375
rs61905742
rs76069704
rs17541654
rs79237665
rs906847
rs113238477
rs78361470
rs147337791
rs150882087
rs149589163
rs146047944
rs140045520
rs148660421
rs142149970
rs151202070
rs73009851
rs116935795
rs76758364
rs149436749
rs113188906
rs17613838
rs2459969
rs17613893
rs17541779
rs17541800
rs17541841
rs2459970
rs75247172
rs61905747
rs76332124
rs75234319
rs77553233
rs76530917
rs79129505
rs4938052
rs79445912
rs112809754
rs371390564
rs78445792
rs77503003
rs4430548
rs115881718
rs116289960
rs7124878
rs112982727
rs151143814
rs2459976
rs75480900
rs74610167
rs145046476
rs2136445
rs1000559
rs1467057
rs17541987
rs6589396
rs79919789
rs17614161
rs112365657
rs111407393
rs75980984
rs77229295
rs7105485
rs34017209
rs61905750
rs7129831
rs2465648
rs34205360
rs75832093
rs73009872
rs61905751
rs11822222
rs2459975
rs61905752
rs117189169
rs76222459
rs75364462
rs2459974
rs75118262
rs17614286
rs78827705
rs17542254
rs2513572
rs10891596
rs73009900
rs35524849
rs61905753
rs61905754
rs73009901
rs17614338
rs17115975
rs17614391
rs2513585
rs111493170
rs906846
rs1713676
rs79130512
rs74337724
rs1713675
rs1713674
rs1713673
rs2513586
rs17796421
rs77316907
rs60016141
rs79275906
rs1621515
rs11214725
rs111665906
rs2428022
rs1713672
rs144405764
rs77693242
rs144789148
rs17115996
rs2465650
rs45480291
rs140282271
rs1633550
rs80338137
rs2285392
rs138929757
rs1633549
rs147499211
rs10750030
rs145447997
rs76211911
rs7951021
rs1633548
rs1633547
rs2428020
rs7116233
rs1713671
rs45595543
rs45477300
rs1034582
rs1016956
rs1016955
rs1713670
rs117568780
rs2428019
rs45570432
rs2465647
rs2519201
rs11606284
rs140756063
rs2513575
rs2513574
rs79186081
rs6589397
rs77641750
rs2715791
rs75249816
rs2023642
rs2519200
rs74507276
rs17723728
rs138290341
rs2005667
rs756701
rs4320980
rs74643106
rs9667440
rs2513565
rs111501077
rs45545336
rs2513566
rs2513567
rs111705261
rs150544590
rs2428018
rs79493319
rs61907861
rs10891598
rs12222411
rs7111825
rs10891599
rs4938053
rs138096456
rs17802314
rs9645658
rs45447199
rs2428017
rs73011659
rs2428016
rs2513580
rs2428015
rs10789965
rs2513579
rs2513578
rs6589398
rs79893157
rs2428014
rs76436881
rs7110680
rs7104752
rs2428012
rs3802852
rs2513577
rs7112957
rs188150253
rs2513576
rs4936283
rs115507604
rs7122325
rs2428011
rs72995397
rs79176357
rs112025645
rs77843918
rs2428010
rs17802617
rs11214739
rs11214740
rs2513573
rs75093399
rs11214741
rs34701486
rs7938454
rs117748726
rs75816722
rs77803855
rs10891600
rs61907871
rs116314472
rs2428009
rs2428008
rs17802653
rs71477224
rs76871102
rs35144767
rs7126080
rs2513590
rs150489890
rs78346388
rs77705585
rs56879587
rs112960852
rs116711768
rs17802676
rs2428007
rs11214745
rs2513587
rs74571546
rs2428024
rs75132682
rs2051677
rs2051676
11:113732807_G_C
rs2428021
rs2051675
rs80336840
rs59625643
rs144902766
rs148793468
rs34353790
rs77950796
rs72997420
rs36022874
rs2513569
rs116842426
rs113372653
rs115800833
rs61907874
rs2513570
rs45587435
rs4288784
rs149795603
rs147022929
rs61907876
rs11600930
rs77981412
rs2510564
rs61907877
rs137897212
rs12289874
rs4435037
rs75910704
rs61907878
rs75457439
rs869451
rs11601924
rs12295684
rs76696784
rs78124388
rs1008868
rs2097078
rs2513571
rs11602991
rs147261481
rs61907879
rs7111589
rs2008008
rs7937295
rs78440249
rs61907880
rs61907881
rs76073660
rs11214758
rs61907882
rs114771585
rs61907883
rs2510562
rs79988481
rs117239707
rs148813881
rs61907884
rs12794818
rs75175798
rs72997447
rs61907885
rs78417016
rs10891605
rs12577754
rs147571806
rs72997451
rs6589400
rs2011249
rs7945619
rs1176758
rs34117109
rs3891484
rs45585140
rs10789970
rs11214763
rs3758987
rs72466468
rs12363032
rs72997454
rs79427400
rs11214764
rs140593040
rs11606194
rs10891606
rs138178647
rs7943259
rs11214766
rs7943925
rs180689104
rs35125461
rs77820844
rs4938056
rs117581910
rs117862705
rs117260355
rs147875299
rs72997464
rs61907889
rs4938057
rs1176756
rs4938058
rs7103572
rs12271442
rs11214769
rs12273321
rs35201864
rs193264050
rs4020502
rs61907890
rs117517757
rs74399990
rs192642190
rs79341085
rs76613483
rs12805047
rs111685025
rs45569843
rs116953992
rs113549323
rs12417527
rs45595932
rs117288585
rs34734147
rs56379127
rs61907893
rs1176748
rs11214771
rs144232172
rs12270070
rs11214772
rs57534427
rs60600796
rs118031603
rs72997471
rs11824155
rs17116117
rs17116121
rs187544922
rs17116124
rs45597437
rs1176746
rs45562036
rs45577231
rs1176744
rs61907912
rs45547334
rs17116138
rs45562138
rs45595034
rs2276307
rs2276308
rs61907916
rs1176743
rs17116145
rs61907917
rs45491603
rs45438696
rs45506803
rs45591234
rs45527936
rs45479092
rs79731789
rs114375840
rs45570136
rs79652569
rs11214775
rs61907922
rs1176741
rs1176740
rs3782025
rs1176739
rs11214776
rs1176738
rs12278709
rs1176737
rs139415031
rs77366844
rs45611539
rs45452401
rs45582140
rs4936284
rs117396688
rs75240464
rs6589401
rs1672717
rs11605098
rs1184412
rs11605102
rs113243313
rs45519137
rs1176761
rs12288145
rs1176760
rs11606288
rs17614942
rs56251941
rs116904483
rs7943062
rs7945926
rs4936285
rs1185027
rs12795805
rs45537240
rs4936286
rs4938059
rs79816668
rs45603544
rs7129190
rs11607692
rs11214780
rs76213666
rs118162387
rs117180731
rs17116164
rs12291118
rs78955753
rs61907924
rs11214782
rs1177067
rs143740679
rs1177066
rs720396
rs77952975
rs73001815
rs59391854
rs74708527
rs148220930
rs7942029
rs12363499
rs61907926
rs78712249
rs11214783
rs1150234
rs1123193
rs75181006
rs117140825
rs1150232
rs17116178
rs118161712
rs1176754
rs12286333
rs139008768
rs148150490
rs75942595
rs75242024
rs34614384
rs34703448
rs140597764
rs78744728
rs1150230
rs1150229
rs17543232
rs78592616
rs17615186
rs117576023
rs11214786
rs79294782
rs59212645
rs117360927
rs7104827
rs61907928
rs76168892
rs11214789
rs11214790
rs61905760
rs1176753
rs10789980
rs77361150
rs117067006
rs144224976
rs1176752
rs1176751
rs1176750
rs77001018
rs1150226
rs1062613
rs33940208
rs145626210
rs1150225
rs1150222
rs11604247
rs1176725
rs1456888
rs1985242
rs112021556
rs1176722
rs56376240
rs56798091
rs58143450
rs12808576
rs1176720
rs61905785
rs2276302
rs73001860
rs7930558
rs10891611
rs78602608
rs11607240
rs1176719
rs2276303
rs146987046
rs76303657
rs73556695
rs1456887
rs79894062
rs3737457
rs35448518
rs909411
rs11214796
rs1176717
rs3867473
rs1176716
rs1176715
rs1176714
rs948983
rs2846632
rs10160548
rs34327364
rs56232120
rs1150220
rs76882290
rs75833556
rs118187155
rs4020469
rs137905731
rs17543605
rs11214797
rs11608102
rs1176713
rs55917640
rs73011601
rs1182457
rs80017933
rs17543669
rs11214800
rs10891613
rs7115470
rs12421901
rs897685
rs144357808
rs930865
rs12361344
rs60714211
rs1379170
rs57740015
rs73558569
rs7113791
rs7930014
rs111371029
rs55835514
rs1970831
rs7126511
rs77841249
rs7104236
rs11214806
rs7104411
rs28441376
rs4082224
rs73013223
rs73013225
rs7925936
rs7925943
rs111410777
rs10891615
rs77423986
rs73013230
rs11214807
rs2364857
rs4318013
rs4318014
rs4938064
rs4938065
rs118041878
rs10789985
rs12576962
rs17543948
rs11604851
rs10789986
rs12289199
rs75833649
rs7119284
rs7103325
rs4938066
rs4938067
rs3867474
rs11606742
rs3894248
rs11606774
rs3894247
rs3889025
11:113887115_C_A
rs17544032
rs11606861
rs4553401
rs10789988
rs149024818
rs12805609
rs7101955
rs74494412
rs7118530
rs7940335
rs78830115
rs12221649
rs57662195
rs10789989
rs56903197
rs2085421
rs59842979
rs4938068
rs1563533
rs17626940
rs2045364
rs2045365
```
