## Supplementary material for "Characterization of shared and ancestry-specific signals driving complex traits using multi-ancestry fine-mapping": orig_s2_snps

```
rs11214463
rs7941072
rs7926312
rs17114689
rs1940734
rs4351849
rs77682594
rs10750021
rs10750022
rs11214468
rs76915667
rs17114694
rs1940698
rs12287147
rs10891491
rs1940699
rs12288908
rs1892983
rs117250156
rs1892981
rs150882588
rs17114702
rs17114705
rs11214469
rs12365502
rs2155293
rs77808061
rs1320670
rs144608847
rs149013269
rs12416786
rs7945073
rs7113099
rs7127528
rs7128314
rs7128648
rs17114718
rs4480572
rs1940712
rs1940713
rs146441034
rs1940714
rs140131540
rs7935745
rs67483103
rs10502164
rs12418058
rs1940735
rs7947502
rs10891492
rs57141400
rs17591732
rs10891493
rs7948327
rs17114730
rs2155292
rs12574676
rs190866457
rs12574688
rs73004672
rs7938812
rs77032557
rs7942723
rs55677011
rs7105462
rs3802847
rs3802848
rs3802849
rs3802850
rs3802851
rs76271694
rs2186874
rs2155646
rs2155645
rs10891494
rs867328
rs12224032
rs61902817
rs11214470
rs117558680
rs80336196
rs79488743
rs12574893
rs12277922
rs140405665
rs10891495
rs12575544
rs10891496
rs10891497
rs12576197
rs10891498
rs59598942
rs7946527
rs7933591
rs7947116
rs7950047
rs7950359
rs61902818
rs11605535
rs7102704
rs10750023
rs12577005
rs10891499
rs76384704
rs4144893
rs77119934
rs2509377
rs2437694
rs3016630
rs2509374
rs78583196
rs1436108
rs2574829
rs1369817
rs2853191
rs1436107
rs76228155
rs1836799
rs1836798
rs1245100
rs1245099
rs1245098
rs17114739
rs2846911
rs2846912
rs1245097
rs1245096
rs1245095
rs1245094
rs1245093
rs1245092
rs10502165
rs1245091
rs10502166
rs1245090
rs1245089
rs117157106
rs1245102
rs11214474
rs1245101
rs78970020
rs2511762
rs1264453
rs149690681
rs12361204
rs149532923
rs117600340
rs2511763
rs17592124
rs76318343
rs2509375
rs139221225
rs75800050
rs1030814
rs1030813
rs4306316
rs76145387
rs11214475
rs9943574
rs11214476
rs745631
rs17114746
rs2003987
rs1245103
rs12222753
rs17114749
rs75617068
rs117071489
rs1465765
rs1965775
rs3943739
rs80090160
rs10502167
rs1245115
rs1261874
rs1245114
rs139524386
rs1245113
rs145654944
rs17114757
rs17114760
rs12794745
rs17114764
rs117676743
rs17114770
rs17114773
rs7951034
rs1245112
rs12417093
rs1245111
rs1245110
rs75198191
rs79386775
rs1962881
rs714233
rs56331084
rs114947942
rs76690063
rs17114786
rs7933413
rs17114790
rs79774280
rs2361227
rs12288106
rs12281332
rs1245109
rs146081004
rs10891500
rs1245108
rs1159620
rs142219731
rs1865732
rs11214481
rs10891501
rs74426902
rs10891502
rs11214484
rs17114801
rs10891503
rs148222346
rs1245107
rs12789616
rs1245106
rs11214486
rs59411144
rs2885208
rs12279124
rs1436110
rs77155023
rs17114819
rs58786875
rs57494072
rs1245105
rs112124960
rs56126914
rs17114821
rs1261873
rs1245104
rs1816537
rs7952383
rs2009978
rs6589356
rs6589357
rs10891504
rs11214487
rs7121590
rs7105464
rs7946458
rs72995935
rs6589358
rs7931461
rs7931763
rs73568761
rs75848169
rs7110066
rs11214488
rs72995940
rs9326240
rs2574830
rs7118324
rs10891505
rs10891506
rs2853192
rs12286388
rs12286447
rs11214489
rs78480215
rs17114843
rs202034305
rs920129
rs12788208
rs12270558
rs59168216
rs11214490
rs11214491
rs11214492
rs147072891
rs11214493
rs28488581
rs111599244
rs183627152
rs11214494
rs17114861
rs11214496
rs10891507
rs11214497
rs80350670
rs56268408
rs1811403
rs12361946
rs17114863
rs11826764
rs72995959
rs72995961
rs7107443
rs4539361
rs4492854
rs4471463
rs11214498
rs11214499
rs4547130
rs10891508
rs1245088
rs72995965
rs17114864
rs1245087
rs7950135
rs4936261
rs11214500
rs11214501
rs892954
rs1369818
rs873803
rs202226262
rs1245084
rs11214503
rs873804
rs2003898
rs1245083
rs1245082
rs2011487
rs2011505
rs2011507
rs1245081
rs10891509
rs1245080
rs1061
rs10750024
rs72645446
rs147527785
rs1436111
rs1436109
rs2362212
rs61902492
rs1079021
rs2005086
rs2005085
rs1369816
rs61395032
rs2853194
rs1273044
rs79917100
rs1245127
rs1261877
rs76901230
rs10502168
rs2012801
rs146544041
rs2362213
rs117768977
rs3018457
rs151012650
rs7947910
rs2574828
rs58993351
rs11214508
rs2016905
rs10588285
rs3018458
rs11214509
rs1436106
rs12788026
rs76331187
rs17509332
rs7932647
rs1245120
rs12226411
rs1245119
rs1245118
rs4937993
rs2437692
rs73570726
rs948246
rs73570728
rs7112548
rs948247
rs10891510
rs1261878
rs1245139
rs1245138
rs11214511
rs11214512
rs17114972
rs10891511
rs10891512
rs17114979
rs1245136
rs1245135
rs1245134
rs75850040
rs1245133
rs190846949
rs10891513
rs1245132
rs17114989
rs7112370
rs4936262
rs1245131
rs76919913
rs150739283
rs1245130
rs117469578
rs10891514
rs55859223
rs17115004
rs1268913
rs10891515
rs10891516
rs10891517
rs10502169
rs11214514
rs76406876
rs10891518
rs1369814
rs1245129
rs1245128
rs4366519
rs117844202
rs12286728
rs9651679
rs117502277
rs75794878
rs4937994
rs11214518
rs80254943
rs1261876
rs1245126
rs79919860
rs28463004
rs76058268
rs4936263
rs117763161
rs17595156
rs11214520
rs1940704
rs1940705
rs1245125
rs56155282
rs117243265
rs1245124
rs1261875
rs117126469
rs1245123
rs1245122
rs1245121
rs78133861
rs78187572
rs2846915
rs2846916
rs75797378
rs7939805
rs17510563
rs143265819
rs80293576
rs11214523
rs80327551
rs12272966
rs77983511
rs7131082
rs2885455
rs2885456
rs4595575
rs11214524
rs11607865
rs4937995
rs4936265
rs4937996
rs11214525
rs11214526
rs7120505
rs7121317
rs73570745
rs10502170
rs12274201
rs56970820
rs4143165
rs7129539
rs75264054
rs7102903
rs79778663
rs2043603
rs10789937
rs116304249
rs981555
rs2043602
rs11214529
rs11214530
rs12224124
rs12222643
rs11214531
rs4936266
rs11214532
rs11214533
rs73570752
rs12286372
rs7111410
rs35107553
rs6589360
rs1436104
rs7941908
rs6589361
rs111282629
rs4937998
rs753926
rs74679371
rs1369813
rs6589362
rs6589363
rs138287584
rs7943611
rs112426035
rs1436103
rs75343099
rs4936267
rs73570764
rs17115088
rs2196456
rs112008188
rs58021667
rs4648322
rs4648326
rs117438594
rs4938000
rs2117912
rs77153794
rs17115093
rs11214535
rs117697657
rs74480274
rs117432962
rs17115096
rs4938001
rs9667149
rs72993590
rs77624651
rs77821431
rs76672027
rs11214538
rs7928046
rs1943620
rs1807939
rs58582652
rs7110080
rs150708993
rs4938002
rs973461
rs140907327
rs17115109
rs2574824
rs117279587
rs2574823
rs17115117
rs17115119
rs2574822
rs17115124
rs11607273
rs2850302
rs45467002
rs2226849
rs45602736
rs965560
rs1836796
rs1836795
rs1836794
rs76559417
rs12802504
rs1975259
rs1821693
rs12574998
rs1545086
rs1943619
rs17115178
rs17115184
rs2552513
rs7122359
rs45439094
rs686050
rs2241449
rs686934
rs77044918
rs75637745
rs662912
rs677642
rs4646981
rs3781876
rs2850303
rs143036582
rs17115202
rs146671016
rs595278
rs609708
rs11606354
rs79625788
rs623617
rs4938003
rs142968816
rs112733311
rs9736945
rs118000040
rs17115204
rs2241450
rs584427
rs4646982
rs75811017
rs117485712
rs646558
rs644668
rs12279261
rs17597344
rs11214546
rs652285
rs2288157
rs11214547
rs649568
rs12785741
rs11214550
rs17597455
rs12271908
rs675646
rs587761
rs586903
rs2303377
rs2303378
rs45542138
rs884110
rs144186126
rs645965
rs649862
rs72995533
rs7929707
rs635596
rs620291
rs57908147
rs591042
rs589760
rs11214551
rs112383419
rs7130671
rs12222469
rs45602031
rs12794326
rs3781878
rs619265
rs622699
rs187996693
rs3781881
rs61902544
rs117394443
rs10891524
rs625087
rs117175312
rs17115275
rs605843
rs2186798
rs78599561
rs2288158
rs2298703
rs1006826
rs113861726
rs17598303
rs77625024
rs674246
rs74349964
rs11214561
rs11214563
rs10891525
rs2552516
rs2156485
rs45494195
rs618114
rs654298
rs635903
rs75175317
rs668204
rs45516297
rs667800
rs600964
rs3741075
rs45517632
rs10891526
rs614681
rs61903971
rs10891527
rs593217
rs592739
rs660361
rs688011
rs185398311
rs71475102
rs592903
rs17513907
rs78088225
rs17115310
rs61903972
rs641748
rs628041
rs56159811
rs10891528
rs10891529
rs3897583
rs12281876
rs12281944
rs117004354
rs7106370
rs76732781
rs59691290
rs12801450
rs10891530
rs7103866
rs10789939
rs75663997
rs7928309
rs72995586
rs3885072
rs4379877
rs6589368
rs7129381
rs7929301
rs10047489
rs4127469
rs10047406
rs7928346
rs12791974
rs1943623
rs11214570
rs61428601
rs75343922
rs4648321
rs4648325
rs4648324
rs10789941
rs7118188
rs34395487
rs4545595
rs4517559
rs11603181
rs11603187
rs4503577
rs76103629
rs12802470
rs2236709
rs7130072
rs117286758
rs73572791
rs7927508
rs2156486
rs61903985
rs10891532
rs75350083
rs10891533
rs6589369
rs7942392
rs10891534
rs1893699
rs6589371
rs2000808
rs7947310
rs7950569
rs723078
rs723077
rs723079
rs948178
rs869549
rs146056471
rs75590462
rs635358
rs45627831
rs10502172
rs12225351
rs7928978
rs2303380
rs10891535
rs2187346
rs4936269
rs10502173
rs117464121
rs948177
rs11214577
rs948176
rs1893695
rs1893696
rs7109196
rs2155462
rs1943622
rs144346656
rs7114433
rs11214579
rs12282356
rs60373142
rs10891536
rs2288159
rs10891537
rs4938007
rs6589372
rs7928201
rs11214580
rs147887292
rs117966334
rs4987094
rs17527717
rs3781884
rs11214582
rs118057268
rs10891538
rs11214583
rs6589373
rs11493880
rs7931066
rs145057991
rs11214585
rs12292113
rs12293753
rs7939992
rs2276070
rs4938009
rs4438071
rs4370966
rs74574333
rs11214587
rs7115082
rs12574694
rs2298490
rs713233
rs719803
rs719802
rs719804
rs2298489
rs7949242
rs10789942
rs10891539
rs138333675
rs7130431
rs10891540
rs1055075
rs1055076
rs185789225
rs12804573
rs12805699
rs1078
rs74816891
rs2155463
rs2155464
rs2186799
rs2186800
rs12285457
rs2282511
rs11214589
rs4938010
rs4938011
rs28712705
rs78182368
rs754672
rs3897584
rs4601821
rs11214592
rs4551806
rs7116782
rs10891541
rs117741433
rs10891542
rs6589375
rs7107223
rs10891543
rs10891544
rs877137
rs877138
rs75252750
rs10891545
rs11214594
rs4938012
rs11214595
rs17600713
rs34601878
rs73557236
rs7945132
rs61492892
rs7123797
rs12360992
rs12224538
rs4590907
rs17115439
rs4938013
rs11214596
rs4938014
rs4938015
rs10891546
rs11214597
rs35023999
rs34863235
rs11214598
rs7118900
rs75698063
rs10891547
rs10891548
rs117124358
rs7122228
rs11604671
11:113270015_G_C
rs2734849
rs2734848
rs1800497
rs2734847
rs2859545
rs11214599
rs2587552
rs11214601
rs2587550
rs117093679
rs1003641
rs12422191
rs117704709
rs2511520
rs2859544
rs75249539
rs2859543
rs2242593
rs11214602
rs10891549
rs2234689
rs1554929
rs74997775
rs2587543
rs2242592
rs2242591
rs11214603
rs2734842
rs6278
rs6279
rs6276
rs2734841
rs1124491
rs1124492
rs1124493
rs1079595
rs1079594
rs6277
rs6275
rs1801028
rs1076560
rs2511521
rs2283265
rs12363125
rs2734839
rs2734838
rs2734837
rs2440390
rs1107162
rs2075654
rs1079727
rs80310688
rs2002453
rs78044862
rs2005313
rs2245805
rs2734836
rs2734835
rs1800498
rs2234690
rs2587548
rs2734833
rs2734832
rs2734831
rs554260363
rs1962262
rs2075652
rs11608185
rs12808482
rs1076563
rs1076562
rs1116313
rs1079598
rs1079597
rs1079596
rs1125394
rs1125393
rs2471857
rs12798900
rs2471856
rs75349786
rs2471855
rs2471854
rs7131627
rs7131440
rs7131465
rs7131681
rs11214605
rs2471851
rs2471850
rs12800853
rs11608109
rs7103679
rs4938017
rs77560271
rs7122246
rs7350522
rs12364051
rs78022226
rs60599314
rs4436578
rs12421264
rs4587762
rs4586205
rs114749741
rs17115583
rs4620755
rs75765286
rs79549222
rs7125415
rs11214607
rs4648318
rs4648319
rs11214608
rs11214609
rs12574471
rs17529477
rs17601612
rs4245146
rs4245147
rs4936270
rs4936271
rs80215768
rs4936272
rs4274224
rs76581995
rs77195172
rs4245148
rs78303686
rs55697087
rs4460839
rs142615934
rs75644434
rs72999670
rs12805897
rs117411835
rs4581480
rs144851051
rs73557283
rs77541954
rs7122454
rs80014933
rs7948028
rs10891550
rs74751335
rs77264605
rs76499333
rs7131056
rs11214611
rs4936274
rs4648317
rs10891551
rs74355206
rs4322431
rs7117915
rs10891552
rs4337071
rs4630328
rs72999677
11:113335219_A_C
11:113335219_A_T
rs11214613
rs11214614
rs117317480
rs4350392
rs11601054
rs12225915
rs61902787
rs75824731
rs10891553
rs77655590
rs12421616
rs73557296
rs4245149
rs60253148
rs7102650
rs55887984
rs75924850
rs117720003
rs182184633
rs4938019
rs10891554
rs61902807
rs10789943
rs10789944
rs79872790
rs79092434
rs1799978
rs12364283
rs77268850
rs56118276
rs7110440
rs35277073
rs118143085
rs141940805
rs4483623
rs10891556
rs78363643
rs4424703
rs11214618
rs76105936
rs7121986
rs6589377
rs12421112
rs115444593
rs72999691
rs7929453
rs139193369
rs148652575
rs10891561
rs79314174
rs12282404
rs4482060
rs4938020
rs77648771
rs11214620
rs11214621
rs10891562
rs4421776
rs191219418
rs150207488
rs10891563
rs11214622
rs4611239
rs4245150
rs17602038
rs4938021
rs4936275
rs4936276
rs12099143
rs11214626
rs12576181
rs10736466
rs4938022
rs76876049
rs12292637
rs57622799
rs79248385
rs12099213
rs7947342
rs7934294
rs12574578
rs139407785
rs10736467
rs61902811
rs76720909
rs7942219
rs7124087
rs7934649
rs17602285
rs11214627
rs11214628
rs561849441
rs78978060
rs10891564
rs6589379
rs11214629
rs4938023
rs117634635
rs75400360
rs79830408
rs4503578
rs4254099
rs7111031
rs11214630
rs73001610
rs4938024
rs535041742
rs6589380
rs6589381
rs11214632
rs6589382
rs79476585
rs12361003
rs4245151
rs7949802
rs12576653
rs11214633
rs4938025
rs4479021
rs12418281
rs10891565
rs11214635
rs7479729
rs7107293
rs4447205
rs77906631
rs1984739
rs77645071
rs75829139
rs4245152
rs4534613
rs80189357
rs35738585
rs34216353
rs12361261
rs77531519
rs4466875
rs7131411
rs4429089
rs149579888
rs4245153
rs4245154
rs10789945
rs4938026
rs2002229
rs140792630
rs2002228
rs4548655
rs73559496
rs78929471
rs2511513
rs2514218
rs7123062
rs142994308
rs12420205
rs188779986
rs142620595
rs2514217
rs142732944
rs2514214
rs76314567
rs2514225
rs2511515
rs2514224
rs10891566
rs10891567
rs2514223
rs2511516
rs2514222
rs2514221
rs2514220
rs10891568
rs7112715
rs2511517
rs7116732
rs2514227
rs2514226
rs2511519
rs183058722
rs11214645
rs11214647
rs74327381
rs76355313
rs114940082
rs11214650
rs11214651
rs2514229
rs7942123
rs17115673
rs11214654
rs77412938
rs11823610
rs11825869
rs4309187
rs10891570
rs11214657
rs4938027
rs10789947
rs4636708
rs4435036
rs7115090
rs7937641
rs11214661
rs7937477
rs79330444
rs12287992
rs12222458
rs146399550
rs10736468
rs10736469
rs10736470
rs12576506
rs10891571
rs75937529
rs79763557
rs10750025
rs7952106
rs73001688
rs7927693
rs75896421
rs4344526
rs77780366
rs10789948
rs4373974
rs140640957
rs4936277
rs7101854
rs73553108
rs73001698
rs11214664
rs11214665
rs73553116
rs7125215
rs78141154
rs7125588
rs75268435
rs4130345
rs117090175
rs4531502
rs12791990
rs61902850
rs7933981
rs61687445
rs11823775
rs4520623
rs115990434
rs7123697
rs77414181
rs76540458
rs7101666
rs7102458
rs12418225
rs6589386
rs7126382
rs73004016
rs78320324
rs7933602
rs7936719
11:113447058_G_T
11:113447058_G_A
rs4936278
rs73563012
rs4075412
rs7928017
rs78605981
rs115769016
rs4318016
rs59472562
rs4319541
rs4319542
rs4132966
rs7940164
rs2068795
rs61064111
rs12365214
rs116936821
rs12798830
rs12576834
rs10789950
rs7928223
11:113456418_T_G
rs117613910
rs76991401
rs10750026
rs147643747
rs4245155
rs191976630
rs4488232
rs77523219
rs11214672
rs11214673
rs59774972
rs10891573
rs118154449
rs78168664
rs147217830
rs56074007
rs3923973
rs7109874
rs11214674
rs12272205
rs3924141
rs7128800
rs78072402
rs7941273
rs55703229
rs2014920
rs12278439
rs12280220
rs1344188
rs58363123
rs955755
rs12788951
rs61902855
rs61902856
rs73004036
rs7126925
rs1509517
rs74325263
rs148612694
rs7123334
rs1396807
rs11214677
rs1039832
rs1039833
rs187621039
rs55817538
rs117090750
rs58257470
rs56369127
rs57567248
rs11606797
rs12278351
rs10789953
rs77668790
rs117092777
rs7107799
rs80186555
rs146538768
rs78578595
rs12281062
rs12806316
rs75513200
rs117536808
rs60060065
rs12221767
rs2076782
rs4502018
rs72645448
rs7131623
rs11214680
rs2886189
rs139801427
rs79190149
rs1878737
rs925268
rs3914059
rs4471464
rs138232898
rs2136446
rs1509513
rs190382207
rs1509514
rs1509515
rs75601171
rs10891576
rs2016102
rs1022084
rs12577253
rs79026631
rs117598252
rs10789954
rs78015293
rs78744398
rs77172267
rs17092533
rs7927147
rs7927264
rs117111995
rs11214684
rs76062169
rs4938029
rs7118687
rs12576957
rs141758400
rs141087434
rs10789955
rs182793382
rs10891577
rs28454364
rs12291314
rs190303791
rs876378
rs2010896
rs1108885
rs10891578
rs140522378
rs144874579
rs7124218
rs7110265
rs7110543
rs34234382
rs79813689
rs7950011
rs7102991
rs12422196
rs12419423
rs7941342
rs142553525
rs74939839
rs7940745
rs75013740
rs11214690
rs10891583
rs10789956
rs11214692
rs56778124
rs12421282
rs3934007
rs117610243
rs12420806
rs1818394
rs10160656
rs12802646
rs4938032
rs4938033
rs148509555
rs118074267
rs148834875
rs17115802
rs17611058
rs79074838
rs17532674
rs4938034
rs56237946
rs17532814
rs118029868
rs7933647
rs7933657
rs11214695
rs7116612
rs7925033
rs74834015
rs1533053
rs118117444
rs963802
rs7946187
rs11214696
rs12801310
rs10891585
rs7925762
rs6589391
rs11214700
rs4938035
rs11214703
rs7110736
rs7110738
rs11601435
rs11607591
rs7114195
rs12421871
rs11214704
rs11214705
rs11214706
rs11214708
rs11604602
rs45553435
rs11601037
rs4936279
rs45503699
rs12577672
rs12421759
rs1567391
rs10891587
rs73568808
rs4936280
rs3802856
rs3802855
rs3802854
rs1848702
rs138012175
rs7930871
rs111627504
rs2089653
rs2089652
rs2063302
rs4553400
rs3902836
rs7121672
rs117036808
rs147979174
rs7926267
rs75648944
rs3898218
rs3907855
rs4132911
rs1155104
rs7933980
rs7934498
rs4938037
rs10891588
rs34561261
rs6589393
rs10891589
rs12804910
rs34526618
rs35698252
rs7938346
rs12786543
rs4938038
rs4938039
rs4938040
rs58673363
rs57792402
rs12285469
rs56000371
rs75599428
rs3863293
rs3863294
rs4938041
rs3851571
rs4936281
rs4083004
rs12801945
rs4259857
rs4471465
rs139527063
rs4938043
rs4938044
rs141328757
rs76336146
rs116573798
rs149499720
rs12791580
rs117610380
rs12791789
rs12279366
rs12796831
rs149645066
rs12273259
rs12292722
rs12292878
rs12292853
rs10891590
rs3914060
rs35619137
rs10891591
rs57539594
rs17115875
rs61345035
rs11214711
rs4938047
rs4936282
rs4938048
rs11195658
rs144301295
rs34973194
rs4245156
rs35004447
rs59012614
rs35465460
rs4938050
rs7932415
rs4938051
rs76363885
rs7114297
rs12577772
rs10750027
rs12419057
rs12295777
rs73551130
rs12419794
rs6589395
rs7127060
rs7127678
rs11214714
rs17115895
rs73551134
rs17115901
rs116998235
rs149357499
rs7117393
rs78686569
rs1318296
rs7126671
rs10789958
rs73007952
rs73007954
rs117261325
rs74531076
rs41358051
rs7927569
rs79555404
rs78777053
rs2885987
rs10750028
rs73007957
rs77765931
rs118091141
rs77841778
rs7102791
rs2279996
rs7933965
rs2279995
rs4351850
rs2364110
rs2364111
rs139068633
rs55782301
rs10502176
rs17115915
rs17115918
rs17115920
rs7930141
rs57063004
rs2465651
rs10502175
rs77466658
rs17613359
rs11214716
rs2459977
rs11214717
rs76274106
rs2271261
rs56173047
rs7105512
rs73007975
rs10891592
rs2511052
rs55853695
rs12292532
rs112393775
rs2465649
rs112280294
rs113897599
rs2513591
rs140421231
rs2513592
rs77900725
rs79643524
rs76605443
rs74484528
rs75407982
rs74839092
rs116865164
rs77513212
rs72645449
rs79179520
rs2457377
rs12226708
rs2457376
rs12575893
rs2457375
rs76069704
rs190731556
rs906847
rs150882087
rs151202070
rs116935795
rs2459969
rs2459970
rs2271795
rs2271796
rs4938052
rs4430548
rs7124878
rs2459976
rs75480900
rs142065894
rs1467057
rs6589396
rs17614161
rs75980984
rs7105485
rs34017209
rs7129831
rs2465648
rs11822222
rs2459975
rs117189169
rs2459974
rs17542254
rs2513572
rs10891596
rs35524849
rs12797623
rs17115975
rs2513585
rs906846
rs1713676
rs74337724
rs145984166
rs139802881
rs1713675
rs2513586
rs17796421
rs60016141
rs79275906
rs1621515
rs11214725
rs111665906
rs79632263
rs11214727
rs2428022
rs1713672
rs144405764
rs77693242
rs144789148
rs58115485
rs80164990
rs73552937
rs12421592
rs17115996
rs11214730
rs2465650
rs141134527
rs45480291
rs12416854
rs140282271
rs117125699
rs2285392
rs74516960
rs138929757
rs147499211
rs10750030
rs76211911
rs7951021
rs1633547
rs9630198
rs2428020
rs7116233
rs1713671
rs11214731
rs45595543
rs45477300
rs1034582
rs1016955
rs1713670
rs2428019
rs2465647
rs11606284
rs2513575
rs138520718
rs79186081
rs6589397
rs77641750
rs12286592
rs75249816
rs2023642
rs59459108
rs3758989
rs2519200
rs4365086
rs74507276
rs17723728
rs12421567
rs4320980
rs9667440
rs111501077
rs7113526
rs2513566
rs2428018
rs79493319
rs61907861
rs10891598
rs12222411
rs7111825
rs10891599
rs4938053
rs138096456
rs17802314
rs150716543
rs12416876
rs145816191
rs17116057
rs45447199
rs74535269
rs11214736
rs2428015
rs10789965
rs2513579
rs6589398
rs79893157
rs12418634
rs7110680
rs181889684
rs7104752
rs2428012
rs3802852
rs2513577
rs7112957
rs4936283
rs115507604
rs11214737
rs11560843
rs7122325
rs72995397
rs79176357
rs147990565
rs77843918
rs17802617
rs11214739
rs11214740
rs11214741
rs34701486
rs7938454
rs117748726
rs75816722
rs77803855
rs190201338
rs12421635
rs10891600
rs61907871
rs116314472
rs2428008
rs17802653
rs12575186
rs35144767
rs7126080
rs150489890
rs111691619
rs78346388
rs150808894
rs56879587
rs117880108
rs116711768
rs17802676
rs11214745
rs552435053
rs2513587
rs74571546
rs2428024
rs75132682
rs2428021
rs2051675
rs80336840
rs59625643
rs74885584
rs189936318
rs144902766
rs12417827
rs74766967
rs36022874
rs2513569
rs116842426
rs113372653
rs11214750
rs140465897
rs2513570
rs12420194
rs45587435
rs4288784
rs116983665
rs74374515
rs11600930
rs12574597
rs77981412
rs2510564
rs137897212
rs12289874
rs4435037
rs75910704
rs75457439
rs11214755
rs149117769
rs869451
rs12295684
rs7118121
rs76696784
rs78124388
rs1008868
rs2097078
rs12416969
rs2513571
rs7111589
rs2008008
rs7937295
rs78440249
rs76073660
rs11214758
rs114771585
rs2510562
rs79988481
rs117239707
rs61907884
rs113432963
rs139272105
rs12417191
rs12794818
rs75175798
rs78417016
rs10891605
rs12577754
rs6589400
rs10160482
rs12276717
rs2011249
rs7945619
rs1176758
rs12574465
rs34117109
rs17116096
rs3891484
rs10789970
rs11214763
rs3758987
rs72466468
rs79427400
rs10502180
rs10891606
rs7943259
rs11214766
rs7943925
rs35125461
rs77820844
rs4938056
rs144591423
rs12421126
rs72997464
rs4938057
rs1176756
rs4938058
rs7103572
rs12271442
rs11214769
rs111554680
rs12273321
rs35201864
rs4020502
rs117517757
rs74399990
rs113145017
rs111473828
rs116953992
rs77700897
rs113549323
rs12417527
rs116948893
rs11214771
rs12270070
rs11214772
rs72997471
rs1176746
rs11214773
rs1176744
rs2276305
rs2276306
rs2276307
rs2276308
rs1176743
rs45438696
rs79731789
rs114375840
rs77872977
rs79652569
rs11214775
rs3782025
rs72645450
rs75898840
rs77799363
rs12278709
rs118122127
rs111997253
rs59444224
rs45611539
rs75240464
rs6589401
rs1672717
rs11605098
rs11605102
rs45519137
rs1176760
rs11606288
rs56251941
rs116904483
rs7943062
rs7945926
rs4936285
rs1185027
rs12795805
rs78882869
rs4936286
rs4938059
rs79816668
rs7129190
rs11607692
rs11214780
rs76213666
rs12291118
rs78955753
rs11214782
rs1177066
rs720396
rs59391854
rs74708527
rs7942029
rs12363499
rs57460893
rs191041009
rs78712249
rs11214783
rs1150234
rs1123193
rs75181006
rs1150232
rs17116178
rs118161712
rs74783665
rs1176754
rs137938264
rs12286333
rs144584511
rs75942595
rs34614384
rs34703448
rs1150230
rs1150229
rs78592616
rs148811088
rs11214786
rs59212645
rs117360927
rs7104827
rs76168892
rs11214789
rs11214790
rs61905760
rs1176753
rs10789980
rs1062613
rs190646973
rs33940208
rs1150225
rs1150222
rs11604247
rs34607544
rs1176725
rs34570010
rs1985242
rs112021556
rs1176722
rs56798091
rs58143450
rs1176720
rs34161959
rs200362567
rs2276302
rs73001860
rs7930558
rs10891611
rs1176719
rs2276303
rs78218836
rs73556695
rs79894062
rs3737457
rs35448518
rs909411
rs74353090
rs11214796
rs1176717
rs3867473
rs1176716
rs1176715
rs1176714
rs948983
rs138466531
rs10160548
rs56232120
rs2276304
rs1150220
rs140304024
rs4020469
rs183698487
rs1176713
rs55917640
rs117835039
rs1182457
rs75841559
rs80017933
rs11214800
rs10891613
rs7115470
rs12421901
rs897685
rs930865
rs79704824
rs112346076
rs12361344
rs60714211
rs1379170
rs57740015
rs73558569
rs7113791
rs75703160
rs76611779
rs7930014
rs55835514
rs1970831
rs7112208
rs7126511
rs79900073
rs11214805
rs10736473
rs7104236
rs11214806
rs7104411
rs4082224
rs148119041
rs191062427
rs373227290
rs73013223
rs73013225
rs117562938
rs7925936
rs7925943
rs10891615
rs117304894
rs77423986
rs73013230
rs7483974
rs11214807
rs182001565
rs2364857
rs4318013
rs4318014
rs76995217
rs4936287
rs4938064
rs117653795
rs4938065
rs10789985
rs12576962
rs150407358
rs117123861
rs11604851
rs7396436
rs141141488
rs10789986
rs12289199
rs12289200
rs12289274
rs7119284
rs116949573
rs7103325
rs4938066
rs4938067
rs3867474
rs11606742
rs3894248
rs11606774
rs3894247
rs3889025
11:113887115_C_A
rs17544032
rs11606861
rs4553401
rs117546765
rs10789988
rs10736474
rs12288459
rs12805609
rs7101955
rs74494412
rs7118530
rs7940335
rs78830115
rs12221649
rs57662195
rs10789989
rs56903197
rs2085421
rs59842979
rs4938068
rs76533068
rs73560709
rs1563533
rs180716308
rs17626940
rs2045364
rs2045365
```
