## Supplementary material for "Characterization of shared and ancestry-specific signals driving complex traits using multi-ancestry fine-mapping": s1.afreq

```
#CHROM	ID	REF	ALT	ALT_FREQS	OBS_CT
11	rs11214463	G	A	0.149105	1006
11	rs7941072	T	C	0.270378	1006
11	rs11214464	G	A	0.0159046	1006
11	rs7926312	A	G	0.435388	1006
11	rs17114689	A	G	0.131213	1006
11	rs1940734	G	C	0.434394	1006
11	rs116998009	C	T	0.0159046	1006
11	rs4351849	T	G	0.149105	1006
11	rs77682594	A	G	0.0188867	1006
11	rs10750021	C	G	0.434394	1006
11	rs11214468	C	T	0.270378	1006
11	rs1940698	C	T	0.149105	1006
11	rs12287147	C	A	0.164016	1006
11	rs10891491	C	T	0.107356	1006
11	rs1940699	A	T	0.434394	1006
11	rs12288908	C	T	0.164016	1006
11	rs1892983	T	C	0.434394	1006
11	rs1892981	C	T	0.434394	1006
11	rs150882588	T	A	0.0178926	1006
11	rs17114702	C	T	0.164016	1006
11	rs17114705	G	A	0.164016	1006
11	rs11214469	T	A	0.434394	1006
11	rs12365502	C	A	0.270378	1006
11	rs2155293	T	A	0.164016	1006
11	rs1320670	A	T	0.435388	1006
11	rs149013269	G	A	0.0178926	1006
11	rs7945073	G	A	0.435388	1006
11	rs7113099	T	A	0.435388	1006
11	rs7127528	C	T	0.435388	1006
11	rs7128314	C	T	0.435388	1006
11	rs7128648	G	A	0.435388	1006
11	rs149319694	T	G	0.0139165	1006
11	rs17114718	A	T	0.136183	1006
11	rs4480572	C	T	0.435388	1006
11	rs1940712	G	C	0.435388	1006
11	rs1940713	T	C	0.435388	1006
11	rs1940714	T	C	0.435388	1006
11	rs151161751	C	T	0.0318091	1006
11	rs7935745	A	G	0.435388	1006
11	rs73004668	C	T	0.0516899	1006
11	rs67483103	C	T	0.131213	1006
11	rs10502164	T	C	0.136183	1006
11	rs118144194	C	A	0.0198807	1006
11	rs1940735	T	G	0.275348	1006
11	rs141863045	G	T	0.0178926	1006
11	rs7947502	C	T	0.550696	1006
11	rs10891492	C	T	0.436382	1006
11	rs57141400	A	G	0.150099	1006
11	rs17591732	T	G	0.150099	1006
11	rs10891493	G	A	0.16004	1006
11	rs7948327	C	A	0.436382	1006
11	rs17114730	C	T	0.131213	1006
11	rs2155292	A	G	0.436382	1006
11	rs12574676	C	T	0.276342	1006
11	rs12574688	C	A	0.122266	1006
11	rs73004672	A	G	0.16004	1006
11	rs7938812	T	G	0.436382	1006
11	rs7942723	T	G	0.436382	1006
11	rs55677011	G	A	0.131213	1006
11	rs7105462	G	A	0.550696	1006
11	rs3802847	T	C	0.436382	1006
11	rs3802848	A	C	0.436382	1006
11	rs3802849	T	A	0.264414	1006
11	rs3802850	A	C	0.436382	1006
11	rs3802851	T	C	0.264414	1006
11	rs2186874	T	C	0.436382	1006
11	rs2155646	T	C	0.436382	1006
11	rs2155645	C	T	0.264414	1006
11	rs10891494	C	A	0.133201	1006
11	rs867328	T	A	0.149105	1006
11	rs75793180	G	A	0.0198807	1006
11	rs138099528	G	T	0.028827	1006
11	rs12224032	C	G	0.204771	1006
11	rs61902817	A	G	0.148111	1006
11	rs11214470	A	G	0.142147	1006
11	rs77186359	G	A	0.0357853	1006
11	rs117558680	A	T	0.0208748	1006
11	rs12574893	C	T	0.203777	1006
11	rs12277922	C	T	0.249503	1006
11	rs146831101	C	T	0.00596421	1006
11	rs10891495	T	C	0.204771	1006
11	rs12575544	G	A	0.250497	1006
11	rs138029175	G	A	0.0149105	1006
11	rs11214471	A	G	0.0695825	1006
11	rs10891496	C	T	0.470179	1006
11	rs10891497	A	G	0.2167	1006
11	rs12576197	C	T	0.249503	1006
11	rs10891498	A	G	0.465209	1006
11	rs59598942	T	C	0.202783	1006
11	rs7946527	A	G	0.202783	1006
11	rs7933591	T	G	0.469185	1006
11	rs7947116	C	G	0.465209	1006
11	rs7950047	A	G	0.465209	1006
11	rs7950359	G	A	0.469185	1006
11	rs61902818	A	G	0.217694	1006
11	rs11605535	C	G	0.2167	1006
11	rs143600244	T	A	0.00894632	1006
11	rs7102704	A	T	0.464215	1006
11	rs10750023	A	G	0.987078	1006
11	rs12577005	C	A	0.462227	1006
11	rs10891499	G	A	0.462227	1006
11	rs76384704	G	A	0.0457256	1006
11	rs4144893	G	A	0.202783	1006
11	rs2509377	T	C	0.537773	1006
11	rs2437694	G	C	0.537773	1006
11	rs3016630	G	A	0.535785	1006
11	rs2509374	T	C	0.785288	1006
11	rs78583196	G	A	0.0447316	1006
11	rs2574829	G	C	0.531809	1006
11	rs1369817	G	T	0.536779	1006
11	rs139666309	A	G	0.0159046	1006
11	rs2853191	A	C	0.785288	1006
11	rs1436107	G	A	0.7833	1006
11	rs1836799	C	T	0.252485	1006
11	rs1836798	A	G	0.252485	1006
11	rs1245100	C	T	0.785288	1006
11	rs1245099	T	A	0.785288	1006
11	rs1245098	T	G	0.785288	1006
11	rs17114739	G	A	0.0447316	1006
11	rs2846911	G	A	0.785288	1006
11	rs2846912	A	G	0.785288	1006
11	rs1245097	T	C	0.785288	1006
11	rs1245096	C	T	0.784294	1006
11	rs116938060	A	C	0.0457256	1006
11	rs117264210	C	T	0.028827	1006
11	rs1245095	G	C	0.784294	1006
11	rs1245094	A	G	0.533797	1006
11	rs1245093	G	T	0.785288	1006
11	rs117764440	C	A	0.0149105	1006
11	rs1245092	A	G	0.782306	1006
11	rs10502165	T	C	0.202783	1006
11	rs1245091	T	G	0.785288	1006
11	rs10502166	A	G	0.0457256	1006
11	rs143095355	C	T	0.0168986	1006
11	rs189574457	C	A	0.00596421	1006
11	rs1245090	G	A	0.7833	1006
11	rs1245089	G	C	0.0129225	1006
11	rs117157106	C	T	0.0447316	1006
11	rs1245102	C	T	0.528827	1006
11	rs11214474	C	T	0.201789	1006
11	rs1245101	G	C	0.528827	1006
11	rs2511762	A	T	0.528827	1006
11	rs1264453	C	A	0.528827	1006
11	rs149690681	G	A	0.0447316	1006
11	rs12361204	G	C	0.516899	1006
11	rs117947879	G	A	0.00795229	1006
11	rs117600340	A	G	0.0248509	1006
11	rs2511763	G	C	0.784294	1006
11	rs17592124	T	A	0.0298211	1006
11	rs73006841	G	A	0.0149105	1006
11	rs76318343	C	T	0.0447316	1006
11	rs2511764	G	C	0.980119	1006
11	rs2509375	C	G	0.782306	1006
11	rs146201810	A	G	0.0168986	1006
11	rs139221225	G	A	0.0815109	1006
11	rs75800050	A	G	0.0447316	1006
11	rs1030814	A	T	0.782306	1006
11	rs1030813	G	T	0.782306	1006
11	rs4306316	A	T	0.209742	1006
11	rs76145387	T	A	0.0447316	1006
11	rs145867905	T	C	0.0159046	1006
11	rs11214475	C	G	0.202783	1006
11	rs9943574	C	A	0.204771	1006
11	rs78964379	G	A	0.0447316	1006
11	rs11214476	T	C	0.207753	1006
11	rs745631	A	G	0.257455	1006
11	rs141441446	G	A	0.0119284	1006
11	rs113675135	C	T	0.0149105	1006
11	rs73006860	G	T	0.0328032	1006
11	rs17114746	C	T	0.0457256	1006
11	rs2003987	C	T	0.511928	1006
11	rs1245103	C	G	0.7833	1006
11	rs12222753	C	T	0.203777	1006
11	rs75617068	A	G	0.0457256	1006
11	rs117071489	A	G	0.0457256	1006
11	rs1465765	G	A	0.207753	1006
11	rs1965775	A	C	0.208748	1006
11	rs141881809	A	G	0.0208748	1006
11	rs3943739	C	T	0.513917	1006
11	rs80090160	T	C	0.0457256	1006
11	rs10502167	C	T	0.0447316	1006
11	rs1245115	C	T	0.784294	1006
11	rs1261874	A	T	0.531809	1006
11	rs1245114	C	T	0.526839	1006
11	rs1245113	C	G	0.526839	1006
11	rs17114757	C	T	0.121272	1006
11	rs17114760	A	T	0.0457256	1006
11	rs12794745	G	T	0.511928	1006
11	rs17114764	C	T	0.0447316	1006
11	rs117676743	G	T	0.0467197	1006
11	rs17114770	C	G	0.0457256	1006
11	rs17114773	T	A	0.0457256	1006
11	rs7951034	G	A	0.0785288	1006
11	rs1245112	C	G	0.531809	1006
11	rs12417093	T	G	0.0467197	1006
11	rs148570333	A	T	0.0298211	1006
11	rs1245111	A	G	0.784294	1006
11	rs1245110	T	C	0.784294	1006
11	rs75198191	G	A	0.0477137	1006
11	rs79386775	G	T	0.0119284	1006
11	rs1962881	T	C	0.207753	1006
11	rs714233	G	A	0.0467197	1006
11	rs56331084	C	A	0.202783	1006
11	rs34643760	C	G	0.0168986	1006
11	rs114947942	T	C	0.0467197	1006
11	rs76690063	G	A	0.0467197	1006
11	rs17114786	T	G	0.0467197	1006
11	rs7933413	A	G	0.207753	1006
11	rs17114790	T	C	0.0457256	1006
11	rs79774280	A	T	0.0467197	1006
11	rs12288106	T	G	0.0467197	1006
11	rs12281332	G	A	0.0467197	1006
11	rs1245109	G	A	0.782306	1006
11	rs10891500	T	C	0.0467197	1006
11	rs1245108	A	G	0.784294	1006
11	rs1159620	G	A	0.207753	1006
11	rs1865732	T	C	0.518887	1006
11	rs151223325	C	T	0.00894632	1006
11	rs11214481	A	G	0.0467197	1006
11	rs10891501	T	C	0.0467197	1006
11	rs149340946	C	T	0.00894632	1006
11	rs10891502	T	A	0.0467197	1006
11	rs11214484	T	C	0.0467197	1006
11	rs17114801	A	G	0.11829	1006
11	rs73006881	T	A	0.0149105	1006
11	rs10891503	T	C	0.210736	1006
11	rs148222346	C	T	0.0119284	1006
11	rs1245107	C	A	0.0129225	1006
11	rs12789616	G	A	0.55666	1006
11	rs1245106	G	A	0.782306	1006
11	rs59411144	G	A	0.0477137	1006
11	rs2885208	T	C	0.204771	1006
11	rs12279124	A	G	0.0467197	1006
11	rs1436110	G	A	0.766402	1006
11	rs17114819	C	A	0.0477137	1006
11	rs58786875	G	A	0.084493	1006
11	rs57494072	C	T	0.084493	1006
11	rs1245105	C	T	0.0129225	1006
11	rs112124960	A	G	0.0467197	1006
11	rs56126914	G	A	0.117296	1006
11	rs17114821	G	A	0.117296	1006
11	rs1261873	A	T	0.781312	1006
11	rs1245104	A	G	0.782306	1006
11	rs1816537	A	C	0.513917	1006
11	rs7952383	G	A	0.0467197	1006
11	rs2009978	A	T	0.781312	1006
11	rs6589356	A	T	0.0467197	1006
11	rs6589357	A	G	0.0467197	1006
11	rs10891504	G	T	0.50994	1006
11	rs11214487	G	A	0.0467197	1006
11	rs7121590	T	A	0.0467197	1006
11	rs7105464	A	G	0.76839	1006
11	rs7946458	T	C	0.0467197	1006
11	rs72995935	C	G	0.116302	1006
11	rs6589358	G	T	0.0467197	1006
11	rs7931461	A	G	0.0467197	1006
11	rs7931763	G	A	0.0467197	1006
11	rs73568761	C	T	0.0894632	1006
11	rs75848169	C	A	0.0457256	1006
11	rs143008935	G	A	0.0139165	1006
11	rs7110066	C	G	0.0467197	1006
11	rs140632064	A	G	0.0119284	1006
11	rs144545998	C	T	0.00994036	1006
11	rs11214488	C	T	0.205765	1006
11	rs72995940	A	T	0.116302	1006
11	rs79993690	G	A	0.0188867	1006
11	rs140759884	C	A	0.0119284	1006
11	rs9326240	A	G	0.0467197	1006
11	rs2574830	A	G	0.0129225	1006
11	rs7118324	A	G	0.0467197	1006
11	rs75092027	A	T	0.0119284	1006
11	rs10891505	A	G	0.512922	1006
11	rs10891506	C	G	0.722664	1006
11	rs2853192	T	C	0.752485	1006
11	rs12286388	A	G	0.0467197	1006
11	rs12286447	A	T	0.0457256	1006
11	rs72995946	A	C	0.0149105	1006
11	rs187810601	G	A	0.00795229	1006
11	rs11214489	C	T	0.203777	1006
11	rs78480215	C	T	0.0467197	1006
11	rs17114843	A	G	0.0467197	1006
11	rs920129	A	T	0.516899	1006
11	rs76459171	C	A	0.0228628	1006
11	rs12788208	G	A	0.511928	1006
11	rs12270558	G	C	0.0467197	1006
11	rs59168216	C	A	0.0457256	1006
11	rs11214490	A	G	0.0467197	1006
11	rs11214491	T	C	0.163022	1006
11	rs11214492	A	G	0.0924453	1006
11	rs11214493	T	C	0.0467197	1006
11	rs28488581	G	A	0.0457256	1006
11	rs111599244	A	G	0.0467197	1006
11	rs183627152	T	C	0.0467197	1006
11	rs11214494	G	A	0.0467197	1006
11	rs17114861	G	C	0.0457256	1006
11	rs11214496	T	C	0.0467197	1006
11	rs10891507	G	A	0.76839	1006
11	rs11214497	A	T	0.0467197	1006
11	rs117501297	G	A	0.0228628	1006
11	rs80350670	C	T	0.0457256	1006
11	rs56268408	C	T	0.116302	1006
11	rs1811403	T	A	0.76839	1006
11	rs12361946	C	T	0.516899	1006
11	rs11826764	A	C	0.0467197	1006
11	rs72995959	T	C	0.116302	1006
11	rs72995961	T	C	0.116302	1006
11	rs7107443	A	G	0.563618	1006
11	rs4539361	A	T	0.511928	1006
11	rs4492854	C	T	0.557654	1006
11	rs4471463	C	T	0.558648	1006
11	rs11214498	G	A	0.0924453	1006
11	rs11214499	A	C	0.0924453	1006
11	rs4547130	A	G	0.0457256	1006
11	rs10891508	G	A	0.0924453	1006
11	rs1245088	A	G	0.0129225	1006
11	rs72995965	A	T	0.116302	1006
11	rs17114864	T	C	0.116302	1006
11	rs1245087	G	A	0.781312	1006
11	rs7950135	T	C	0.0457256	1006
11	rs77271757	C	T	0.0139165	1006
11	rs4936261	C	T	0.0119284	1006
11	rs11214500	C	T	0.559642	1006
11	rs11214501	T	A	0.560636	1006
11	rs892954	A	G	0.770378	1006
11	rs17508858	G	C	0.00894632	1006
11	rs1369818	A	G	0.560636	1006
11	rs143864437	G	A	0.00596421	1006
11	rs873803	G	A	0.0725646	1006
11	rs1245084	T	C	0.0129225	1006
11	rs11214503	C	T	0.513917	1006
11	rs873804	T	C	0.560636	1006
11	rs2003898	T	C	0.560636	1006
11	rs1245083	G	T	0.7833	1006
11	rs1245082	T	C	0.0129225	1006
11	rs2011487	C	A	0.511928	1006
11	rs2011505	G	A	0.511928	1006
11	rs2011507	G	C	0.117296	1006
11	rs1245081	G	A	0.0129225	1006
11	rs10891509	T	G	0.0924453	1006
11	rs1245080	C	T	0.0129225	1006
11	rs1061	T	C	0.560636	1006
11	rs10750024	G	A	0.56163	1006
11	rs72645446	G	A	0.0894632	1006
11	rs1436111	T	G	0.560636	1006
11	rs11214505	A	G	0.0815109	1006
11	rs1436109	G	T	0.116302	1006
11	rs2362212	G	A	0.0457256	1006
11	rs61902492	A	G	0.220676	1006
11	rs1079021	G	A	0.730616	1006
11	rs2005086	A	G	0.791252	1006
11	rs2005085	G	T	0.50994	1006
11	rs1369816	A	C	0.791252	1006
11	rs61395032	G	A	0.0457256	1006
11	rs2853194	A	G	0.790258	1006
11	rs1273044	T	C	0.743539	1006
11	rs1245127	C	A	0.0129225	1006
11	rs1261877	A	G	0.789264	1006
11	rs76901230	C	T	0.0457256	1006
11	rs10502168	C	A	0.116302	1006
11	rs2012801	A	G	0.730616	1006
11	rs146544041	G	A	0.0119284	1006
11	rs2362213	C	T	0.893638	1006
11	rs117768977	G	A	0.0457256	1006
11	rs3018457	C	A	0.0129225	1006
11	rs7947910	G	A	0.502982	1006
11	rs2574828	T	C	0.0129225	1006
11	rs58993351	C	T	0.0119284	1006
11	rs11214508	G	A	0.122266	1006
11	rs2016905	C	T	0.0129225	1006
11	rs10588285	T	C	0.084493	1006
11	rs3018458	C	A	0.0437376	1006
11	rs1436106	G	A	0.651093	1006
11	rs12788026	A	T	0.501988	1006
11	rs17509332	C	T	0.105368	1006
11	rs7932647	G	A	0.501988	1006
11	rs1245120	T	C	0.651093	1006
11	rs1245119	C	G	0.651093	1006
11	rs1245118	C	T	0.651093	1006
11	rs111869808	A	C	0.0238569	1006
11	rs4937993	A	G	0.501988	1006
11	rs2437692	A	T	0.652087	1006
11	rs948246	C	A	0.0129225	1006
11	rs17509584	G	A	0.00894632	1006
11	rs7112548	C	T	0.500994	1006
11	rs948247	G	C	0.0129225	1006
11	rs10891510	T	G	0.501988	1006
11	rs1261878	T	G	0.779324	1006
11	rs1245139	T	C	0.649105	1006
11	rs1245138	C	A	0.650099	1006
11	rs11214511	A	G	0.12326	1006
11	rs141859801	C	G	0.0168986	1006
11	rs1245137	A	G	0.980119	1006
11	rs11214512	G	C	0.124254	1006
11	rs17114972	G	A	0.135189	1006
11	rs10891511	A	G	0.12326	1006
11	rs10891512	A	G	0.124254	1006
11	rs17114979	T	C	0.135189	1006
11	rs1245136	C	G	0.0129225	1006
11	rs1245135	T	C	0.884692	1006
11	rs1245134	T	C	0.0129225	1006
11	rs1245133	A	G	0.27336	1006
11	rs187252647	T	C	0.00795229	1006
11	rs117014422	C	T	0.0109344	1006
11	rs118022181	C	G	0.0318091	1006
11	rs10891513	A	G	0.124254	1006
11	rs1245132	A	G	0.0129225	1006
11	rs7112370	A	G	0.124254	1006
11	rs4936262	G	A	0.0149105	1006
11	rs1245131	G	A	0.27336	1006
11	rs1245130	G	T	0.780318	1006
11	rs117469578	T	G	0.0218688	1006
11	rs114789747	T	C	0.0198807	1006
11	rs10891514	C	T	0.12326	1006
11	rs55859223	T	G	0.12326	1006
11	rs1268913	A	G	0.780318	1006
11	rs10891515	G	A	0.124254	1006
11	rs10891516	A	G	0.124254	1006
11	rs10891517	T	C	0.12326	1006
11	rs10502169	A	G	0.124254	1006
11	rs11214514	T	C	0.124254	1006
11	rs17115016	A	C	0.0596421	1006
11	rs76406876	T	G	0.105368	1006
11	rs10891518	C	T	0.501988	1006
11	rs1369814	C	A	0.106362	1006
11	rs1245129	T	C	0.27336	1006
11	rs1245128	C	T	0.0129225	1006
11	rs4366519	C	T	0.124254	1006
11	rs72997770	A	G	0.0149105	1006
11	rs12286728	G	C	0.105368	1006
11	rs117934051	C	A	0.0168986	1006
11	rs9651679	A	G	0.124254	1006
11	rs75794878	G	T	0.135189	1006
11	rs4937994	C	T	0.0516899	1006
11	rs11214518	A	G	0.12326	1006
11	rs80254943	C	A	0.101392	1006
11	rs1261876	C	T	0.0129225	1006
11	rs1245126	C	T	0.0139165	1006
11	rs79919860	A	G	0.101392	1006
11	rs28463004	A	G	0.12326	1006
11	rs4936263	G	A	0.512922	1006
11	rs138155487	G	A	0.00894632	1006
11	rs17595156	G	A	0.101392	1006
11	rs11214520	C	G	0.12326	1006
11	rs1940704	A	G	0.138171	1006
11	rs1940705	T	C	0.239563	1006
11	rs1245125	A	C	0.239563	1006
11	rs56155282	C	T	0.12326	1006
11	rs1245124	A	T	0.0139165	1006
11	rs1261875	A	G	0.0139165	1006
11	rs1245123	T	A	0.0139165	1006
11	rs1245122	A	G	0.0139165	1006
11	rs1245121	C	A	0.239563	1006
11	rs78133861	T	C	0.101392	1006
11	rs143617006	C	T	0.00894632	1006
11	rs2846915	A	T	0.0139165	1006
11	rs79147694	G	T	0.00894632	1006
11	rs11214521	A	G	0.0397614	1006
11	rs2846916	T	C	0.240557	1006
11	rs75797378	T	G	0.101392	1006
11	rs7939805	C	A	0.0139165	1006
11	rs74998004	G	A	0.00894632	1006
11	rs141693952	T	C	0.00894632	1006
11	rs17510563	A	G	0.101392	1006
11	rs11602518	T	G	0.00894632	1006
11	rs143265819	C	T	0.0109344	1006
11	rs11214523	G	A	0.124254	1006
11	rs80327551	T	C	0.101392	1006
11	rs12272966	C	T	0.240557	1006
11	rs7131082	A	G	0.0139165	1006
11	rs2885455	G	A	0.124254	1006
11	rs2885456	A	T	0.125249	1006
11	rs4595575	G	T	0.139165	1006
11	rs11214524	A	G	0.124254	1006
11	rs11607865	C	A	0.384692	1006
11	rs4937995	A	G	0.138171	1006
11	rs4936265	C	T	0.139165	1006
11	rs4937996	G	A	0.0129225	1006
11	rs11214525	G	A	0.0129225	1006
11	rs11214526	G	A	0.0129225	1006
11	rs7120505	A	G	0.789264	1006
11	rs7121317	G	A	0.139165	1006
11	rs10502170	A	G	0.139165	1006
11	rs12274201	G	A	0.138171	1006
11	rs56970820	C	T	0.124254	1006
11	rs4143165	G	A	0.139165	1006
11	rs7129539	C	T	0.0129225	1006
11	rs118167222	C	G	0.0109344	1006
11	rs7102903	C	T	0.139165	1006
11	rs2043603	G	A	0.138171	1006
11	rs10789937	C	T	0.650099	1006
11	rs981555	C	T	0.789264	1006
11	rs2043602	C	T	0.650099	1006
11	rs11214529	T	G	0.124254	1006
11	rs11214530	A	G	0.0129225	1006
11	rs12224124	T	C	0.124254	1006
11	rs12222643	G	A	0.124254	1006
11	rs112624052	G	A	0.0129225	1006
11	rs11214531	G	A	0.125249	1006
11	rs4936266	G	A	0.0129225	1006
11	rs11214532	C	T	0.125249	1006
11	rs11214533	T	C	0.132207	1006
11	rs12286372	T	C	0.0149105	1006
11	rs7111410	C	T	0.0208748	1006
11	rs35107553	C	T	0.542744	1006
11	rs6589360	A	T	0.146123	1006
11	rs17510855	T	C	0.0387674	1006
11	rs1436104	C	T	0.790258	1006
11	rs7941908	G	T	0.0149105	1006
11	rs118162901	A	G	0.0218688	1006
11	rs6589361	T	C	0.146123	1006
11	rs4937998	G	T	0.790258	1006
11	rs753926	A	G	0.0149105	1006
11	rs113886560	A	G	0.0168986	1006
11	rs1369813	C	T	0.0139165	1006
11	rs147062540	G	A	0.00894632	1006
11	rs6589362	T	C	0.0149105	1006
11	rs6589363	A	G	0.791252	1006
11	rs7943611	T	C	0.791252	1006
11	rs112426035	A	G	0.0149105	1006
11	rs1436103	C	A	0.791252	1006
11	rs4936267	C	T	0.791252	1006
11	rs61902500	G	A	0.0129225	1006
11	rs17115088	C	A	0.0139165	1006
11	rs2196456	G	A	0.791252	1006
11	rs4648322	T	C	0.791252	1006
11	rs17596017	C	T	0.0536779	1006
11	rs78168702	G	A	0.0168986	1006
11	rs76591847	A	G	0.0238569	1006
11	rs4938000	T	C	0.66501	1006
11	rs2117912	C	T	0.791252	1006
11	rs17115095	A	C	0.0536779	1006
11	rs11214535	T	C	0.645129	1006
11	rs117340843	C	T	0.0159046	1006
11	rs118074555	A	G	0.0536779	1006
11	rs17115096	A	G	0.0149105	1006
11	rs4938001	G	A	0.0149105	1006
11	rs116912830	T	A	0.0188867	1006
11	rs142406151	A	G	0.0178926	1006
11	rs72993590	C	T	0.185885	1006
11	rs76672027	A	G	0.0139165	1006
11	rs11214538	A	G	0.343936	1006
11	rs140373152	G	C	0.0119284	1006
11	rs75441873	A	C	0.0198807	1006
11	rs7928046	A	G	0.110338	1006
11	rs1943620	G	A	0.309145	1006
11	rs1807939	T	C	0.399602	1006
11	rs7110080	C	T	0.0139165	1006
11	rs143068832	C	T	0.0666004	1006
11	rs4938002	G	A	0.0139165	1006
11	rs973461	T	C	0.312127	1006
11	rs17115109	G	A	0.0874751	1006
11	rs17511636	A	G	0.0228628	1006
11	rs2574824	G	T	0.293241	1006
11	rs56012221	T	C	0.0437376	1006
11	rs2574823	G	C	0.40159	1006
11	rs17115117	G	A	0.0149105	1006
11	rs17115119	G	A	0.0139165	1006
11	rs2574822	G	A	0.39662	1006
11	rs17115124	C	T	0.0139165	1006
11	rs11607273	G	A	0.055666	1006
11	rs2850302	C	T	0.297217	1006
11	rs45467002	A	G	0.0139165	1006
11	rs2226849	T	C	0.120278	1006
11	rs55643163	C	T	0.0188867	1006
11	rs45602736	G	T	0.0874751	1006
11	rs965560	G	A	0.299205	1006
11	rs1836796	T	G	0.519881	1006
11	rs1836795	T	G	0.0139165	1006
11	rs1836794	C	G	0.0139165	1006
11	rs117670008	G	A	0.0139165	1006
11	rs12802504	C	T	0.0735586	1006
11	rs1975259	G	C	0.297217	1006
11	rs1821693	A	G	0.399602	1006
11	rs17115154	C	T	0.0208748	1006
11	rs17115156	C	T	0.0139165	1006
11	rs17115160	G	A	0.0139165	1006
11	rs12574998	T	C	0.0854871	1006
11	rs11214542	G	A	0.0437376	1006
11	rs1545086	C	T	0.399602	1006
11	rs1943619	A	G	0.299205	1006
11	rs17115178	C	T	0.0149105	1006
11	rs17115184	T	C	0.0874751	1006
11	rs2552513	C	T	0.297217	1006
11	rs142037406	C	T	0.0119284	1006
11	rs7122359	T	G	0.223658	1006
11	rs144296062	T	A	0.0119284	1006
11	rs45439094	C	T	0.0854871	1006
11	rs77335773	G	A	0.0139165	1006
11	rs686050	C	G	0.313121	1006
11	rs2241449	G	T	0.0139165	1006
11	rs686934	T	C	0.400596	1006
11	rs77044918	C	T	0.0874751	1006
11	rs75637745	G	A	0.0139165	1006
11	rs662912	A	G	0.400596	1006
11	rs677642	G	C	0.311133	1006
11	rs45477191	C	T	0.0218688	1006
11	rs4646981	C	T	0.112326	1006
11	rs45627444	T	C	0.0188867	1006
11	rs2850303	G	A	0.49503	1006
11	rs17115202	G	A	0.0159046	1006
11	rs595278	G	A	0.497018	1006
11	rs609708	T	C	0.500994	1006
11	rs11606354	G	A	0.0516899	1006
11	rs79625788	T	C	0.0974155	1006
11	rs35246759	A	G	0.0407555	1006
11	rs623617	G	A	0.209742	1006
11	rs141649508	G	A	0.0248509	1006
11	rs4938003	G	C	0.0139165	1006
11	rs112733311	T	C	0.210736	1006
11	rs147934156	C	T	0.0139165	1006
11	rs9736945	G	A	0.287276	1006
11	rs17115204	C	T	0.0129225	1006
11	rs2241450	C	T	0.0129225	1006
11	rs584427	T	G	0.505964	1006
11	rs74800050	C	T	0.0188867	1006
11	rs117660538	C	G	0.0178926	1006
11	rs4646982	T	G	0.270378	1006
11	rs113886534	A	G	0.0188867	1006
11	rs646558	C	A	0.200795	1006
11	rs644668	A	G	0.0168986	1006
11	rs12279261	A	G	0.173956	1006
11	rs17597344	G	A	0.0377734	1006
11	rs11214546	G	T	0.0467197	1006
11	rs111567425	G	A	0.0208748	1006
11	rs652285	G	A	0.0427435	1006
11	rs11214547	G	A	0.0576541	1006
11	rs649568	G	A	0.0228628	1006
11	rs11214549	G	A	0.0328032	1006
11	rs78504227	T	C	0.0318091	1006
11	rs12785741	G	C	0.329026	1006
11	rs11214550	T	C	0.442346	1006
11	rs17597455	G	A	0.0487078	1006
11	rs12271908	C	T	0.249503	1006
11	rs675646	T	G	0.0467197	1006
11	rs587761	A	C	0.838966	1006
11	rs586903	C	A	0.838966	1006
11	rs45501891	T	C	0.0238569	1006
11	rs17115246	C	T	0.0109344	1006
11	rs2303377	T	C	0.393638	1006
11	rs2303378	G	A	0.286282	1006
11	rs45542138	T	C	0.0318091	1006
11	rs884110	A	C	0.4334	1006
11	rs77740173	G	T	0.0228628	1006
11	rs645965	T	C	0.0457256	1006
11	rs649862	T	C	0.0457256	1006
11	rs71475101	T	C	0.027833	1006
11	rs72995533	A	G	0.0725646	1006
11	rs61902539	G	T	0.0328032	1006
11	rs7929707	C	T	0.245527	1006
11	rs635596	G	A	0.836978	1006
11	rs149687208	A	G	0.0109344	1006
11	rs620291	C	G	0.83996	1006
11	rs11605668	T	C	0.0248509	1006
11	rs61902540	C	G	0.0318091	1006
11	rs57908147	C	A	0.0497018	1006
11	rs591042	A	G	0.252485	1006
11	rs589760	G	C	0.512922	1006
11	rs112383419	G	A	0.0397614	1006
11	rs7130671	C	T	0.356859	1006
11	rs12222469	C	A	0.0586481	1006
11	rs45602031	C	T	0.0596421	1006
11	rs1893697	C	G	0.0258449	1006
11	rs12794326	C	T	0.590457	1006
11	rs145182839	C	T	0.00994036	1006
11	rs111501375	C	G	0.0188867	1006
11	rs112534466	C	T	0.0178926	1006
11	rs17597849	G	A	0.0188867	1006
11	rs3781878	G	A	0.297217	1006
11	rs619265	G	A	0.0298211	1006
11	rs622699	A	G	0.0646123	1006
11	rs11214552	T	C	0.0477137	1006
11	rs4938004	C	T	0.054672	1006
11	rs4938005	C	T	0.054672	1006
11	rs11214554	G	A	0.054672	1006
11	rs3781881	T	G	0.419483	1006
11	rs61902544	T	C	0.0626243	1006
11	rs10891524	G	A	0.114314	1006
11	rs625087	C	T	0.238569	1006
11	rs17115275	T	C	0.106362	1006
11	rs11214556	G	A	0.0576541	1006
11	rs605843	T	C	0.232604	1006
11	rs11606942	C	G	0.0685885	1006
11	rs17115279	T	G	0.0586481	1006
11	rs2186798	C	G	0.0974155	1006
11	rs7951404	G	A	0.0596421	1006
11	rs686503	G	A	0.125249	1006
11	rs77029508	T	C	0.0576541	1006
11	rs611016	C	G	0.124254	1006
11	rs45479599	C	T	0.0258449	1006
11	rs78599561	T	A	0.101392	1006
11	rs2288158	T	G	0.115308	1006
11	rs17598185	C	T	0.0149105	1006
11	rs2298703	G	A	0.241551	1006
11	rs10502171	C	T	0.0586481	1006
11	rs1006826	T	C	0.26839	1006
11	rs625741	T	C	0.134195	1006
11	rs654362	G	C	0.12326	1006
11	rs638960	T	A	0.12326	1006
11	rs113861726	C	T	0.0447316	1006
11	rs17598303	C	T	0.251491	1006
11	rs655250	A	G	0.133201	1006
11	rs78092528	G	A	0.05666	1006
11	rs72995548	C	T	0.0497018	1006
11	rs598026	A	G	0.128231	1006
11	rs116998720	G	C	0.0178926	1006
11	rs11214560	C	T	0.05666	1006
11	rs118107176	A	C	0.0178926	1006
11	rs182407816	G	C	0.0119284	1006
11	rs674246	T	C	0.259443	1006
11	rs11214561	C	T	0.0656064	1006
11	rs11214563	G	T	0.0497018	1006
11	rs10891525	G	A	0.951292	1006
11	rs2552516	G	A	0.732604	1006
11	rs2156485	C	T	0.2167	1006
11	rs45494195	T	C	0.0248509	1006
11	rs618114	A	G	0.637177	1006
11	rs654298	G	T	0.633201	1006
11	rs635903	T	C	0.641153	1006
11	rs117166580	T	G	0.0218688	1006
11	rs111287313	G	A	0.0139165	1006
11	rs77727009	C	T	0.00994036	1006
11	rs668204	T	C	0.929423	1006
11	rs117700242	C	T	0.0218688	1006
11	rs45516297	A	C	0.195825	1006
11	rs667800	C	A	0.604374	1006
11	rs600964	G	T	0.321074	1006
11	rs45517632	A	G	0.209742	1006
11	rs10891526	T	C	0.327038	1006
11	rs614681	C	T	0.601392	1006
11	rs4255568	T	C	0.0894632	1006
11	rs4559717	G	A	0.084493	1006
11	rs61903971	A	C	0.119284	1006
11	rs10891527	C	T	0.201789	1006
11	rs55845388	G	A	0.083499	1006
11	rs148849191	C	T	0.0208748	1006
11	rs111721949	C	T	0.028827	1006
11	rs593217	C	T	0.610338	1006
11	rs145790064	G	A	0.0149105	1006
11	rs592739	T	G	0.610338	1006
11	rs688011	G	A	0.317097	1006
11	rs71475102	C	G	0.203777	1006
11	rs12787488	G	A	0.0894632	1006
11	rs11214566	C	A	0.0894632	1006
11	rs592903	A	G	0.611332	1006
11	rs17513907	G	A	0.199801	1006
11	rs78088225	T	G	0.200795	1006
11	rs17115310	C	G	0.200795	1006
11	rs17513970	C	G	0.0894632	1006
11	rs61903972	G	C	0.11332	1006
11	rs641748	T	C	0.517893	1006
11	rs112030175	T	C	0.0129225	1006
11	rs628041	T	C	0.750497	1006
11	rs56159811	C	T	0.0695825	1006
11	rs117794392	T	C	0.0208748	1006
11	rs10891528	T	C	0.282306	1006
11	rs10891529	G	T	0.308151	1006
11	rs61903975	C	T	0.10835	1006
11	rs3897583	C	T	0.666004	1006
11	rs61903976	C	G	0.109344	1006
11	rs12281876	G	A	0.27336	1006
11	rs4938006	A	G	0.109344	1006
11	rs12281944	G	A	0.274354	1006
11	rs117004354	G	A	0.0616302	1006
11	rs7106370	T	C	0.274354	1006
11	rs76732781	G	A	0.0616302	1006
11	rs59691290	T	C	0.0616302	1006
11	rs11214568	G	A	0.0725646	1006
11	rs11214569	C	G	0.0725646	1006
11	rs12801450	C	A	0.620278	1006
11	rs10891530	A	G	0.274354	1006
11	rs61903977	T	C	0.10835	1006
11	rs7103866	G	A	0.275348	1006
11	rs61903978	C	G	0.10835	1006
11	rs72995582	T	C	0.10835	1006
11	rs10789939	T	C	0.274354	1006
11	rs117509882	A	C	0.0377734	1006
11	rs75663997	C	G	0.0616302	1006
11	rs7928309	T	C	0.352883	1006
11	rs3885072	C	G	0.729622	1006
11	rs4379877	G	A	0.205765	1006
11	rs6589368	C	T	0.620278	1006
11	rs55890349	C	T	0.0705765	1006
11	rs7129381	G	A	0.205765	1006
11	rs7925062	A	T	0.0725646	1006
11	rs78552202	T	A	0.0705765	1006
11	rs61903981	G	A	0.10835	1006
11	rs7929301	C	T	0.0616302	1006
11	rs10047489	C	A	0.274354	1006
11	rs4127469	A	G	0.620278	1006
11	rs7924396	T	C	0.0775348	1006
11	rs10047406	G	A	0.274354	1006
11	rs7928346	T	C	0.284294	1006
11	rs12791974	C	T	0.205765	1006
11	rs1943623	T	C	0.729622	1006
11	rs11214570	T	C	0.205765	1006
11	rs61428601	G	C	0.0616302	1006
11	rs11601152	C	T	0.0318091	1006
11	rs117862178	A	C	0.0178926	1006
11	rs75343922	C	T	0.0616302	1006
11	rs7950067	C	A	0.0705765	1006
11	rs17598990	A	G	0.0218688	1006
11	rs7931868	A	G	0.0725646	1006
11	rs7932075	C	G	0.0725646	1006
11	rs12279103	A	G	0.0725646	1006
11	rs4648321	T	C	0.27336	1006
11	rs7113755	A	T	0.0725646	1006
11	rs4648325	C	T	0.620278	1006
11	rs4648324	C	T	0.274354	1006
11	rs7114285	A	C	0.0725646	1006
11	rs12294153	C	T	0.0725646	1006
11	rs10789941	G	A	0.346918	1006
11	rs7118188	C	T	0.730616	1006
11	rs34395487	C	T	0.0874751	1006
11	rs4545595	G	T	0.614314	1006
11	rs4517559	C	T	0.619284	1006
11	rs11603181	T	G	0.205765	1006
11	rs11603187	T	G	0.205765	1006
11	rs4503577	G	A	0.489066	1006
11	rs12802470	G	A	0.0874751	1006
11	rs2236709	G	A	0.734592	1006
11	rs7130072	C	T	0.277336	1006
11	rs117286758	G	A	0.0397614	1006
11	rs73572791	A	G	0.134195	1006
11	rs7927508	G	A	0.622266	1006
11	rs78667560	C	T	0.0198807	1006
11	rs2156486	T	G	0.205765	1006
11	rs61903985	T	C	0.026839	1006
11	rs10891532	C	T	0.205765	1006
11	rs10891533	G	A	0.277336	1006
11	rs6589369	C	T	0.492048	1006
11	rs7942392	C	T	0.126243	1006
11	rs10891534	G	A	0.277336	1006
11	rs117557632	C	G	0.0188867	1006
11	rs1893699	G	T	0.62326	1006
11	rs6589371	C	T	0.134195	1006
11	rs2000808	C	G	0.624254	1006
11	rs7947310	C	G	0.134195	1006
11	rs7950569	C	T	0.62326	1006
11	rs723078	C	G	0.0616302	1006
11	rs45457596	T	C	0.0208748	1006
11	rs723077	A	C	0.483101	1006
11	rs723079	T	G	0.131213	1006
11	rs45519937	A	G	0.0387674	1006
11	rs45495397	G	A	0.0387674	1006
11	rs948178	A	G	0.632207	1006
11	rs869549	A	G	0.492048	1006
11	rs75590462	C	T	0.0159046	1006
11	rs635358	T	A	0.786282	1006
11	rs45627831	C	G	0.0765408	1006
11	rs10502172	C	T	0.478131	1006
11	rs12225351	C	T	0.164016	1006
11	rs7928978	A	G	0.162028	1006
11	rs2303380	G	A	0.644135	1006
11	rs10891535	C	G	0.481113	1006
11	rs2187346	C	A	0.162028	1006
11	rs4936269	G	C	0.819085	1006
11	rs10502173	C	A	0.164016	1006
11	rs117464121	C	T	0.026839	1006
11	rs948177	T	A	0.026839	1006
11	rs11214577	C	T	0.480119	1006
11	rs948176	A	G	0.164016	1006
11	rs111319463	C	T	0.0129225	1006
11	rs1893695	A	C	0.480119	1006
11	rs1893696	G	A	0.645129	1006
11	rs7109196	A	C	0.163022	1006
11	rs2155462	A	C	0.480119	1006
11	rs117157497	G	T	0.0198807	1006
11	rs1943622	T	C	0.162028	1006
11	rs7114433	C	T	0.647117	1006
11	rs11214579	C	A	0.647117	1006
11	rs12282356	A	G	0.647117	1006
11	rs60373142	G	A	0.130219	1006
11	rs10891536	C	G	0.483101	1006
11	rs2288159	G	T	0.164016	1006
11	rs10891537	T	G	0.485089	1006
11	rs4938007	A	G	0.162028	1006
11	rs6589372	T	C	0.163022	1006
11	rs7928201	C	G	0.163022	1006
11	rs11214580	T	C	0.130219	1006
11	rs116999898	A	G	0.0149105	1006
11	rs113512560	G	A	0.0198807	1006
11	rs34259213	A	G	0.0576541	1006
11	rs4987094	G	A	0.104374	1006
11	rs17527717	G	A	0.0427435	1006
11	rs3781884	A	G	0.132207	1006
11	rs11214582	C	T	0.480119	1006
11	rs117274829	G	A	0.0218688	1006
11	rs142029494	T	C	0.0387674	1006
11	rs35852218	A	T	0.00994036	1006
11	rs61903989	G	T	0.0387674	1006
11	rs10891538	C	T	0.480119	1006
11	rs4938008	C	T	0.0238569	1006
11	rs11214583	A	G	0.483101	1006
11	rs6589373	C	G	0.16501	1006
11	rs11493880	C	T	0.480119	1006
11	rs117915114	A	G	0.0218688	1006
11	rs7931066	G	A	0.163022	1006
11	rs11214585	G	C	0.481113	1006
11	rs12292113	T	A	0.16501	1006
11	rs12293753	T	C	0.16501	1006
11	rs7939992	T	C	0.484095	1006
11	rs138502406	C	T	0.00894632	1006
11	rs11606008	C	T	0.05666	1006
11	rs2276070	C	T	0.163022	1006
11	rs4938009	A	G	0.828032	1006
11	rs4438071	C	T	0.462227	1006
11	rs4370966	G	A	0.460239	1006
11	rs74574333	A	T	0.00894632	1006
11	rs11214587	T	G	0.465209	1006
11	rs7115082	C	T	0.626243	1006
11	rs2298490	G	A	0.626243	1006
11	rs77862670	A	G	0.0218688	1006
11	rs713233	G	A	0.156064	1006
11	rs719803	A	G	0.157058	1006
11	rs719802	T	C	0.632207	1006
11	rs719804	A	G	0.218688	1006
11	rs17600109	C	T	0.0119284	1006
11	rs2298489	A	G	0.687873	1006
11	rs7949242	A	G	0.158052	1006
11	rs10789942	A	G	0.532803	1006
11	rs10891539	G	C	0.529821	1006
11	rs7130431	T	G	0.687873	1006
11	rs10891540	G	A	0.533797	1006
11	rs45543335	G	A	0.0109344	1006
11	rs1055075	T	C	0.687873	1006
11	rs1055076	C	A	0.154076	1006
11	rs185789225	T	C	0.0238569	1006
11	rs2440389	G	A	0.0685885	1006
11	rs12804573	G	A	0.528827	1006
11	rs12805699	T	A	0.528827	1006
11	rs1078	C	T	0.529821	1006
11	rs74816891	A	G	0.0218688	1006
11	rs2155463	T	C	0.533797	1006
11	rs2155464	T	C	0.685885	1006
11	rs2186799	G	T	0.531809	1006
11	rs2186800	G	A	0.538767	1006
11	rs144975300	G	A	0.00497018	1006
11	rs12285457	T	C	0.154076	1006
11	rs2282511	A	C	0.686879	1006
11	rs11214589	G	A	0.514911	1006
11	rs4938010	A	G	0.154076	1006
11	rs4938011	T	G	0.15507	1006
11	rs28712705	A	G	0.151093	1006
11	rs754672	C	T	0.521869	1006
11	rs3897584	G	C	0.673956	1006
11	rs4601821	A	G	0.675944	1006
11	rs11214592	A	G	0.100398	1006
11	rs4551806	T	A	0.520875	1006
11	rs7116782	A	G	0.524851	1006
11	rs143815220	C	T	0.0387674	1006
11	rs10891541	A	G	0.147117	1006
11	rs117741433	G	A	0.0407555	1006
11	rs10891542	G	T	0.151093	1006
11	rs6589375	C	A	0.673956	1006
11	rs7107223	A	T	0.519881	1006
11	rs10891543	A	G	0.675944	1006
11	rs10891544	C	A	0.521869	1006
11	rs877137	C	T	0.520875	1006
11	rs877138	G	A	0.673956	1006
11	rs12807729	C	T	0.00994036	1006
11	rs10891545	T	C	0.149105	1006
11	rs11214594	G	A	0.528827	1006
11	rs4938012	A	G	0.676938	1006
11	rs11214595	G	T	0.528827	1006
11	rs17600713	G	A	0.529821	1006
11	rs138608984	G	A	0.0208748	1006
11	rs34601878	G	A	0.528827	1006
11	rs79893539	C	T	0.0248509	1006
11	rs73557236	C	T	0.0944334	1006
11	rs7945132	A	T	0.67992	1006
11	rs61492892	G	T	0.144135	1006
11	rs7123797	A	G	0.677932	1006
11	rs12360992	A	C	0.531809	1006
11	rs12224538	G	A	0.144135	1006
11	rs4590907	T	G	0.144135	1006
11	rs17115439	T	C	0.67495	1006
11	rs4938013	A	C	0.67992	1006
11	rs11214596	C	G	0.530815	1006
11	rs4938014	G	A	0.144135	1006
11	rs4938015	T	C	0.67495	1006
11	rs10891546	T	C	0.676938	1006
11	rs11214597	G	A	0.026839	1006
11	rs35023999	A	C	0.503976	1006
11	rs34863235	C	T	0.17992	1006
11	rs11214598	T	C	0.680915	1006
11	rs7118900	G	A	0.181909	1006
11	rs75698063	C	T	0.0666004	1006
11	rs10891547	C	A	0.500994	1006
11	rs10891548	G	A	0.500994	1006
11	rs7122228	A	G	0.683897	1006
11	rs11604671	G	A	0.500994	1006
11	rs45612940	C	A	0.0178926	1006
11	rs76868518	G	T	0.0149105	1006
11	rs34298987	C	A	0.026839	1006
11	rs34983219	G	A	0.0337972	1006
11	rs2734849	A	G	0.503976	1006
11	rs1800497	G	A	0.187873	1006
11	rs2734847	T	G	0.817097	1006
11	rs7105965	C	A	0.0109344	1006
11	rs2859545	C	T	0.690855	1006
11	rs11214599	C	T	0.146123	1006
11	rs2587552	G	A	0.690855	1006
11	rs12794908	C	T	0.0248509	1006
11	rs139365192	T	C	0.0198807	1006
11	rs2587551	C	A	0.0467197	1006
11	rs11214601	C	T	0.146123	1006
11	rs2587550	G	A	0.688867	1006
11	rs1003641	A	G	0.691849	1006
11	rs12422191	G	A	0.0894632	1006
11	rs117704709	C	T	0.0258449	1006
11	rs2511520	C	T	0.146123	1006
11	rs2859544	G	A	0.690855	1006
11	rs75249539	T	A	0.0656064	1006
11	rs2859543	T	C	0.691849	1006
11	rs2242593	T	C	0.147117	1006
11	rs138823496	A	G	0.0129225	1006
11	rs77028828	G	A	0.0596421	1006
11	rs11214602	C	A	0.692843	1006
11	rs61904059	C	A	0.00596421	1006
11	rs10891549	T	C	0.545726	1006
11	rs2234689	G	C	0.818091	1006
11	rs117090941	G	A	0.00795229	1006
11	rs1554929	C	T	0.542744	1006
11	rs2587543	A	G	0.691849	1006
11	rs2242592	G	A	0.692843	1006
11	rs2242591	C	T	0.148111	1006
11	rs11214603	G	A	0.543738	1006
11	rs2734842	G	C	0.692843	1006
11	rs6278	C	A	0.148111	1006
11	rs6279	G	C	0.693837	1006
11	rs6276	C	T	0.691849	1006
11	rs2734841	A	C	0.693837	1006
11	rs1124491	G	A	0.148111	1006
11	rs1124492	C	A	0.124254	1006
11	rs1124493	T	G	0.693837	1006
11	rs1079595	A	C	0.149105	1006
11	rs1079594	A	C	0.149105	1006
11	rs6277	G	A	0.543738	1006
11	rs6275	A	G	0.693837	1006
11	rs1801028	G	C	0.0228628	1006
11	rs1076560	C	A	0.150099	1006
11	rs2511521	G	A	0.760437	1006
11	rs2283265	C	A	0.148111	1006
11	rs35608204	A	G	0.026839	1006
11	rs12363125	C	T	0.612326	1006
11	rs2734839	C	T	0.61332	1006
11	rs2734838	A	G	0.612326	1006
11	rs72997602	G	T	0.0397614	1006
11	rs2734837	C	T	0.61332	1006
11	rs2440390	T	C	0.882704	1006
11	rs35352421	G	T	0.0805169	1006
11	rs1800499	C	T	0.0337972	1006
11	rs1107162	G	A	0.612326	1006
11	rs2075654	C	T	0.146123	1006
11	rs1079727	T	C	0.147117	1006
11	rs80310688	G	A	0.0357853	1006
11	rs2002453	T	C	0.761431	1006
11	rs78044862	A	G	0.0805169	1006
11	rs2005313	A	G	0.761431	1006
11	rs2245805	T	G	0.761431	1006
11	rs2734836	C	T	0.147117	1006
11	rs2734835	T	G	0.61332	1006
11	rs1800498	G	A	0.61332	1006
11	rs61905363	C	T	0.0337972	1006
11	rs2234690	T	A	0.61332	1006
11	rs117431082	A	C	0.0198807	1006
11	rs2587548	G	C	0.61332	1006
11	rs2734833	G	A	0.61332	1006
11	rs2734832	A	G	0.61332	1006
11	rs2734831	T	G	0.61332	1006
11	rs1962262	G	A	0.148111	1006
11	rs11608185	T	C	0.612326	1006
11	rs1076563	A	C	0.612326	1006
11	rs1076562	A	G	0.761431	1006
11	rs1116313	A	G	0.612326	1006
11	rs1079598	A	G	0.148111	1006
11	rs1079597	C	T	0.149105	1006
11	rs1079596	C	T	0.148111	1006
11	rs61015848	A	T	0.0457256	1006
11	rs1125394	T	C	0.148111	1006
11	rs1125393	C	T	0.147117	1006
11	rs2471857	C	T	0.148111	1006
11	rs12798900	G	T	0.605368	1006
11	rs12799083	G	C	0.0337972	1006
11	rs34535530	G	A	0.0805169	1006
11	rs2471856	A	T	0.754473	1006
11	rs75349786	A	G	0.0705765	1006
11	rs2471855	C	G	0.148111	1006
11	rs2471854	G	C	0.149105	1006
11	rs7131627	G	A	0.605368	1006
11	rs7131440	C	T	0.605368	1006
11	rs7131465	A	C	0.605368	1006
11	rs7131681	C	T	0.605368	1006
11	rs148535178	C	T	0.0129225	1006
11	rs11214605	C	T	0.605368	1006
11	rs2471851	A	C	0.148111	1006
11	rs2471850	G	A	0.754473	1006
11	rs145225711	A	G	0.0129225	1006
11	rs12800853	C	T	0.605368	1006
11	rs11608109	G	C	0.612326	1006
11	rs7103679	T	C	0.854871	1006
11	rs4938017	C	T	0.385686	1006
11	rs77560271	G	A	0.0258449	1006
11	rs7122246	G	A	0.61332	1006
11	rs7350522	G	T	0.144135	1006
11	rs12364051	A	G	0.615308	1006
11	rs60599314	C	T	0.114314	1006
11	rs4436578	C	T	0.869781	1006
11	rs12421264	G	C	0.0258449	1006
11	rs4587762	G	A	0.614314	1006
11	rs4586205	G	T	0.755467	1006
11	rs114749741	C	T	0.0208748	1006
11	rs111464869	C	A	0.0168986	1006
11	rs17115583	G	A	0.122266	1006
11	rs4620755	G	A	0.121272	1006
11	rs11214606	C	T	0.0477137	1006
11	rs79549222	T	G	0.117296	1006
11	rs7125415	C	T	0.100398	1006
11	rs11214607	T	G	0.147117	1006
11	rs4648318	T	C	0.242545	1006
11	rs4648319	G	A	0.147117	1006
11	rs112646785	T	C	0.0377734	1006
11	rs11214608	C	T	0.60835	1006
11	rs11214609	G	C	0.612326	1006
11	rs12574471	C	T	0.10338	1006
11	rs17529477	G	A	0.324056	1006
11	rs17601612	G	C	0.372763	1006
11	rs4245146	T	C	0.545726	1006
11	rs4245147	C	T	0.543738	1006
11	rs4936270	T	C	0.911531	1006
11	rs4936271	T	C	0.547714	1006
11	rs80215768	G	A	0.0526839	1006
11	rs4936272	T	C	0.547714	1006
11	rs4274224	G	A	0.544732	1006
11	rs76581995	C	A	0.0576541	1006
11	rs77195172	C	T	0.054672	1006
11	rs4245148	T	C	0.909543	1006
11	rs78303686	T	C	0.0318091	1006
11	rs55697087	G	C	0.690855	1006
11	rs4460839	C	T	0.913519	1006
11	rs142615934	G	A	0.0298211	1006
11	rs75644434	T	C	0.0387674	1006
11	rs72999670	C	G	0.331014	1006
11	rs12805897	G	A	0.0745527	1006
11	rs4581480	C	T	0.916501	1006
11	rs144851051	C	T	0.0576541	1006
11	rs73557283	C	G	0.054672	1006
11	rs77541954	T	A	0.054672	1006
11	rs7122454	G	C	0.161034	1006
11	rs80014933	T	C	0.0586481	1006
11	rs7948028	A	C	0.363817	1006
11	rs10891550	G	C	0.16004	1006
11	rs74751335	G	C	0.0586481	1006
11	rs77264605	A	G	0.0586481	1006
11	rs76499333	G	A	0.0586481	1006
11	rs7131056	A	C	0.582505	1006
11	rs11214611	A	G	0.162028	1006
11	rs4936274	A	G	0.916501	1006
11	rs4648317	G	A	0.161034	1006
11	rs10891551	G	A	0.161034	1006
11	rs74355206	G	A	0.0586481	1006
11	rs4322431	T	A	0.342942	1006
11	rs7117915	G	A	0.161034	1006
11	rs10891552	A	T	0.0397614	1006
11	rs4337071	C	T	0.362823	1006
11	rs118168024	A	G	0.0159046	1006
11	rs4630328	G	A	0.361829	1006
11	rs72999677	G	C	0.333002	1006
11	rs11214613	A	G	0.915507	1006
11	rs11214614	C	T	0.332008	1006
11	rs117317480	G	A	0.0387674	1006
11	rs4350392	C	A	0.161034	1006
11	rs191285961	C	T	0.00497018	1006
11	rs11601054	G	A	0.361829	1006
11	rs61902787	C	A	0.362823	1006
11	rs75824731	A	G	0.0586481	1006
11	rs10891553	T	A	0.915507	1006
11	rs77655590	A	C	0.0586481	1006
11	rs12421616	C	T	0.0397614	1006
11	rs73557296	T	C	0.0596421	1006
11	rs4245149	G	A	0.162028	1006
11	rs60253148	T	G	0.0596421	1006
11	rs7102650	T	C	0.0586481	1006
11	rs55887984	G	A	0.0397614	1006
11	rs75924850	A	G	0.0298211	1006
11	rs117720003	C	G	0.0586481	1006
11	rs4938019	T	C	0.162028	1006
11	rs35659571	C	G	0.028827	1006
11	rs35921774	C	G	0.0178926	1006
11	rs10891554	A	C	0.915507	1006
11	rs61902807	T	C	0.361829	1006
11	rs10789943	G	A	0.162028	1006
11	rs10789944	C	A	0.162028	1006
11	rs117816894	C	T	0.0218688	1006
11	rs79872790	G	A	0.0586481	1006
11	rs79092434	G	A	0.0586481	1006
11	rs1799978	T	C	0.0596421	1006
11	rs12364283	A	G	0.0765408	1006
11	rs61902808	C	T	0.00894632	1006
11	rs77268850	C	G	0.0586481	1006
11	rs56118276	G	A	0.331014	1006
11	rs7110440	C	A	0.361829	1006
11	rs35277073	C	G	0.361829	1006
11	rs4483623	T	C	0.027833	1006
11	rs10891556	G	T	0.189861	1006
11	rs78363643	A	G	0.026839	1006
11	rs4424703	T	C	0.94334	1006
11	rs11214618	A	G	0.189861	1006
11	rs12800185	C	T	0.0437376	1006
11	rs76105936	G	A	0.026839	1006
11	rs7121986	T	C	0.638171	1006
11	rs6589377	G	A	0.637177	1006
11	rs12421112	G	A	0.026839	1006
11	rs115444593	C	T	0.0586481	1006
11	rs72999691	G	A	0.331014	1006
11	rs7929453	C	T	0.638171	1006
11	rs139193369	G	A	0.0586481	1006
11	rs148652575	C	T	0.0586481	1006
11	rs10891561	T	G	0.189861	1006
11	rs12282404	T	C	0.05666	1006
11	rs4482060	T	A	0.578529	1006
11	rs4938020	C	T	0.307157	1006
11	rs77648771	C	T	0.0586481	1006
11	rs11214620	C	T	0.189861	1006
11	rs144023557	G	A	0.00695825	1006
11	rs11214621	C	T	0.190855	1006
11	rs10891562	C	G	0.189861	1006
11	rs4421776	G	A	0.331014	1006
11	rs10891563	T	C	0.189861	1006
11	rs11214622	T	C	0.331014	1006
11	rs4611239	C	T	0.331014	1006
11	rs150525071	G	A	0.00994036	1006
11	rs4245150	G	T	0.638171	1006
11	rs17602038	T	C	0.361829	1006
11	rs4938021	C	T	0.638171	1006
11	rs4936275	C	T	0.638171	1006
11	rs4936276	G	C	0.638171	1006
11	rs12099143	C	T	0.332008	1006
11	rs11214626	C	T	0.331014	1006
11	rs12576181	C	T	0.0616302	1006
11	rs10736466	C	T	0.308151	1006
11	rs4938022	G	A	0.331014	1006
11	rs72999702	T	C	0.0129225	1006
11	rs12292637	T	C	0.05666	1006
11	rs57622799	C	T	0.026839	1006
11	rs7947342	A	G	0.189861	1006
11	rs7934294	T	A	0.05666	1006
11	rs12574578	A	T	0.0616302	1006
11	rs139407785	C	T	0.331014	1006
11	rs10736467	T	C	0.309145	1006
11	rs61902811	G	A	0.358847	1006
11	rs76720909	T	C	0.0616302	1006
11	rs7942219	T	C	0.189861	1006
11	rs7124087	T	A	0.302187	1006
11	rs35006999	T	A	0.0467197	1006
11	rs34239591	G	C	0.0357853	1006
11	rs7934649	C	T	0.641153	1006
11	rs17602285	A	T	0.0447316	1006
11	rs11214627	C	T	0.332008	1006
11	rs11214628	G	A	0.05666	1006
11	rs78978060	A	G	0.026839	1006
11	rs10891564	G	A	0.393638	1006
11	rs6589379	G	T	0.641153	1006
11	rs11214629	C	T	0.393638	1006
11	rs4938023	T	G	0.641153	1006
11	rs117634635	G	A	0.0248509	1006
11	rs75400360	T	C	0.026839	1006
11	rs79830408	G	C	0.026839	1006
11	rs4503578	T	C	0.333002	1006
11	rs4254099	C	T	0.0765408	1006
11	rs7111031	C	A	0.641153	1006
11	rs11214630	C	G	0.332008	1006
11	rs73001610	T	C	0.332008	1006
11	rs4938024	G	A	0.345924	1006
11	rs6589380	G	A	0.93837	1006
11	rs6589381	C	A	0.414513	1006
11	rs11214632	T	C	0.0377734	1006
11	rs146131093	G	T	0.0228628	1006
11	rs6589382	A	C	0.93837	1006
11	rs79476585	T	C	0.0616302	1006
11	rs12361003	C	A	0.331014	1006
11	rs4245151	T	A	0.937376	1006
11	rs7949802	C	T	0.415507	1006
11	rs35511553	C	G	0.0357853	1006
11	rs12576653	A	G	0.0616302	1006
11	rs11214633	G	A	0.0367793	1006
11	rs11214634	G	C	0.00894632	1006
11	rs4938025	T	C	0.333002	1006
11	rs4479021	G	A	0.415507	1006
11	rs10891565	G	C	0.188867	1006
11	rs11214635	G	A	0.188867	1006
11	rs7479729	G	A	0.187873	1006
11	rs7107293	G	A	0.415507	1006
11	rs4447205	C	T	0.187873	1006
11	rs77906631	A	G	0.0258449	1006
11	rs1984739	C	G	0.333002	1006
11	rs77645071	T	C	0.0616302	1006
11	rs4245152	T	C	0.93837	1006
11	rs4534613	A	C	0.415507	1006
11	rs148857549	G	A	0.0109344	1006
11	rs80189357	A	T	0.026839	1006
11	rs35738585	T	G	0.415507	1006
11	rs34216353	C	T	0.415507	1006
11	rs12361261	C	T	0.332008	1006
11	rs77531519	C	T	0.0616302	1006
11	rs56079230	G	T	0.027833	1006
11	rs145136240	A	G	0.0258449	1006
11	rs4466875	C	T	0.332008	1006
11	rs7131411	A	G	0.333002	1006
11	rs4429089	A	G	0.93837	1006
11	rs4245153	G	A	0.93837	1006
11	rs4245154	A	G	0.415507	1006
11	rs10789945	C	T	0.187873	1006
11	rs73001624	G	A	0.0516899	1006
11	rs4938026	C	T	0.0397614	1006
11	rs2002229	C	G	0.188867	1006
11	rs2002228	A	G	0.187873	1006
11	rs4548655	A	T	0.188867	1006
11	rs77647540	G	A	0.0248509	1006
11	rs73559496	A	G	0.055666	1006
11	rs2511513	G	A	0.746521	1006
11	rs78169211	G	A	0.0407555	1006
11	rs2514218	C	T	0.351889	1006
11	rs7123062	C	A	0.0695825	1006
11	rs12420205	C	T	0.690855	1006
11	rs142620595	G	A	0.083499	1006
11	rs2514217	G	C	0.666998	1006
11	rs142732944	C	T	0.360835	1006
11	rs2514214	A	G	0.691849	1006
11	rs2514225	A	G	0.691849	1006
11	rs73001634	T	A	0.0467197	1006
11	rs2511515	G	T	0.691849	1006
11	rs2514224	C	T	0.691849	1006
11	rs10891566	A	G	0.127237	1006
11	rs73001640	T	C	0.0467197	1006
11	rs10891567	A	G	0.126243	1006
11	rs61902834	G	A	0.0248509	1006
11	rs2514223	T	C	0.691849	1006
11	rs2511516	G	A	0.819085	1006
11	rs2514222	G	A	0.691849	1006
11	rs2514221	C	T	0.692843	1006
11	rs2514220	C	T	0.691849	1006
11	rs10891568	C	T	0.127237	1006
11	rs7112715	G	A	0.180915	1006
11	rs2511517	G	A	0.666998	1006
11	rs7116732	C	T	0.175944	1006
11	rs17530934	A	G	0.0516899	1006
11	rs2514227	T	C	0.777336	1006
11	rs34519046	G	A	0.0457256	1006
11	rs2514226	T	C	0.747515	1006
11	rs34023451	C	T	0.0457256	1006
11	rs118149410	G	T	0.0248509	1006
11	rs117190952	C	T	0.0248509	1006
11	rs111784064	G	A	0.0168986	1006
11	rs2511519	G	T	0.747515	1006
11	rs9736825	C	A	0.0457256	1006
11	rs9736857	C	T	0.0457256	1006
11	rs11214645	G	A	0.152087	1006
11	rs11214647	A	C	0.126243	1006
11	rs74327381	G	A	0.028827	1006
11	rs11214648	T	C	0.00994036	1006
11	rs76355313	G	A	0.028827	1006
11	rs114940082	C	T	0.028827	1006
11	rs7115462	G	A	0.0695825	1006
11	rs7115226	C	A	0.0695825	1006
11	rs11214650	T	C	0.157058	1006
11	rs11214651	C	T	0.12326	1006
11	rs11214652	G	A	0.0248509	1006
11	rs140440245	G	A	0.00695825	1006
11	rs2514229	G	A	0.779324	1006
11	rs7942123	G	A	0.191849	1006
11	rs17115673	A	G	0.121272	1006
11	rs11214654	G	A	0.121272	1006
11	rs77412938	C	T	0.0298211	1006
11	rs11823610	T	C	0.157058	1006
11	rs34342004	C	T	0.0447316	1006
11	rs11825869	A	G	0.196819	1006
11	rs60098307	G	C	0.0248509	1006
11	rs4309187	A	C	0.695825	1006
11	rs11214656	T	C	0.0248509	1006
11	rs10891570	A	G	0.586481	1006
11	rs11214657	C	T	0.0238569	1006
11	rs34516854	G	A	0.0139165	1006
11	rs79962387	C	T	0.0159046	1006
11	rs61902838	G	T	0.027833	1006
11	rs4938027	G	A	0.503976	1006
11	rs10789947	C	A	0.479125	1006
11	rs4636708	G	A	0.503976	1006
11	rs4435036	T	C	0.508946	1006
11	rs61902839	A	G	0.027833	1006
11	rs12281325	G	A	0.0367793	1006
11	rs7115090	A	C	0.515905	1006
11	rs7937641	G	A	0.515905	1006
11	rs56053905	C	A	0.0516899	1006
11	rs11214661	C	T	0.0238569	1006
11	rs7937477	A	T	0.568588	1006
11	rs139711611	C	A	0.0149105	1006
11	rs78473175	G	C	0.027833	1006
11	rs79330444	T	C	0.0208748	1006
11	rs12287992	A	G	0.125249	1006
11	rs12222458	C	T	0.59841	1006
11	rs10736468	C	G	0.599404	1006
11	rs10736469	G	A	0.62326	1006
11	rs10736470	G	A	0.662028	1006
11	rs12787249	G	A	0.0377734	1006
11	rs12576506	T	C	0.0994036	1006
11	rs117667905	A	T	0.0298211	1006
11	rs10891571	A	G	0.395626	1006
11	rs71477213	G	A	0.027833	1006
11	rs75937529	T	A	0.0596421	1006
11	rs112086348	G	C	0.0636183	1006
11	rs79763557	C	A	0.0596421	1006
11	rs10750025	C	T	0.692843	1006
11	rs35458579	A	T	0.027833	1006
11	rs115615487	T	G	0.0318091	1006
11	rs7952106	G	T	0.639165	1006
11	rs140731149	C	G	0.00795229	1006
11	rs73001688	A	G	0.267396	1006
11	rs7927693	G	A	0.574553	1006
11	rs79304978	T	C	0.0318091	1006
11	rs75896421	T	C	0.0606362	1006
11	rs148653130	C	G	0.0318091	1006
11	rs75580754	T	G	0.027833	1006
11	rs78143474	C	G	0.0377734	1006
11	rs114937420	C	A	0.0318091	1006
11	rs12805622	C	T	0.027833	1006
11	rs12807056	T	G	0.028827	1006
11	rs4344526	T	C	0.574553	1006
11	rs78562438	C	T	0.0129225	1006
11	rs114803258	C	A	0.0308151	1006
11	rs77780366	G	C	0.0914513	1006
11	rs10789948	T	A	0.573559	1006
11	rs35431557	G	A	0.027833	1006
11	rs74344624	G	A	0.0308151	1006
11	rs75989962	C	T	0.0308151	1006
11	rs74381874	G	C	0.0318091	1006
11	rs4373974	T	G	0.454274	1006
11	rs140640957	C	A	0.0457256	1006
11	rs4936277	A	G	0.422465	1006
11	rs7101854	T	A	0.0964215	1006
11	rs73553108	T	C	0.0984095	1006
11	rs73001698	C	T	0.0656064	1006
11	rs11214664	G	A	0.589463	1006
11	rs11214665	A	C	0.569583	1006
11	rs73553116	G	C	0.0984095	1006
11	rs7125215	A	C	0.584493	1006
11	rs78141154	C	A	0.0795229	1006
11	rs113490295	C	T	0.0258449	1006
11	rs7125588	A	G	0.408549	1006
11	rs4130345	A	G	0.0924453	1006
11	rs4531502	G	A	0.5666	1006
11	rs12791990	T	C	0.158052	1006
11	rs34513850	A	G	0.0188867	1006
11	rs61902850	C	A	0.0467197	1006
11	rs7933981	G	A	0.408549	1006
11	rs61687445	C	A	0.409543	1006
11	rs74658440	C	T	0.0308151	1006
11	rs11823775	A	C	0.5666	1006
11	rs4520623	C	G	0.5666	1006
11	rs115990434	G	A	0.0149105	1006
11	rs7123697	G	T	0.565606	1006
11	rs77414181	G	A	0.0785288	1006
11	rs76540458	A	G	0.0974155	1006
11	rs7101666	C	T	0.500994	1006
11	rs7102458	G	A	0.503976	1006
11	rs6589386	C	T	0.408549	1006
11	rs7126382	T	C	0.50497	1006
11	rs73004014	C	A	0.0407555	1006
11	rs73004016	T	C	0.11829	1006
11	rs7933602	A	G	0.5666	1006
11	rs117408764	G	A	0.0437376	1006
11	rs73004019	C	T	0.0119284	1006
11	rs7936719	C	T	0.501988	1006
11	rs188282316	G	A	0.00596421	1006
11	rs4936278	G	C	0.409543	1006
11	rs56363150	G	A	0.0119284	1006
11	rs73563012	G	A	0.0954274	1006
11	rs4075412	T	A	0.0954274	1006
11	rs71477215	C	T	0.0149105	1006
11	rs7928017	C	A	0.408549	1006
11	rs78605981	G	C	0.0924453	1006
11	rs115769016	G	A	0.0149105	1006
11	rs4318016	C	T	0.0884692	1006
11	rs59472562	A	G	0.0159046	1006
11	rs4319541	C	T	0.0715706	1006
11	rs4319542	C	G	0.425447	1006
11	rs4132966	C	A	0.0715706	1006
11	rs7940164	G	T	0.688867	1006
11	rs2068795	T	A	0.0636183	1006
11	rs61064111	A	G	0.255467	1006
11	rs12365214	T	C	0.408549	1006
11	rs117535980	G	A	0.0218688	1006
11	rs116936821	A	G	0.178926	1006
11	rs145826847	G	T	0.0238569	1006
11	rs12798830	T	C	0.384692	1006
11	rs112212886	C	T	0.0119284	1006
11	rs12576834	G	A	0.196819	1006
11	rs186046873	T	A	0.00298211	1006
11	rs10789950	C	T	0.831014	1006
11	rs7928223	A	G	0.238569	1006
11	rs76991401	T	C	0.0526839	1006
11	rs10750026	T	C	0.628231	1006
11	rs4245155	T	C	0.604374	1006
11	rs4488232	C	T	0.115308	1006
11	rs141195993	A	G	0.0198807	1006
11	rs77895742	C	G	0.0407555	1006
11	rs11214672	G	A	0.134195	1006
11	rs116606687	G	A	0.0228628	1006
11	rs11214673	C	T	0.134195	1006
11	rs59774972	C	A	0.173956	1006
11	rs10891573	C	T	0.134195	1006
11	rs78168664	T	G	0.027833	1006
11	rs56074007	G	A	0.054672	1006
11	rs11607834	C	A	0.0984095	1006
11	rs11607852	C	G	0.0984095	1006
11	rs3923972	G	A	0.0984095	1006
11	rs3923973	T	C	0.263419	1006
11	rs7109874	T	C	0.257455	1006
11	rs11214674	C	T	0.392644	1006
11	rs139005911	C	G	0.00695825	1006
11	rs140698010	G	A	0.00695825	1006
11	rs145905788	C	A	0.00695825	1006
11	rs12272205	C	T	0.257455	1006
11	rs3924141	G	A	0.565606	1006
11	rs7128800	C	T	0.136183	1006
11	rs139897018	G	A	0.00695825	1006
11	rs147434339	T	A	0.0218688	1006
11	rs78072402	A	T	0.130219	1006
11	rs11606030	A	C	0.0984095	1006
11	rs140793911	C	T	0.00695825	1006
11	rs75331695	G	A	0.0198807	1006
11	rs7941273	T	C	0.136183	1006
11	rs55703229	T	C	0.054672	1006
11	rs2014920	G	T	0.264414	1006
11	rs77652349	A	T	0.0218688	1006
11	rs141453683	G	A	0.00695825	1006
11	rs112805079	A	G	0.0248509	1006
11	rs79228128	T	A	0.0248509	1006
11	rs12278439	T	C	0.136183	1006
11	rs12280220	T	C	0.253479	1006
11	rs78600463	C	T	0.0109344	1006
11	rs111617703	A	G	0.0109344	1006
11	rs955755	C	T	0.136183	1006
11	rs12788951	C	T	0.392644	1006
11	rs61902854	G	A	0.0984095	1006
11	rs61902855	A	C	0.246521	1006
11	rs61902856	C	T	0.253479	1006
11	rs73004036	T	C	0.129225	1006
11	rs77363771	C	G	0.0119284	1006
11	rs7126925	T	C	0.136183	1006
11	rs74325263	T	C	0.183897	1006
11	rs150589368	A	T	0.00695825	1006
11	rs139546683	C	G	0.00695825	1006
11	rs73004038	G	A	0.0984095	1006
11	rs144878506	C	T	0.00695825	1006
11	rs7123334	C	A	0.402584	1006
11	rs1396807	T	C	0.149105	1006
11	rs11214677	C	T	0.575547	1006
11	rs142398895	C	T	0.00695825	1006
11	rs112395692	A	G	0.0109344	1006
11	rs17603387	T	C	0.0984095	1006
11	rs1039832	A	G	0.136183	1006
11	rs1039833	G	A	0.136183	1006
11	rs113639403	C	G	0.0109344	1006
11	rs192896289	A	C	0.00695825	1006
11	rs184587576	T	G	0.00695825	1006
11	rs61904960	C	T	0.110338	1006
11	rs55817538	C	T	0.134195	1006
11	rs58257470	C	T	0.245527	1006
11	rs73004041	A	T	0.0984095	1006
11	rs56369127	A	G	0.245527	1006
11	rs57567248	G	A	0.0526839	1006
11	rs11606797	C	G	0.263419	1006
11	rs12278351	A	G	0.264414	1006
11	rs55751957	G	T	0.0984095	1006
11	rs138750764	C	T	0.00695825	1006
11	rs73004043	C	T	0.0536779	1006
11	rs10789953	G	C	0.264414	1006
11	rs77668790	G	A	0.133201	1006
11	rs112655513	G	A	0.0109344	1006
11	rs113570762	T	C	0.0109344	1006
11	rs17531438	T	A	0.0377734	1006
11	rs7107799	A	G	0.833002	1006
11	rs80186555	A	C	0.0457256	1006
11	rs146538768	A	C	0.027833	1006
11	rs141228277	C	G	0.00695825	1006
11	rs75946672	G	A	0.00795229	1006
11	rs78578595	C	A	0.027833	1006
11	rs146957419	T	C	0.00695825	1006
11	rs79598357	G	A	0.0238569	1006
11	rs113821605	G	T	0.0149105	1006
11	rs61904964	C	T	0.0984095	1006
11	rs12281062	T	C	0.38171	1006
11	rs12806316	A	C	0.39662	1006
11	rs7130926	T	C	0.110338	1006
11	rs11607743	G	C	0.0984095	1006
11	rs143714658	G	A	0.00695825	1006
11	rs79338069	C	A	0.0417495	1006
11	rs2076782	A	G	0.26839	1006
11	rs4502018	A	G	0.264414	1006
11	rs7131623	G	A	0.272366	1006
11	rs7117470	T	C	0.0109344	1006
11	rs11601692	C	T	0.100398	1006
11	rs144739477	A	T	0.00596421	1006
11	rs142838636	C	T	0.0119284	1006
11	rs2886189	G	A	0.547714	1006
11	rs79190149	G	A	0.0526839	1006
11	rs925268	A	G	0.55169	1006
11	rs56080111	C	T	0.0994036	1006
11	rs3914059	C	T	0.452286	1006
11	rs4471464	A	G	0.553678	1006
11	rs11605737	T	C	0.0984095	1006
11	rs2136446	A	G	0.554672	1006
11	rs11606258	T	A	0.0994036	1006
11	rs11603962	C	G	0.0994036	1006
11	rs1509513	A	G	0.454274	1006
11	rs1509514	G	A	0.45328	1006
11	rs1509515	G	C	0.45328	1006
11	rs75601171	G	A	0.227634	1006
11	rs10891576	C	T	0.833002	1006
11	rs17531898	T	C	0.0984095	1006
11	rs113685236	A	G	0.0198807	1006
11	rs2016102	G	A	0.833002	1006
11	rs61904979	G	A	0.0984095	1006
11	rs61904980	T	C	0.0994036	1006
11	rs61904981	T	G	0.0984095	1006
11	rs1022084	A	G	0.45328	1006
11	rs61904982	C	T	0.0994036	1006
11	rs112675705	C	T	0.0159046	1006
11	rs12577253	T	C	0.235586	1006
11	rs79026631	G	A	0.200795	1006
11	rs73004062	T	G	0.0924453	1006
11	rs61904983	A	C	0.0994036	1006
11	rs10789954	T	G	0.812127	1006
11	rs78015293	A	G	0.0159046	1006
11	rs73004065	T	A	0.0994036	1006
11	rs11601402	A	T	0.100398	1006
11	rs77172267	C	T	0.234592	1006
11	rs17092533	C	G	0.337972	1006
11	rs17610557	A	T	0.100398	1006
11	rs7927147	A	C	0.577535	1006
11	rs7927264	C	T	0.0457256	1006
11	rs117111995	C	T	0.026839	1006
11	rs61904984	G	C	0.102386	1006
11	rs75014993	A	T	0.0596421	1006
11	rs11214684	T	C	0.689861	1006
11	rs55637702	T	C	0.101392	1006
11	rs117833313	G	A	0.0198807	1006
11	rs17532157	G	T	0.100398	1006
11	rs61904986	T	C	0.100398	1006
11	rs61904987	C	T	0.106362	1006
11	rs4938029	C	T	0.353877	1006
11	rs7118687	T	C	0.0656064	1006
11	rs17532254	A	G	0.101392	1006
11	rs17115770	G	C	0.0596421	1006
11	rs141758400	T	C	0.0884692	1006
11	rs112955245	T	C	0.0596421	1006
11	rs61904989	C	T	0.101392	1006
11	rs10789955	G	A	0.580517	1006
11	rs113650674	T	A	0.0596421	1006
11	rs11606711	G	A	0.101392	1006
11	rs187519325	C	A	0.0109344	1006
11	rs10891577	C	T	0.350895	1006
11	rs11606734	G	A	0.101392	1006
11	rs11602504	A	G	0.101392	1006
11	rs28454364	C	T	0.0159046	1006
11	rs12291314	G	A	0.234592	1006
11	rs11602960	A	G	0.101392	1006
11	rs61904990	C	T	0.101392	1006
11	rs876378	C	A	0.234592	1006
11	rs17532375	G	A	0.101392	1006
11	rs61904991	G	A	0.101392	1006
11	rs2010896	T	C	0.580517	1006
11	rs11601729	T	C	0.101392	1006
11	rs17610915	T	C	0.101392	1006
11	rs10891578	A	T	0.351889	1006
11	rs75005951	C	T	0.0337972	1006
11	rs113165888	A	G	0.0139165	1006
11	rs61904992	G	C	0.101392	1006
11	rs61904993	C	A	0.101392	1006
11	rs17532479	T	C	0.101392	1006
11	rs61904994	T	G	0.101392	1006
11	rs17115781	C	T	0.0596421	1006
11	rs7124218	A	G	0.0536779	1006
11	rs7110265	T	C	0.580517	1006
11	rs11600717	G	A	0.101392	1006
11	rs7110543	T	G	0.0656064	1006
11	rs34234382	C	T	0.351889	1006
11	rs11602934	T	C	0.101392	1006
11	rs61904995	T	A	0.101392	1006
11	rs11604889	A	G	0.101392	1006
11	rs11600745	C	T	0.101392	1006
11	rs79813689	C	A	0.117296	1006
11	rs61904996	A	G	0.100398	1006
11	rs61904997	C	T	0.100398	1006
11	rs61904998	T	C	0.100398	1006
11	rs61904999	A	G	0.101392	1006
11	rs111365410	C	A	0.101392	1006
11	rs7950011	A	G	0.580517	1006
11	rs73004093	C	T	0.101392	1006
11	rs73004095	C	T	0.101392	1006
11	rs111614192	G	A	0.10338	1006
11	rs113959352	T	C	0.101392	1006
11	rs112771260	A	G	0.101392	1006
11	rs61905000	T	C	0.101392	1006
11	rs61905001	C	T	0.101392	1006
11	rs7102991	G	A	0.815109	1006
11	rs11601890	C	T	0.101392	1006
11	rs146751720	C	T	0.0596421	1006
11	rs11607594	C	T	0.101392	1006
11	rs73004098	G	A	0.101392	1006
11	rs73004099	G	C	0.101392	1006
11	rs73004100	G	A	0.101392	1006
11	rs11607622	C	T	0.101392	1006
11	rs11607676	C	G	0.101392	1006
11	rs11603529	A	G	0.101392	1006
11	rs11601548	T	A	0.101392	1006
11	rs11603532	A	G	0.101392	1006
11	rs11607747	G	A	0.101392	1006
11	rs111758756	C	T	0.0606362	1006
11	rs11608194	G	A	0.101392	1006
11	rs12422196	C	G	0.0477137	1006
11	rs12419423	A	T	0.0477137	1006
11	rs7941342	G	A	0.351889	1006
11	rs140028537	G	T	0.0596421	1006
11	rs142553525	G	A	0.350895	1006
11	rs11603480	G	A	0.10338	1006
11	rs74939839	C	T	0.234592	1006
11	rs11607593	A	T	0.101392	1006
11	rs73005905	T	C	0.101392	1006
11	rs61905027	C	T	0.101392	1006
11	rs61905028	T	C	0.101392	1006
11	rs7940745	C	T	0.577535	1006
11	rs73005911	T	C	0.101392	1006
11	rs73005913	G	A	0.101392	1006
11	rs75013740	A	G	0.0576541	1006
11	rs61905029	C	A	0.101392	1006
11	rs190930189	G	A	0.00497018	1006
11	rs61905030	A	G	0.101392	1006
11	rs10891583	A	G	0.0656064	1006
11	rs61905031	C	T	0.101392	1006
11	rs10789956	G	A	0.814115	1006
11	rs11606746	A	G	0.102386	1006
11	rs11214692	A	G	0.349901	1006
11	rs56778124	T	C	0.146123	1006
11	rs77667282	C	T	0.0596421	1006
11	rs55820082	G	A	0.101392	1006
11	rs12421282	A	T	0.0656064	1006
11	rs56137735	G	T	0.101392	1006
11	rs55779036	G	A	0.101392	1006
11	rs3934007	A	G	0.579523	1006
11	rs61905034	A	G	0.101392	1006
11	rs35391416	A	G	0.101392	1006
11	rs55786643	T	C	0.101392	1006
11	rs117610243	G	A	0.0526839	1006
11	rs77516584	C	A	0.0596421	1006
11	rs61905037	T	C	0.101392	1006
11	rs12420806	T	C	0.0685885	1006
11	rs34469764	G	A	0.101392	1006
11	rs34531299	A	G	0.101392	1006
11	rs1355202	C	T	0.101392	1006
11	rs1818394	T	C	0.842942	1006
11	rs2363550	A	G	0.101392	1006
11	rs11605078	C	T	0.101392	1006
11	rs11605119	G	A	0.101392	1006
11	rs11605096	C	A	0.101392	1006
11	rs11600908	A	G	0.101392	1006
11	rs10160656	C	G	0.580517	1006
11	rs12802646	G	A	0.351889	1006
11	rs73005985	T	A	0.101392	1006
11	rs61903061	T	C	0.101392	1006
11	rs11606211	C	A	0.101392	1006
11	rs4938032	A	C	0.562624	1006
11	rs4938033	G	T	0.632207	1006
11	rs11606336	G	A	0.101392	1006
11	rs73005986	G	A	0.101392	1006
11	rs61903063	G	A	0.100398	1006
11	rs61903064	C	T	0.100398	1006
11	rs77046951	A	G	0.0636183	1006
11	rs61903065	C	T	0.100398	1006
11	rs73005988	C	T	0.100398	1006
11	rs73005989	C	T	0.100398	1006
11	rs118074267	A	T	0.027833	1006
11	rs11607704	T	C	0.101392	1006
11	rs17115803	T	C	0.0636183	1006
11	rs17611058	C	T	0.027833	1006
11	rs79074838	C	T	0.0526839	1006
11	rs17611093	T	C	0.101392	1006
11	rs17611127	T	C	0.101392	1006
11	rs17532674	T	G	0.464215	1006
11	rs112928517	G	A	0.0198807	1006
11	rs4938034	C	A	0.0656064	1006
11	rs56237946	C	T	0.164016	1006
11	rs79689350	C	A	0.0636183	1006
11	rs17532814	C	T	0.166004	1006
11	rs7933647	C	T	0.403579	1006
11	rs7933657	C	A	0.166998	1006
11	rs61903066	T	A	0.101392	1006
11	rs61903067	G	A	0.101392	1006
11	rs7116612	G	A	0.0954274	1006
11	rs7925033	T	C	0.469185	1006
11	rs74834015	G	A	0.0904573	1006
11	rs61903068	C	G	0.101392	1006
11	rs11602210	T	C	0.101392	1006
11	rs61903075	G	A	0.101392	1006
11	rs1533053	C	G	0.636183	1006
11	rs75010065	G	A	0.0188867	1006
11	rs11604194	A	C	0.101392	1006
11	rs61903076	A	G	0.101392	1006
11	rs61903077	C	A	0.101392	1006
11	rs17532884	C	T	0.102386	1006
11	rs963802	T	C	0.402584	1006
11	rs7946187	C	G	0.402584	1006
11	rs78342857	C	G	0.0646123	1006
11	rs11214696	C	T	0.467197	1006
11	rs12801310	C	T	0.054672	1006
11	rs10891585	G	A	0.402584	1006
11	rs61903078	G	A	0.101392	1006
11	rs11606035	A	G	0.101392	1006
11	rs7925762	C	T	0.402584	1006
11	rs45533243	G	A	0.101392	1006
11	rs6589391	C	T	0.0656064	1006
11	rs17115821	T	C	0.0735586	1006
11	rs17115826	G	A	0.0755467	1006
11	rs11214700	G	C	0.405567	1006
11	rs7106500	G	A	0.0894632	1006
11	rs4938035	T	G	0.168986	1006
11	rs7110736	A	G	0.636183	1006
11	rs7110738	A	G	0.636183	1006
11	rs11601435	T	C	0.168986	1006
11	rs11607591	G	A	0.168986	1006
11	rs7114195	A	C	0.635189	1006
11	rs11607690	G	A	0.0894632	1006
11	rs12421871	C	T	0.0526839	1006
11	rs117928896	G	T	0.0119284	1006
11	rs11214704	C	T	0.233598	1006
11	rs11214705	C	A	0.494036	1006
11	rs11214706	C	A	0.485089	1006
11	rs11214708	T	A	0.497018	1006
11	rs11604602	A	G	0.326044	1006
11	rs11600570	G	A	0.0904573	1006
11	rs45553435	G	A	0.0457256	1006
11	rs11601037	G	A	0.234592	1006
11	rs61995944	C	T	0.0139165	1006
11	rs17115841	C	A	0.0745527	1006
11	rs45515199	C	T	0.0616302	1006
11	rs4936279	C	A	0.297217	1006
11	rs45503699	C	A	0.247515	1006
11	rs77897406	G	A	0.0208748	1006
11	rs12421759	C	T	0.0536779	1006
11	rs1567391	C	A	0.634195	1006
11	rs10891587	T	G	0.337972	1006
11	rs73568808	C	T	0.247515	1006
11	rs11601425	C	T	0.0904573	1006
11	rs4936280	T	C	0.635189	1006
11	rs45550331	A	G	0.0208748	1006
11	rs3802856	T	C	0.635189	1006
11	rs3802854	C	T	0.248509	1006
11	rs1848702	C	G	0.338966	1006
11	rs7930871	A	C	0.17992	1006
11	rs111627504	C	T	0.248509	1006
11	rs113332537	C	G	0.0616302	1006
11	rs2089653	G	C	0.248509	1006
11	rs2089652	A	G	0.248509	1006
11	rs61903082	A	G	0.0904573	1006
11	rs2885810	A	T	0.0616302	1006
11	rs2363549	C	T	0.0725646	1006
11	rs2063302	T	C	0.180915	1006
11	rs111466487	C	T	0.0616302	1006
11	rs4553400	A	G	0.248509	1006
11	rs3902836	A	C	0.248509	1006
11	rs7121672	G	A	0.0526839	1006
11	rs79359295	A	G	0.0616302	1006
11	rs147979174	C	A	0.0258449	1006
11	rs17533620	T	C	0.0586481	1006
11	rs7926267	A	G	0.635189	1006
11	rs74613479	G	T	0.0228628	1006
11	rs3898218	T	A	0.0526839	1006
11	rs3907855	G	A	0.250497	1006
11	rs4132911	G	A	0.0526839	1006
11	rs1155104	G	A	0.17992	1006
11	rs45618134	A	G	0.0904573	1006
11	rs7933980	C	T	0.0526839	1006
11	rs925267	G	A	0.0705765	1006
11	rs7934498	G	A	0.0526839	1006
11	rs45619937	T	C	0.0616302	1006
11	rs4938037	G	A	0.0526839	1006
11	rs10891588	C	T	0.0646123	1006
11	rs34561261	G	A	0.0526839	1006
11	rs6589393	C	T	0.17992	1006
11	rs12804910	C	T	0.0526839	1006
11	rs151185046	C	T	0.0178926	1006
11	rs34526618	G	A	0.0526839	1006
11	rs35698252	G	A	0.0526839	1006
11	rs7938346	C	T	0.17992	1006
11	rs12786543	A	G	0.0526839	1006
11	rs117439605	T	C	0.00596421	1006
11	rs4938038	G	A	0.0526839	1006
11	rs4938039	T	C	0.0526839	1006
11	rs4938040	C	T	0.0526839	1006
11	rs79879154	A	G	0.0616302	1006
11	rs58673363	G	A	0.0526839	1006
11	rs57792402	A	G	0.0526839	1006
11	rs12285469	C	T	0.249503	1006
11	rs56000371	G	A	0.0526839	1006
11	rs113484599	G	T	0.0616302	1006
11	rs75599428	T	G	0.0526839	1006
11	rs3863293	T	C	0.303181	1006
11	rs3863294	A	G	0.340954	1006
11	rs4938041	T	C	0.0526839	1006
11	rs3851571	A	G	0.635189	1006
11	rs4936281	C	A	0.0526839	1006
11	rs4083004	A	G	0.303181	1006
11	rs12801945	G	T	0.0308151	1006
11	rs4259857	C	A	0.250497	1006
11	rs4471465	T	G	0.303181	1006
11	rs4938043	G	A	0.0526839	1006
11	rs4938044	G	A	0.114314	1006
11	rs141328757	A	G	0.0526839	1006
11	rs76336146	G	A	0.0526839	1006
11	rs116573798	G	A	0.0526839	1006
11	rs149499720	G	A	0.0526839	1006
11	rs141174404	G	A	0.0606362	1006
11	rs12791580	G	T	0.0526839	1006
11	rs117610380	C	T	0.026839	1006
11	rs12791789	G	A	0.0526839	1006
11	rs12279366	A	G	0.303181	1006
11	rs12796831	G	T	0.0526839	1006
11	rs149645066	G	A	0.0119284	1006
11	rs12273259	T	C	0.303181	1006
11	rs12292722	G	A	0.250497	1006
11	rs12292878	G	A	0.250497	1006
11	rs12292853	C	T	0.303181	1006
11	rs10502177	C	G	0.0904573	1006
11	rs10891590	T	C	0.635189	1006
11	rs3914060	T	C	0.303181	1006
11	rs35619137	T	C	0.0526839	1006
11	rs10891591	A	T	0.635189	1006
11	rs79540791	T	C	0.0616302	1006
11	rs57539594	G	A	0.0526839	1006
11	rs17115875	C	T	0.250497	1006
11	rs61345035	C	T	0.250497	1006
11	rs11214711	A	C	0.250497	1006
11	rs4938047	G	A	0.0526839	1006
11	rs4936282	C	A	0.0526839	1006
11	rs4938048	C	T	0.0526839	1006
11	rs144977962	G	A	0.0616302	1006
11	rs11195658	C	T	0.250497	1006
11	rs144301295	A	C	0.0526839	1006
11	rs34973194	A	G	0.0526839	1006
11	rs4245156	C	T	0.167992	1006
11	rs35004447	C	T	0.0536779	1006
11	rs35465460	T	A	0.0536779	1006
11	rs4938050	A	G	0.303181	1006
11	rs17612378	C	A	0.0904573	1006
11	rs7932415	C	A	0.17992	1006
11	rs79276094	G	T	0.0188867	1006
11	rs4938051	G	A	0.635189	1006
11	rs7114297	G	A	0.302187	1006
11	rs12577772	G	A	0.249503	1006
11	rs10750027	G	A	0.544732	1006
11	rs11607718	G	A	0.0904573	1006
11	rs12419057	A	G	0.0526839	1006
11	rs12295777	C	T	0.250497	1006
11	rs73551130	C	T	0.250497	1006
11	rs12419794	A	G	0.0526839	1006
11	rs6589395	C	G	0.635189	1006
11	rs7127060	C	A	0.0516899	1006
11	rs7127678	G	A	0.0516899	1006
11	rs11214714	A	C	0.162028	1006
11	rs17115895	T	C	0.162028	1006
11	rs73551134	G	A	0.162028	1006
11	rs17115901	G	A	0.161034	1006
11	rs76262850	C	T	0.00795229	1006
11	rs7117393	C	T	0.0526839	1006
11	rs78686569	C	T	0.0914513	1006
11	rs112696923	C	A	0.0616302	1006
11	rs1318296	T	C	0.16004	1006
11	rs7126671	C	G	0.634195	1006
11	rs10789958	C	T	0.537773	1006
11	rs73007952	G	A	0.167992	1006
11	rs73007954	C	T	0.167992	1006
11	rs117261325	A	C	0.0159046	1006
11	rs74531076	A	T	0.0914513	1006
11	rs41358051	C	T	0.0914513	1006
11	rs41410349	C	T	0.0616302	1006
11	rs7927569	G	T	0.17992	1006
11	rs79555404	C	T	0.0914513	1006
11	rs78777053	T	A	0.0914513	1006
11	rs80324640	A	G	0.0367793	1006
11	rs2885987	T	G	0.0914513	1006
11	rs74959754	A	G	0.0616302	1006
11	rs11604887	T	C	0.0884692	1006
11	rs10750028	C	T	0.634195	1006
11	rs11605483	T	C	0.0884692	1006
11	rs73007957	T	G	0.168986	1006
11	rs77765931	A	G	0.0914513	1006
11	rs118091141	G	A	0.0914513	1006
11	rs79180070	T	G	0.0616302	1006
11	rs77841778	T	C	0.0904573	1006
11	rs7102791	A	G	0.167992	1006
11	rs2279996	G	A	0.0904573	1006
11	rs7933965	C	G	0.0516899	1006
11	rs2279995	A	G	0.0904573	1006
11	rs4351850	T	A	0.636183	1006
11	rs2364110	A	G	0.0904573	1006
11	rs2364111	C	T	0.178926	1006
11	rs61905736	G	A	0.0884692	1006
11	rs17541000	A	G	0.0884692	1006
11	rs55782301	T	G	0.178926	1006
11	rs10502176	A	G	0.0904573	1006
11	rs17115915	T	C	0.162028	1006
11	rs17115918	G	A	0.0904573	1006
11	rs17115920	G	A	0.163022	1006
11	rs7930141	C	A	0.786282	1006
11	rs57063004	A	C	0.132207	1006
11	rs17541153	G	C	0.0884692	1006
11	rs2465651	C	T	0.364811	1006
11	rs10502175	C	T	0.0904573	1006
11	rs77466658	G	A	0.0904573	1006
11	rs17613359	G	T	0.178926	1006
11	rs11214716	T	G	0.17992	1006
11	rs2459977	T	A	0.94831	1006
11	rs76274106	A	G	0.0904573	1006
11	rs2271261	A	T	0.178926	1006
11	rs56173047	C	T	0.178926	1006
11	rs7105512	G	T	0.167992	1006
11	rs61905739	G	A	0.0884692	1006
11	rs73007975	G	A	0.178926	1006
11	rs10891592	T	C	0.17992	1006
11	rs2511052	T	C	0.364811	1006
11	rs55853695	G	A	0.0606362	1006
11	rs12292532	G	A	0.162028	1006
11	rs56361490	C	T	0.0884692	1006
11	rs112393775	G	A	0.0904573	1006
11	rs147303880	G	A	0.0168986	1006
11	rs2465649	T	C	0.94831	1006
11	rs112280294	G	A	0.0904573	1006
11	rs113897599	G	A	0.0904573	1006
11	rs73007983	G	A	0.0884692	1006
11	rs2513591	C	T	0.94831	1006
11	rs112286934	G	A	0.0198807	1006
11	rs2513592	G	T	0.94831	1006
11	rs77900725	G	A	0.0904573	1006
11	rs79643524	A	C	0.0904573	1006
11	rs76605443	C	G	0.0904573	1006
11	rs61905740	G	A	0.0884692	1006
11	rs74484528	A	T	0.0904573	1006
11	rs75407982	A	G	0.0904573	1006
11	rs74839092	T	A	0.0904573	1006
11	rs61905741	A	T	0.0884692	1006
11	rs116865164	G	A	0.0208748	1006
11	rs77513212	A	T	0.159046	1006
11	rs79179520	A	G	0.0904573	1006
11	rs2457377	T	C	0.394632	1006
11	rs79543583	C	T	0.0228628	1006
11	rs2457376	T	C	0.94831	1006
11	rs12575893	A	T	0.133201	1006
11	rs2457375	C	A	0.94831	1006
11	rs61905742	C	G	0.0884692	1006
11	rs76069704	C	T	0.0904573	1006
11	rs17541654	C	A	0.0616302	1006
11	rs79237665	G	A	0.0626243	1006
11	rs906847	T	C	0.811133	1006
11	rs113238477	C	T	0.0626243	1006
11	rs78361470	A	G	0.0626243	1006
11	rs147337791	T	C	0.00994036	1006
11	rs150882087	C	T	0.0497018	1006
11	rs149589163	T	C	0.0626243	1006
11	rs146047944	C	T	0.0626243	1006
11	rs140045520	G	A	0.0884692	1006
11	rs148660421	T	C	0.0626243	1006
11	rs142149970	G	A	0.0626243	1006
11	rs151202070	A	G	0.0884692	1006
11	rs73009851	A	G	0.0884692	1006
11	rs116935795	T	C	0.028827	1006
11	rs76758364	T	G	0.0626243	1006
11	rs149436749	T	C	0.0228628	1006
11	rs113188906	G	A	0.0606362	1006
11	rs17613838	T	C	0.151093	1006
11	rs2459969	G	T	0.811133	1006
11	rs17613893	G	T	0.0626243	1006
11	rs17541779	G	T	0.0626243	1006
11	rs17541800	T	C	0.0626243	1006
11	rs17541841	T	C	0.0626243	1006
11	rs2459970	T	C	0.39165	1006
11	rs75247172	G	A	0.0228628	1006
11	rs61905747	A	C	0.151093	1006
11	rs76332124	T	G	0.0626243	1006
11	rs75234319	G	A	0.0626243	1006
11	rs77553233	G	C	0.0626243	1006
11	rs76530917	G	A	0.0626243	1006
11	rs79129505	T	C	0.0626243	1006
11	rs4938052	T	C	0.0497018	1006
11	rs79445912	T	C	0.0626243	1006
11	rs112809754	G	A	0.0636183	1006
11	rs78445792	C	A	0.0626243	1006
11	rs77503003	T	A	0.0626243	1006
11	rs4430548	G	T	0.481113	1006
11	rs115881718	T	C	0.0626243	1006
11	rs116289960	T	C	0.0626243	1006
11	rs7124878	G	A	0.166998	1006
11	rs112982727	A	G	0.0626243	1006
11	rs151143814	C	T	0.0626243	1006
11	rs2459976	G	A	0.39165	1006
11	rs75480900	A	C	0.0884692	1006
11	rs74610167	A	G	0.0626243	1006
11	rs145046476	T	G	0.0178926	1006
11	rs2136445	G	A	0.0626243	1006
11	rs1000559	G	A	0.0626243	1006
11	rs1467057	G	C	0.392644	1006
11	rs17541987	T	C	0.0626243	1006
11	rs6589396	A	T	0.175944	1006
11	rs79919789	T	A	0.0646123	1006
11	rs17614161	C	T	0.176938	1006
11	rs112365657	T	C	0.0626243	1006
11	rs111407393	A	G	0.0626243	1006
11	rs75980984	T	C	0.0894632	1006
11	rs77229295	G	A	0.0636183	1006
11	rs7105485	A	G	0.163022	1006
11	rs34017209	G	A	0.054672	1006
11	rs61905750	T	C	0.0924453	1006
11	rs7129831	T	G	0.175944	1006
11	rs2465648	G	T	0.394632	1006
11	rs34205360	C	T	0.0149105	1006
11	rs75832093	C	T	0.0636183	1006
11	rs73009872	G	T	0.0119284	1006
11	rs61905751	G	A	0.0924453	1006
11	rs11822222	T	C	0.175944	1006
11	rs2459975	A	G	0.568588	1006
11	rs61905752	C	T	0.0924453	1006
11	rs117189169	G	A	0.128231	1006
11	rs76222459	C	T	0.0636183	1006
11	rs75364462	G	T	0.0178926	1006
11	rs2459974	C	T	0.658052	1006
11	rs75118262	A	G	0.0636183	1006
11	rs17614286	C	G	0.0924453	1006
11	rs78827705	G	A	0.0636183	1006
11	rs17542254	A	G	0.245527	1006
11	rs2513572	A	G	0.815109	1006
11	rs10891596	C	A	0.173956	1006
11	rs73009900	C	T	0.0924453	1006
11	rs35524849	A	G	0.183897	1006
11	rs61905753	C	G	0.0934394	1006
11	rs61905754	C	T	0.0924453	1006
11	rs17614338	A	G	0.0924453	1006
11	rs17115975	T	C	0.0884692	1006
11	rs17614391	T	C	0.0636183	1006
11	rs2513585	C	T	0.39662	1006
11	rs111493170	G	C	0.0636183	1006
11	rs906846	A	C	0.418489	1006
11	rs1713676	A	G	0.560636	1006
11	rs79130512	T	G	0.0636183	1006
11	rs74337724	G	A	0.111332	1006
11	rs1713675	A	G	0.446322	1006
11	rs1713674	A	G	0.0884692	1006
11	rs1713673	A	T	0.0914513	1006
11	rs2513586	T	C	0.837972	1006
11	rs17796421	A	G	0.121272	1006
11	rs77316907	A	G	0.0646123	1006
11	rs60016141	G	A	0.105368	1006
11	rs79275906	G	A	0.120278	1006
11	rs1621515	A	G	0.616302	1006
11	rs11214725	T	C	0.162028	1006
11	rs111665906	T	C	0.0347913	1006
11	rs2428022	C	T	0.835984	1006
11	rs1713672	C	T	0.61332	1006
11	rs144405764	A	G	0.026839	1006
11	rs77693242	G	C	0.121272	1006
11	rs144789148	A	G	0.0387674	1006
11	rs17115996	C	G	0.121272	1006
11	rs2465650	A	G	0.837972	1006
11	rs45480291	T	C	0.121272	1006
11	rs140282271	G	C	0.0387674	1006
11	rs1633550	C	G	0.0924453	1006
11	rs80338137	T	A	0.0119284	1006
11	rs2285392	G	A	0.121272	1006
11	rs138929757	A	T	0.026839	1006
11	rs1633549	G	A	0.0924453	1006
11	rs147499211	C	T	0.120278	1006
11	rs10750030	C	T	0.836978	1006
11	rs145447997	C	T	0.0646123	1006
11	rs76211911	G	A	0.121272	1006
11	rs7951021	G	C	0.61332	1006
11	rs1633548	C	T	0.0924453	1006
11	rs1633547	C	T	0.212724	1006
11	rs2428020	G	C	0.837972	1006
11	rs7116233	G	A	0.121272	1006
11	rs1713671	G	A	0.616302	1006
11	rs45595543	T	C	0.121272	1006
11	rs45477300	C	T	0.0228628	1006
11	rs1034582	T	C	0.615308	1006
11	rs1016956	T	G	0.0924453	1006
11	rs1016955	C	T	0.61332	1006
11	rs1713670	G	A	0.61332	1006
11	rs117568780	T	A	0.0119284	1006
11	rs2428019	C	A	0.212724	1006
11	rs45570432	T	C	0.00795229	1006
11	rs2465647	C	T	0.836978	1006
11	rs2519201	A	G	0.0924453	1006
11	rs11606284	T	C	0.163022	1006
11	rs140756063	C	T	0.0198807	1006
11	rs2513575	C	T	0.835984	1006
11	rs2513574	T	C	0.0914513	1006
11	rs79186081	C	A	0.121272	1006
11	rs6589397	T	C	0.614314	1006
11	rs77641750	T	C	0.120278	1006
11	rs2715791	T	C	0.0914513	1006
11	rs75249816	T	C	0.121272	1006
11	rs2023642	C	A	0.22167	1006
11	rs2519200	A	G	0.22167	1006
11	rs74507276	C	T	0.120278	1006
11	rs17723728	T	C	0.122266	1006
11	rs138290341	G	A	0.0318091	1006
11	rs2005667	G	A	0.0914513	1006
11	rs756701	C	T	0.0914513	1006
11	rs4320980	G	A	0.836978	1006
11	rs74643106	A	T	0.0626243	1006
11	rs9667440	C	T	0.121272	1006
11	rs2513565	G	A	0.0914513	1006
11	rs111501077	A	G	0.0347913	1006
11	rs45545336	C	T	0.0198807	1006
11	rs2513566	A	G	0.837972	1006
11	rs2513567	G	A	0.0924453	1006
11	rs111705261	C	T	0.0178926	1006
11	rs150544590	G	C	0.0129225	1006
11	rs2428018	C	T	0.836978	1006
11	rs79493319	C	T	0.120278	1006
11	rs61907861	G	A	0.633201	1006
11	rs10891598	C	T	0.633201	1006
11	rs12222411	C	T	0.0129225	1006
11	rs7111825	C	T	0.826044	1006
11	rs10891599	G	A	0.633201	1006
11	rs4938053	G	A	0.633201	1006
11	rs138096456	C	T	0.120278	1006
11	rs17802314	C	T	0.120278	1006
11	rs9645658	A	C	0.0129225	1006
11	rs45447199	G	A	0.120278	1006
11	rs2428017	C	T	0.0178926	1006
11	rs73011659	G	A	0.0347913	1006
11	rs2428016	T	C	0.0725646	1006
11	rs2513580	A	G	0.0725646	1006
11	rs2428015	T	C	0.837972	1006
11	rs10789965	G	A	0.635189	1006
11	rs2513579	G	A	0.828032	1006
11	rs2513578	G	A	0.0725646	1006
11	rs6589398	G	A	0.633201	1006
11	rs79893157	C	T	0.119284	1006
11	rs2428014	T	C	0.0725646	1006
11	rs76436881	A	G	0.0646123	1006
11	rs7110680	C	G	0.635189	1006
11	rs7104752	T	C	0.410537	1006
11	rs2428012	T	A	0.836978	1006
11	rs3802852	C	A	0.120278	1006
11	rs2513577	G	T	0.193837	1006
11	rs7112957	T	C	0.161034	1006
11	rs188150253	C	T	0.0178926	1006
11	rs2513576	C	T	0.0725646	1006
11	rs4936283	C	G	0.568588	1006
11	rs115507604	C	T	0.0934394	1006
11	rs7122325	T	C	0.635189	1006
11	rs2428011	G	A	0.0725646	1006
11	rs72995397	A	C	0.0506958	1006
11	rs79176357	G	T	0.120278	1006
11	rs112025645	T	C	0.0188867	1006
11	rs77843918	T	C	0.120278	1006
11	rs2428010	G	A	0.0725646	1006
11	rs17802617	A	T	0.192843	1006
11	rs11214739	C	G	0.569583	1006
11	rs11214740	G	A	0.634195	1006
11	rs2513573	G	A	0.0715706	1006
11	rs75093399	C	T	0.0646123	1006
11	rs11214741	C	G	0.633201	1006
11	rs34701486	C	T	0.0497018	1006
11	rs7938454	T	C	0.635189	1006
11	rs117748726	G	A	0.00894632	1006
11	rs75816722	C	T	0.120278	1006
11	rs77803855	T	C	0.120278	1006
11	rs10891600	G	A	0.635189	1006
11	rs61907871	G	C	0.193837	1006
11	rs116314472	C	T	0.119284	1006
11	rs2428009	C	T	0.0725646	1006
11	rs2428008	C	A	0.835984	1006
11	rs17802653	G	A	0.164016	1006
11	rs71477224	C	T	0.0168986	1006
11	rs76871102	C	T	0.0646123	1006
11	rs35144767	A	G	0.192843	1006
11	rs7126080	G	A	0.568588	1006
11	rs2513590	T	C	0.0725646	1006
11	rs150489890	C	T	0.0129225	1006
11	rs78346388	C	A	0.120278	1006
11	rs77705585	T	A	0.0646123	1006
11	rs56879587	G	A	0.161034	1006
11	rs112960852	C	T	0.0198807	1006
11	rs116711768	G	C	0.120278	1006
11	rs17802676	C	T	0.119284	1006
11	rs2428007	G	C	0.0725646	1006
11	rs11214745	T	C	0.633201	1006
11	rs2513587	A	G	0.192843	1006
11	rs74571546	C	T	0.120278	1006
11	rs2428024	T	C	0.835984	1006
11	rs75132682	C	T	0.120278	1006
11	rs2051677	G	A	0.0725646	1006
11	rs2051676	T	A	0.0725646	1006
11	rs2428021	C	G	0.837972	1006
11	rs2051675	G	T	0.635189	1006
11	rs80336840	T	A	0.0248509	1006
11	rs59625643	A	T	0.126243	1006
11	rs144902766	C	T	0.120278	1006
11	rs148793468	T	A	0.0109344	1006
11	rs34353790	A	T	0.0725646	1006
11	rs77950796	G	C	0.0616302	1006
11	rs72997420	C	T	0.0208748	1006
11	rs36022874	T	C	0.192843	1006
11	rs2513569	T	C	0.164016	1006
11	rs116842426	G	A	0.120278	1006
11	rs113372653	T	C	0.0725646	1006
11	rs115800833	G	A	0.0725646	1006
11	rs61907874	C	A	0.0725646	1006
11	rs2513570	T	C	0.366799	1006
11	rs45587435	C	T	0.121272	1006
11	rs4288784	C	G	0.0467197	1006
11	rs149795603	T	C	0.0109344	1006
11	rs147022929	G	A	0.0208748	1006
11	rs61907876	G	T	0.0725646	1006
11	rs11600930	A	G	0.193837	1006
11	rs77981412	C	G	0.0149105	1006
11	rs2510564	T	C	0.430417	1006
11	rs61907877	G	A	0.0725646	1006
11	rs137897212	T	G	0.0954274	1006
11	rs12289874	C	A	0.384692	1006
11	rs4435037	C	T	0.182903	1006
11	rs75910704	G	C	0.121272	1006
11	rs61907878	C	T	0.0725646	1006
11	rs75457439	C	T	0.120278	1006
11	rs869451	C	T	0.425447	1006
11	rs11601924	T	G	0.0725646	1006
11	rs12295684	G	C	0.223658	1006
11	rs76696784	T	G	0.193837	1006
11	rs78124388	T	C	0.120278	1006
11	rs1008868	G	T	0.16004	1006
11	rs2097078	G	A	0.164016	1006
11	rs2513571	T	C	0.590457	1006
11	rs11602991	T	A	0.0725646	1006
11	rs147261481	G	A	0.0178926	1006
11	rs61907879	G	C	0.0725646	1006
11	rs7111589	T	C	0.121272	1006
11	rs2008008	C	T	0.424453	1006
11	rs7937295	T	G	0.121272	1006
11	rs78440249	C	A	0.120278	1006
11	rs61907880	G	A	0.0705765	1006
11	rs61907881	C	A	0.0705765	1006
11	rs76073660	C	A	0.121272	1006
11	rs11214758	A	C	0.589463	1006
11	rs61907882	G	T	0.0695825	1006
11	rs114771585	T	G	0.0536779	1006
11	rs61907883	G	A	0.0705765	1006
11	rs2510562	C	T	0.164016	1006
11	rs79988481	C	T	0.124254	1006
11	rs117239707	G	A	0.121272	1006
11	rs148813881	G	A	0.0487078	1006
11	rs61907884	T	C	0.418489	1006
11	rs12794818	C	T	0.218688	1006
11	rs75175798	C	T	0.122266	1006
11	rs72997447	G	A	0.0675944	1006
11	rs61907885	C	A	0.0675944	1006
11	rs78417016	T	C	0.124254	1006
11	rs10891605	G	A	0.16004	1006
11	rs12577754	C	T	0.218688	1006
11	rs147571806	A	G	0.0119284	1006
11	rs72997451	C	T	0.0675944	1006
11	rs6589400	A	C	0.191849	1006
11	rs2011249	G	A	0.218688	1006
11	rs7945619	G	A	0.122266	1006
11	rs1176758	G	A	0.582505	1006
11	rs34117109	A	C	0.418489	1006
11	rs3891484	A	G	0.156064	1006
11	rs45585140	T	G	0.0685885	1006
11	rs10789970	C	T	0.416501	1006
11	rs11214763	G	A	0.163022	1006
11	rs3758987	T	C	0.287276	1006
11	rs72466468	G	A	0.0248509	1006
11	rs12363032	T	C	0.0129225	1006
11	rs72997454	T	G	0.0337972	1006
11	rs79427400	G	A	0.121272	1006
11	rs11214764	G	A	0.0129225	1006
11	rs140593040	C	A	0.0119284	1006
11	rs11606194	T	C	0.0685885	1006
11	rs10891606	G	C	0.292247	1006
11	rs138178647	G	A	0.0596421	1006
11	rs7943259	G	A	0.154076	1006
11	rs11214766	A	T	0.215706	1006
11	rs7943925	A	G	0.292247	1006
11	rs180689104	T	C	0.0119284	1006
11	rs35125461	G	A	0.2167	1006
11	rs77820844	A	G	0.12326	1006
11	rs4938056	C	T	0.417495	1006
11	rs117581910	A	G	0.0119284	1006
11	rs117862705	T	C	0.0576541	1006
11	rs117260355	C	T	0.0616302	1006
11	rs147875299	T	C	0.0178926	1006
11	rs72997464	T	C	0.0666004	1006
11	rs61907889	G	A	0.0328032	1006
11	rs4938057	T	A	0.267396	1006
11	rs1176756	G	A	0.301193	1006
11	rs4938058	A	G	0.267396	1006
11	rs7103572	C	T	0.267396	1006
11	rs12271442	T	A	0.267396	1006
11	rs11214769	A	G	0.267396	1006
11	rs12273321	T	A	0.206759	1006
11	rs35201864	C	A	0.084493	1006
11	rs193264050	C	T	0.00994036	1006
11	rs4020502	G	C	0.267396	1006
11	rs61907890	G	A	0.0328032	1006
11	rs117517757	C	A	0.0944334	1006
11	rs74399990	G	A	0.11829	1006
11	rs192642190	C	T	0.0159046	1006
11	rs79341085	C	T	0.05666	1006
11	rs76613483	T	C	0.05666	1006
11	rs12805047	G	A	0.0139165	1006
11	rs111685025	T	G	0.0178926	1006
11	rs45569843	A	G	0.0407555	1006
11	rs116953992	C	G	0.0516899	1006
11	rs113549323	C	G	0.0536779	1006
11	rs12417527	C	G	0.0467197	1006
11	rs45595932	T	G	0.05666	1006
11	rs117288585	G	A	0.0417495	1006
11	rs34734147	C	T	0.0407555	1006
11	rs56379127	T	A	0.0367793	1006
11	rs61907893	C	A	0.0407555	1006
11	rs1176748	T	C	0.0984095	1006
11	rs11214771	C	T	0.100398	1006
11	rs144232172	C	A	0.0347913	1006
11	rs12270070	G	C	0.210736	1006
11	rs11214772	C	T	0.151093	1006
11	rs57534427	T	C	0.0407555	1006
11	rs60600796	T	C	0.0407555	1006
11	rs118031603	G	A	0.0407555	1006
11	rs72997471	G	T	0.153082	1006
11	rs11824155	T	A	0.0407555	1006
11	rs17116117	A	G	0.0407555	1006
11	rs17116121	G	A	0.0407555	1006
11	rs187544922	A	T	0.00596421	1006
11	rs17116124	T	C	0.0407555	1006
11	rs45597437	C	T	0.05666	1006
11	rs1176746	A	G	0.597416	1006
11	rs45562036	T	G	0.0407555	1006
11	rs45577231	G	A	0.0407555	1006
11	rs1176744	A	C	0.308151	1006
11	rs61907912	T	C	0.0407555	1006
11	rs45547334	G	A	0.0407555	1006
11	rs17116138	G	A	0.0407555	1006
11	rs45562138	C	T	0.0407555	1006
11	rs45595034	C	A	0.0407555	1006
11	rs2276307	A	G	0.209742	1006
11	rs2276308	C	G	0.209742	1006
11	rs61907916	C	T	0.0407555	1006
11	rs1176743	T	C	0.314115	1006
11	rs17116145	C	T	0.0407555	1006
11	rs61907917	A	G	0.0407555	1006
11	rs45491603	A	G	0.0407555	1006
11	rs45438696	G	A	0.11829	1006
11	rs45506803	G	A	0.0407555	1006
11	rs45591234	T	C	0.0377734	1006
11	rs45527936	G	A	0.0377734	1006
11	rs45479092	A	G	0.0377734	1006
11	rs79731789	G	A	0.0526839	1006
11	rs114375840	T	A	0.0427435	1006
11	rs45570136	A	G	0.0407555	1006
11	rs79652569	G	A	0.0526839	1006
11	rs11214775	G	A	0.2833	1006
11	rs61907922	A	G	0.028827	1006
11	rs1176741	C	T	0.0417495	1006
11	rs1176740	T	A	0.0417495	1006
11	rs3782025	G	A	0.498012	1006
11	rs1176739	G	C	0.0417495	1006
11	rs11214776	G	A	0.0228628	1006
11	rs1176738	T	C	0.0417495	1006
11	rs12278709	G	A	0.508946	1006
11	rs1176737	T	A	0.0417495	1006
11	rs139415031	C	T	0.054672	1006
11	rs77366844	C	A	0.054672	1006
11	rs45611539	T	C	0.0387674	1006
11	rs45452401	C	T	0.0407555	1006
11	rs45582140	G	C	0.0129225	1006
11	rs4936284	A	C	0.0437376	1006
11	rs117396688	G	A	0.0168986	1006
11	rs75240464	G	A	0.115308	1006
11	rs6589401	C	T	0.00894632	1006
11	rs1672717	G	A	0.582505	1006
11	rs11605098	C	T	0.210736	1006
11	rs1184412	G	C	0.0417495	1006
11	rs11605102	C	A	0.210736	1006
11	rs113243313	A	G	0.0178926	1006
11	rs45519137	C	T	0.0586481	1006
11	rs1176761	T	A	0.0417495	1006
11	rs12288145	G	A	0.027833	1006
11	rs1176760	G	A	0.596421	1006
11	rs11606288	G	A	0.54175	1006
11	rs17614942	C	A	0.054672	1006
11	rs56251941	G	A	0.0238569	1006
11	rs116904483	A	G	0.0526839	1006
11	rs7943062	G	A	0.166004	1006
11	rs7945926	C	T	0.153082	1006
11	rs4936285	T	C	0.210736	1006
11	rs1185027	T	A	0.55169	1006
11	rs12795805	T	C	0.218688	1006
11	rs45537240	G	A	0.0536779	1006
11	rs4936286	T	C	0.218688	1006
11	rs4938059	C	T	0.218688	1006
11	rs79816668	T	C	0.00894632	1006
11	rs45603544	A	T	0.0417495	1006
11	rs7129190	C	A	0.496024	1006
11	rs11607692	T	C	0.0884692	1006
11	rs11214780	G	A	0.217694	1006
11	rs76213666	C	T	0.0854871	1006
11	rs118162387	G	A	0.0198807	1006
11	rs117180731	C	T	0.0417495	1006
11	rs17116164	C	T	0.055666	1006
11	rs12291118	G	T	0.217694	1006
11	rs78955753	C	A	0.00894632	1006
11	rs61907924	C	A	0.0417495	1006
11	rs11214782	G	A	0.505964	1006
11	rs1177067	C	G	0.957256	1006
11	rs143740679	G	A	0.054672	1006
11	rs1177066	T	G	0.781312	1006
11	rs720396	A	G	0.456262	1006
11	rs77952975	G	A	0.0149105	1006
11	rs73001815	C	T	0.0119284	1006
11	rs59391854	G	A	0.0506958	1006
11	rs74708527	G	A	0.0258449	1006
11	rs148220930	C	T	0.0119284	1006
11	rs7942029	A	G	0.16501	1006
11	rs12363499	A	G	0.156064	1006
11	rs61907926	G	A	0.0417495	1006
11	rs78712249	C	T	0.0864811	1006
11	rs11214783	C	T	0.153082	1006
11	rs1150234	G	A	0.428429	1006
11	rs1123193	C	G	0.0874751	1006
11	rs75181006	A	G	0.0874751	1006
11	rs117140825	C	T	0.054672	1006
11	rs1150232	G	C	0.442346	1006
11	rs17116178	G	T	0.0874751	1006
11	rs118161712	A	G	0.0218688	1006
11	rs1176754	G	A	0.889662	1006
11	rs12286333	A	G	0.168986	1006
11	rs139008768	C	T	0.00994036	1006
11	rs148150490	G	A	0.0188867	1006
11	rs75942595	G	A	0.0218688	1006
11	rs75242024	A	C	0.0437376	1006
11	rs34614384	T	G	0.23161	1006
11	rs34703448	A	G	0.227634	1006
11	rs140597764	G	C	0.0218688	1006
11	rs78744728	C	T	0.0218688	1006
11	rs1150230	G	A	0.502982	1006
11	rs1150229	A	G	0.529821	1006
11	rs17543232	G	A	0.0149105	1006
11	rs78592616	A	T	0.00795229	1006
11	rs17615186	C	G	0.055666	1006
11	rs117576023	G	C	0.0139165	1006
11	rs11214786	G	A	0.147117	1006
11	rs79294782	G	A	0.055666	1006
11	rs59212645	G	C	0.192843	1006
11	rs117360927	T	G	0.0298211	1006
11	rs7104827	A	T	0.474155	1006
11	rs61907928	C	T	0.0457256	1006
11	rs76168892	C	T	0.0328032	1006
11	rs11214789	T	C	0.146123	1006
11	rs11214790	G	T	0.146123	1006
11	rs61905760	C	A	0.146123	1006
11	rs1176753	G	A	0.524851	1006
11	rs10789980	A	G	0.473161	1006
11	rs77361150	C	T	0.0457256	1006
11	rs117067006	C	A	0.0168986	1006
11	rs144224976	C	T	0.0238569	1006
11	rs1176752	T	G	0.942346	1006
11	rs1176751	C	A	0.942346	1006
11	rs1176750	T	C	0.942346	1006
11	rs77001018	G	A	0.055666	1006
11	rs1150226	A	G	0.930417	1006
11	rs1062613	T	C	0.782306	1006
11	rs33940208	C	T	0.00795229	1006
11	rs145626210	C	T	0.0119284	1006
11	rs1150225	A	G	0.16004	1006
11	rs1150222	G	T	0.159046	1006
11	rs11604247	C	T	0.0944334	1006
11	rs1176725	T	C	0.16004	1006
11	rs1456888	C	T	0.0864811	1006
11	rs1985242	A	T	0.677932	1006
11	rs112021556	G	A	0.028827	1006
11	rs1176722	G	A	0.16004	1006
11	rs56376240	G	A	0.0864811	1006
11	rs56798091	C	A	0.00795229	1006
11	rs58143450	G	A	0.00795229	1006
11	rs12808576	T	C	0.0139165	1006
11	rs1176720	G	C	0.161034	1006
11	rs61905785	A	C	0.0854871	1006
11	rs2276302	G	A	0.685885	1006
11	rs73001860	G	A	0.054672	1006
11	rs7930558	C	T	0.83499	1006
11	rs10891611	C	T	0.83499	1006
11	rs78602608	G	A	0.0656064	1006
11	rs11607240	C	T	0.0854871	1006
11	rs1176719	G	A	0.243539	1006
11	rs146987046	C	T	0.0457256	1006
11	rs76303657	A	C	0.0198807	1006
11	rs73556695	A	T	0.00795229	1006
11	rs1456887	C	T	0.0506958	1006
11	rs79894062	G	A	0.0248509	1006
11	rs3737457	G	A	0.00795229	1006
11	rs35448518	T	C	0.117296	1006
11	rs909411	G	A	0.208748	1006
11	rs11214796	C	T	0.789264	1006
11	rs1176717	C	A	0.206759	1006
11	rs3867473	G	A	0.790258	1006
11	rs1176716	T	C	0.149105	1006
11	rs1176715	G	A	0.208748	1006
11	rs1176714	A	G	0.208748	1006
11	rs948983	C	T	0.150099	1006
11	rs2846632	C	T	0.0506958	1006
11	rs10160548	G	T	0.670974	1006
11	rs34327364	G	A	0.0109344	1006
11	rs56232120	G	A	0.028827	1006
11	rs1150220	G	A	0.198807	1006
11	rs76882290	T	G	0.0198807	1006
11	rs75833556	C	T	0.0149105	1006
11	rs118187155	C	T	0.0168986	1006
11	rs4020469	G	A	0.525845	1006
11	rs137905731	C	T	0.0119284	1006
11	rs17543605	G	C	0.0506958	1006
11	rs11214797	G	A	0.0357853	1006
11	rs11608102	T	G	0.0506958	1006
11	rs1176713	A	G	0.207753	1006
11	rs55917640	C	T	0.028827	1006
11	rs73011601	C	T	0.0506958	1006
11	rs1182457	G	A	0.150099	1006
11	rs80017933	G	A	0.0258449	1006
11	rs17543669	T	C	0.0526839	1006
11	rs11214800	C	A	0.526839	1006
11	rs10891613	T	A	0.671968	1006
11	rs7115470	C	A	0.150099	1006
11	rs12421901	C	T	0.00795229	1006
11	rs897685	C	T	0.880716	1006
11	rs144357808	C	T	0.0218688	1006
11	rs930865	T	C	0.209742	1006
11	rs12361344	G	A	0.200795	1006
11	rs60714211	G	A	0.115308	1006
11	rs1379170	T	C	0.673956	1006
11	rs57740015	C	T	0.112326	1006
11	rs73558569	G	C	0.0198807	1006
11	rs7113791	A	T	0.0596421	1006
11	rs7930014	T	G	0.991054	1006
11	rs111371029	C	T	0.0129225	1006
11	rs55835514	C	T	0.0695825	1006
11	rs1970831	G	A	0.662028	1006
11	rs7126511	A	G	0.328032	1006
11	rs77841249	C	T	0.0248509	1006
11	rs7104236	C	A	0.678926	1006
11	rs11214806	T	C	0.110338	1006
11	rs7104411	A	G	0.684891	1006
11	rs28441376	C	T	0.0149105	1006
11	rs4082224	C	T	0.684891	1006
11	rs73013223	T	A	0.109344	1006
11	rs73013225	A	G	0.109344	1006
11	rs7925936	T	C	0.173956	1006
11	rs7925943	T	C	0.16998	1006
11	rs111410777	G	A	0.0606362	1006
11	rs10891615	T	C	0.684891	1006
11	rs77423986	A	T	0.109344	1006
11	rs73013230	A	G	0.109344	1006
11	rs2364857	G	A	0.885686	1006
11	rs4318013	T	C	0.884692	1006
11	rs4318014	T	C	0.88668	1006
11	rs4938064	C	T	0.883698	1006
11	rs4938065	C	A	0.883698	1006
11	rs118041878	G	A	0.0437376	1006
11	rs10789985	A	G	0.884692	1006
11	rs12576962	T	C	0.684891	1006
11	rs17543948	G	A	0.107356	1006
11	rs11604851	C	G	0.109344	1006
11	rs10789986	T	C	0.883698	1006
11	rs12289199	G	A	0.10835	1006
11	rs75833649	G	A	0.0119284	1006
11	rs7119284	T	C	0.199801	1006
11	rs7103325	C	T	0.199801	1006
11	rs4938066	A	G	0.308151	1006
11	rs4938067	A	T	0.202783	1006
11	rs3867474	G	T	0.684891	1006
11	rs11606742	G	C	0.105368	1006
11	rs3894248	G	A	0.690855	1006
11	rs11606774	G	A	0.105368	1006
11	rs3894247	T	C	0.690855	1006
11	rs3889025	C	G	0.302187	1006
11	rs17544032	C	T	0.196819	1006
11	rs11606861	T	C	0.689861	1006
11	rs4553401	C	T	0.303181	1006
11	rs10789988	C	T	0.677932	1006
11	rs149024818	C	T	0.00894632	1006
11	rs12805609	A	G	0.737575	1006
11	rs7101955	G	C	0.969185	1006
11	rs74494412	C	A	0.0208748	1006
11	rs7118530	T	C	0.358847	1006
11	rs7940335	T	A	0.99006	1006
11	rs78830115	T	C	0.227634	1006
11	rs12221649	T	C	0.131213	1006
11	rs57662195	C	T	0.227634	1006
11	rs10789989	T	C	0.969185	1006
11	rs56903197	G	A	0.227634	1006
11	rs2085421	A	G	0.611332	1006
11	rs59842979	A	G	0.227634	1006
11	rs4938068	G	A	0.968191	1006
11	rs1563533	A	G	0.968191	1006
11	rs17626940	G	A	0.22664	1006
11	rs2045364	T	C	0.99006	1006
11	rs2045365	G	A	0.132207	1006
```
