## Supplementary material for "Characterization of shared and ancestry-specific signals driving complex traits using multi-ancestry fine-mapping": s1_ref.bim

```
11	rs11214463	0	112893494	G	A
11	rs7941072	0	112893561	T	C
11	rs11214464	0	112893805	G	A
11	rs7926312	0	112893856	A	G
11	rs17114689	0	112894450	A	G
11	rs1940734	0	112895028	G	C
11	rs116998009	0	112895063	C	T
11	rs4351849	0	112895177	T	G
11	rs77682594	0	112895801	A	G
11	rs10750021	0	112896214	C	G
11	rs11214468	0	112897073	C	T
11	rs1940698	0	112898136	C	T
11	rs12287147	0	112898210	C	A
11	rs10891491	0	112898216	C	T
11	rs1940699	0	112898428	A	T
11	rs12288908	0	112898995	C	T
11	rs1892983	0	112899214	T	C
11	rs1892981	0	112899633	C	T
11	rs150882588	0	112899685	T	A
11	rs17114702	0	112899735	C	T
11	rs17114705	0	112899832	G	A
11	rs11214469	0	112900343	T	A
11	rs12365502	0	112900799	C	A
11	rs2155293	0	112901094	T	A
11	rs1320670	0	112902671	A	T
11	rs149013269	0	112903003	G	A
11	rs7945073	0	112903595	G	A
11	rs7113099	0	112904335	T	A
11	rs7127528	0	112904479	C	T
11	rs7128314	0	112905039	C	T
11	rs7128648	0	112905129	G	A
11	rs149319694	0	112905428	T	G
11	rs17114718	0	112905589	A	T
11	rs4480572	0	112905776	C	T
11	rs1940712	0	112906218	G	C
11	rs1940713	0	112906285	T	C
11	rs1940714	0	112906391	T	C
11	rs151161751	0	112906674	C	T
11	rs7935745	0	112906804	A	G
11	rs73004668	0	112907016	C	T
11	rs67483103	0	112907146	C	T
11	rs10502164	0	112907421	T	C
11	rs118144194	0	112907820	C	A
11	rs1940735	0	112908855	T	G
11	rs141863045	0	112909302	G	T
11	rs7947502	0	112909396	C	T
11	rs10891492	0	112909745	C	T
11	rs57141400	0	112909759	A	G
11	rs17591732	0	112909813	T	G
11	rs10891493	0	112909871	G	A
11	rs7948327	0	112910077	C	A
11	rs17114730	0	112910158	C	T
11	rs2155292	0	112910783	A	G
11	rs12574676	0	112910818	C	T
11	rs12574688	0	112910969	C	A
11	rs73004672	0	112910976	A	G
11	rs7938812	0	112911004	T	G
11	rs7942723	0	112911839	T	G
11	rs55677011	0	112911929	G	A
11	rs7105462	0	112912048	G	A
11	rs3802847	0	112912303	T	C
11	rs3802848	0	112912387	A	C
11	rs3802849	0	112912430	T	A
11	rs3802850	0	112912518	A	C
11	rs3802851	0	112912550	T	C
11	rs2186874	0	112912724	T	C
11	rs2155646	0	112912811	T	C
11	rs2155645	0	112912947	C	T
11	rs10891494	0	112913053	C	A
11	rs867328	0	112913691	T	A
11	rs75793180	0	112913871	G	A
11	rs138099528	0	112913874	G	T
11	rs12224032	0	112914680	C	G
11	rs61902817	0	112915157	A	G
11	rs11214470	0	112915628	A	G
11	rs77186359	0	112915889	G	A
11	rs117558680	0	112916446	A	T
11	rs12574893	0	112917111	C	T
11	rs12277922	0	112917378	C	T
11	rs146831101	0	112918214	C	T
11	rs10891495	0	112918941	T	C
11	rs12575544	0	112918985	G	A
11	rs138029175	0	112919138	G	A
11	rs11214471	0	112919384	A	G
11	rs10891496	0	112920921	C	T
11	rs10891497	0	112920985	A	G
11	rs12576197	0	112921071	C	T
11	rs10891498	0	112921522	A	G
11	rs59598942	0	112921810	T	C
11	rs7946527	0	112921923	A	G
11	rs7933591	0	112922132	T	G
11	rs7947116	0	112922293	C	G
11	rs7950047	0	112922447	A	G
11	rs7950359	0	112922506	G	A
11	rs61902818	0	112922734	A	G
11	rs11605535	0	112922871	C	G
11	rs143600244	0	112923269	T	A
11	rs7102704	0	112923466	A	T
11	rs10750023	0	112923604	A	G
11	rs12577005	0	112923802	C	A
11	rs10891499	0	112924114	G	A
11	rs76384704	0	112924311	G	A
11	rs4144893	0	112924690	G	A
11	rs2509377	0	112926259	T	C
11	rs2437694	0	112926312	G	C
11	rs3016630	0	112926913	G	A
11	rs2509374	0	112927109	T	C
11	rs78583196	0	112927576	G	A
11	rs2574829	0	112927957	G	C
11	rs1369817	0	112928164	G	T
11	rs139666309	0	112928363	A	G
11	rs2853191	0	112929357	A	C
11	rs1436107	0	112929890	G	A
11	rs1836799	0	112931624	C	T
11	rs1836798	0	112931625	A	G
11	rs1245100	0	112931646	C	T
11	rs1245099	0	112931893	T	A
11	rs1245098	0	112932016	T	G
11	rs17114739	0	112932059	G	A
11	rs2846911	0	112932112	G	A
11	rs2846912	0	112932115	A	G
11	rs1245097	0	112932175	T	C
11	rs1245096	0	112932219	C	T
11	rs116938060	0	112932404	A	C
11	rs117264210	0	112932454	C	T
11	rs1245095	0	112932464	G	C
11	rs1245094	0	112932573	A	G
11	rs1245093	0	112932639	G	T
11	rs117764440	0	112933496	C	A
11	rs1245092	0	112933540	A	G
11	rs10502165	0	112934495	T	C
11	rs1245091	0	112934756	T	G
11	rs10502166	0	112934787	A	G
11	rs143095355	0	112934932	C	T
11	rs189574457	0	112936062	C	A
11	rs1245090	0	112936329	G	A
11	rs1245089	0	112937245	G	C
11	rs117157106	0	112937566	C	T
11	rs1245102	0	112938006	C	T
11	rs11214474	0	112938014	C	T
11	rs1245101	0	112938089	G	C
11	rs2511762	0	112938676	A	T
11	rs1264453	0	112938783	C	A
11	rs149690681	0	112938835	G	A
11	rs12361204	0	112939531	G	C
11	rs117947879	0	112940835	G	A
11	rs117600340	0	112940892	A	G
11	rs2511763	0	112941058	G	C
11	rs17592124	0	112941184	T	A
11	rs73006841	0	112941207	G	A
11	rs76318343	0	112941460	C	T
11	rs2511764	0	112941656	G	C
11	rs2509375	0	112942022	C	G
11	rs146201810	0	112942109	A	G
11	rs139221225	0	112942427	G	A
11	rs75800050	0	112943222	A	G
11	rs1030814	0	112943808	A	T
11	rs1030813	0	112943810	G	T
11	rs4306316	0	112943961	A	T
11	rs76145387	0	112943964	T	A
11	rs145867905	0	112944036	T	C
11	rs11214475	0	112944050	C	G
11	rs9943574	0	112944821	C	A
11	rs78964379	0	112944961	G	A
11	rs11214476	0	112945033	T	C
11	rs745631	0	112945892	A	G
11	rs141441446	0	112946012	G	A
11	rs113675135	0	112946037	C	T
11	rs73006860	0	112946070	G	T
11	rs17114746	0	112946228	C	T
11	rs2003987	0	112946261	C	T
11	rs1245103	0	112946859	C	G
11	rs12222753	0	112947206	C	T
11	rs75617068	0	112947672	A	G
11	rs117071489	0	112948292	A	G
11	rs1465765	0	112948306	G	A
11	rs1965775	0	112948508	A	C
11	rs141881809	0	112948575	A	G
11	rs3943739	0	112948688	C	T
11	rs80090160	0	112949168	T	C
11	rs10502167	0	112949475	C	T
11	rs1245115	0	112949894	C	T
11	rs1261874	0	112950192	A	T
11	rs1245114	0	112950782	C	T
11	rs1245113	0	112951025	C	G
11	rs17114757	0	112951637	C	T
11	rs17114760	0	112951660	A	T
11	rs12794745	0	112951709	G	T
11	rs17114764	0	112951927	C	T
11	rs117676743	0	112952434	G	T
11	rs17114770	0	112952628	C	G
11	rs17114773	0	112952878	T	A
11	rs7951034	0	112953130	G	A
11	rs1245112	0	112953512	C	G
11	rs12417093	0	112954651	T	G
11	rs148570333	0	112955308	A	T
11	rs1245111	0	112956053	A	G
11	rs1245110	0	112956167	T	C
11	rs75198191	0	112956360	G	A
11	rs79386775	0	112956420	G	T
11	rs1962881	0	112956541	T	C
11	rs714233	0	112956757	G	A
11	rs56331084	0	112957783	C	A
11	rs34643760	0	112958278	C	G
11	rs114947942	0	112958599	T	C
11	rs76690063	0	112958651	G	A
11	rs17114786	0	112958678	T	G
11	rs7933413	0	112958905	A	G
11	rs17114790	0	112959145	T	C
11	rs79774280	0	112959219	A	T
11	rs12288106	0	112959347	T	G
11	rs12281332	0	112959581	G	A
11	rs1245109	0	112959658	G	A
11	rs10891500	0	112960163	T	C
11	rs1245108	0	112960387	A	G
11	rs1159620	0	112960571	G	A
11	rs1865732	0	112960722	T	C
11	rs151223325	0	112960730	C	T
11	rs11214481	0	112961129	A	G
11	rs10891501	0	112961269	T	C
11	rs149340946	0	112961308	C	T
11	rs10891502	0	112961666	T	A
11	rs11214484	0	112962999	T	C
11	rs17114801	0	112963439	A	G
11	rs73006881	0	112963583	T	A
11	rs10891503	0	112964139	T	C
11	rs148222346	0	112964317	C	T
11	rs1245107	0	112964441	C	A
11	rs12789616	0	112964648	G	A
11	rs1245106	0	112964833	G	A
11	rs59411144	0	112965060	G	A
11	rs2885208	0	112965156	T	C
11	rs12279124	0	112965456	A	G
11	rs1436110	0	112965769	G	A
11	rs17114819	0	112966340	C	A
11	rs58786875	0	112966374	G	A
11	rs57494072	0	112966379	C	T
11	rs1245105	0	112966538	C	T
11	rs112124960	0	112966541	A	G
11	rs56126914	0	112966833	G	A
11	rs17114821	0	112967822	G	A
11	rs1261873	0	112968053	A	T
11	rs1245104	0	112968632	A	G
11	rs1816537	0	112968651	A	C
11	rs7952383	0	112968657	G	A
11	rs2009978	0	112969063	A	T
11	rs6589356	0	112969085	A	T
11	rs6589357	0	112969157	A	G
11	rs10891504	0	112969258	G	T
11	rs11214487	0	112969584	G	A
11	rs7121590	0	112969997	T	A
11	rs7105464	0	112970028	A	G
11	rs7946458	0	112970333	T	C
11	rs72995935	0	112970353	C	G
11	rs6589358	0	112970401	G	T
11	rs7931461	0	112970450	A	G
11	rs7931763	0	112970490	G	A
11	rs73568761	0	112970636	C	T
11	rs75848169	0	112970869	C	A
11	rs143008935	0	112971043	G	A
11	rs7110066	0	112971211	C	G
11	rs140632064	0	112971302	A	G
11	rs144545998	0	112971342	C	T
11	rs11214488	0	112971545	C	T
11	rs72995940	0	112972184	A	T
11	rs79993690	0	112972200	G	A
11	rs140759884	0	112972434	C	A
11	rs9326240	0	112972565	A	G
11	rs2574830	0	112972588	A	G
11	rs7118324	0	112973014	A	G
11	rs75092027	0	112973406	A	T
11	rs10891505	0	112973497	A	G
11	rs10891506	0	112974083	C	G
11	rs2853192	0	112974523	T	C
11	rs12286388	0	112975115	A	G
11	rs12286447	0	112975186	A	T
11	rs72995946	0	112975454	A	C
11	rs187810601	0	112975552	G	A
11	rs11214489	0	112975934	C	T
11	rs78480215	0	112976881	C	T
11	rs17114843	0	112977024	A	G
11	rs920129	0	112977813	A	T
11	rs76459171	0	112978202	C	A
11	rs12788208	0	112978377	G	A
11	rs12270558	0	112978396	G	C
11	rs59168216	0	112978728	C	A
11	rs11214490	0	112979007	A	G
11	rs11214491	0	112979038	T	C
11	rs11214492	0	112979142	A	G
11	rs11214493	0	112979356	T	C
11	rs28488581	0	112979644	G	A
11	rs111599244	0	112979766	A	G
11	rs183627152	0	112979841	T	C
11	rs11214494	0	112980371	G	A
11	rs17114861	0	112980411	G	C
11	rs11214496	0	112980707	T	C
11	rs10891507	0	112980722	G	A
11	rs11214497	0	112980742	A	T
11	rs117501297	0	112980796	G	A
11	rs80350670	0	112980857	C	T
11	rs56268408	0	112981185	C	T
11	rs1811403	0	112981688	T	A
11	rs12361946	0	112981760	C	T
11	rs11826764	0	112981926	A	C
11	rs72995959	0	112982027	T	C
11	rs72995961	0	112982164	T	C
11	rs7107443	0	112982535	A	G
11	rs4539361	0	112983139	A	T
11	rs4492854	0	112983534	C	T
11	rs4471463	0	112983595	C	T
11	rs11214498	0	112983622	G	A
11	rs11214499	0	112983623	A	C
11	rs4547130	0	112983698	A	G
11	rs10891508	0	112983809	G	A
11	rs1245088	0	112983874	A	G
11	rs72995965	0	112983892	A	T
11	rs17114864	0	112983898	T	C
11	rs1245087	0	112984037	G	A
11	rs7950135	0	112984321	T	C
11	rs77271757	0	112984726	C	T
11	rs4936261	0	112985022	C	T
11	rs11214500	0	112985432	C	T
11	rs11214501	0	112985477	T	A
11	rs892954	0	112985970	A	G
11	rs17508858	0	112986041	G	C
11	rs1369818	0	112986192	A	G
11	rs143864437	0	112986239	G	A
11	rs873803	0	112986270	G	A
11	rs1245084	0	112986469	T	C
11	rs11214503	0	112986754	C	T
11	rs873804	0	112987113	T	C
11	rs2003898	0	112987381	T	C
11	rs1245083	0	112987455	G	T
11	rs1245082	0	112987874	T	C
11	rs2011487	0	112988115	C	A
11	rs2011505	0	112988236	G	A
11	rs2011507	0	112988280	G	C
11	rs1245081	0	112988635	G	A
11	rs10891509	0	112988830	T	G
11	rs1245080	0	112988900	C	T
11	rs1061	0	112989298	T	C
11	rs10750024	0	112989441	G	A
11	rs72645446	0	112989515	G	A
11	rs1436111	0	112989720	T	G
11	rs11214505	0	112990854	A	G
11	rs1436109	0	112991618	G	T
11	rs2362212	0	112991784	G	A
11	rs61902492	0	112991921	A	G
11	rs1079021	0	112992369	G	A
11	rs2005086	0	112992450	A	G
11	rs2005085	0	112992501	G	T
11	rs1369816	0	112992701	A	C
11	rs61395032	0	112992778	G	A
11	rs2853194	0	112992847	A	G
11	rs1273044	0	112993848	T	C
11	rs1245127	0	112994317	C	A
11	rs1261877	0	112994681	A	G
11	rs76901230	0	112994975	C	T
11	rs10502168	0	112995432	C	A
11	rs2012801	0	112996454	A	G
11	rs146544041	0	112996523	G	A
11	rs2362213	0	112996695	C	T
11	rs117768977	0	112996789	G	A
11	rs3018457	0	112996918	C	A
11	rs7947910	0	112997413	G	A
11	rs2574828	0	112997433	T	C
11	rs58993351	0	112997817	C	T
11	rs11214508	0	112998484	G	A
11	rs2016905	0	112999384	C	T
11	rs10588285	0	112999670	T	C
11	rs3018458	0	112999738	C	A
11	rs1436106	0	112999832	G	A
11	rs12788026	0	113000212	A	T
11	rs17509332	0	113000567	C	T
11	rs7932647	0	113001310	G	A
11	rs1245120	0	113001396	T	C
11	rs1245119	0	113001661	C	G
11	rs1245118	0	113002355	C	T
11	rs111869808	0	113003853	A	C
11	rs4937993	0	113004662	A	G
11	rs2437692	0	113004699	A	T
11	rs948246	0	113006070	C	A
11	rs17509584	0	113006512	G	A
11	rs7112548	0	113006860	C	T
11	rs948247	0	113007580	G	C
11	rs10891510	0	113008160	T	G
11	rs1261878	0	113008320	T	G
11	rs1245139	0	113008360	T	C
11	rs1245138	0	113008370	C	A
11	rs11214511	0	113008772	A	G
11	rs141859801	0	113008973	C	G
11	rs1245137	0	113009097	A	G
11	rs11214512	0	113009421	G	C
11	rs17114972	0	113009703	G	A
11	rs10891511	0	113009718	A	G
11	rs10891512	0	113009970	A	G
11	rs17114979	0	113010199	T	C
11	rs1245136	0	113010256	C	G
11	rs1245135	0	113010872	T	C
11	rs1245134	0	113011346	T	C
11	rs1245133	0	113011721	A	G
11	rs187252647	0	113011771	T	C
11	rs117014422	0	113012011	C	T
11	rs118022181	0	113012185	C	G
11	rs10891513	0	113012331	A	G
11	rs1245132	0	113012494	A	G
11	rs7112370	0	113014058	A	G
11	rs4936262	0	113014812	G	A
11	rs1245131	0	113014986	G	A
11	rs1245130	0	113015973	G	T
11	rs117469578	0	113016118	T	G
11	rs114789747	0	113016370	T	C
11	rs10891514	0	113016423	C	T
11	rs55859223	0	113016737	T	G
11	rs1268913	0	113017191	A	G
11	rs10891515	0	113017470	G	A
11	rs10891516	0	113017536	A	G
11	rs10891517	0	113017850	T	C
11	rs10502169	0	113018408	A	G
11	rs11214514	0	113018492	T	C
11	rs17115016	0	113018690	A	C
11	rs76406876	0	113018849	T	G
11	rs10891518	0	113018964	C	T
11	rs1369814	0	113019437	C	A
11	rs1245129	0	113019459	T	C
11	rs1245128	0	113019538	C	T
11	rs4366519	0	113020582	C	T
11	rs72997770	0	113020704	A	G
11	rs12286728	0	113022450	G	C
11	rs117934051	0	113022744	C	A
11	rs9651679	0	113023162	A	G
11	rs75794878	0	113023716	G	T
11	rs4937994	0	113023887	C	T
11	rs11214518	0	113025146	A	G
11	rs80254943	0	113025684	C	A
11	rs1261876	0	113026154	C	T
11	rs1245126	0	113026570	C	T
11	rs79919860	0	113026579	A	G
11	rs28463004	0	113026758	A	G
11	rs4936263	0	113027158	G	A
11	rs138155487	0	113027442	G	A
11	rs17595156	0	113027641	G	A
11	rs11214520	0	113027945	C	G
11	rs1940704	0	113028224	A	G
11	rs1940705	0	113028227	T	C
11	rs1245125	0	113028441	A	C
11	rs56155282	0	113028499	C	T
11	rs1245124	0	113029314	A	T
11	rs1261875	0	113029572	A	G
11	rs1245123	0	113030178	T	A
11	rs1245122	0	113030245	A	G
11	rs1245121	0	113030627	C	A
11	rs78133861	0	113030759	T	C
11	rs143617006	0	113031255	C	T
11	rs2846915	0	113031338	A	T
11	rs79147694	0	113031486	G	T
11	rs11214521	0	113031696	A	G
11	rs2846916	0	113031758	T	C
11	rs75797378	0	113032662	T	G
11	rs7939805	0	113032906	C	A
11	rs74998004	0	113033012	G	A
11	rs141693952	0	113033036	T	C
11	rs17510563	0	113033220	A	G
11	rs11602518	0	113033701	T	G
11	rs143265819	0	113033994	C	T
11	rs11214523	0	113034374	G	A
11	rs80327551	0	113034690	T	C
11	rs12272966	0	113034787	C	T
11	rs7131082	0	113036206	A	G
11	rs2885455	0	113036362	G	A
11	rs2885456	0	113036363	A	T
11	rs4595575	0	113036501	G	T
11	rs11214524	0	113036969	A	G
11	rs11607865	0	113037493	C	A
11	rs4937995	0	113037986	A	G
11	rs4936265	0	113038005	C	T
11	rs4937996	0	113038053	G	A
11	rs11214525	0	113038430	G	A
11	rs11214526	0	113038506	G	A
11	rs7120505	0	113038595	A	G
11	rs7121317	0	113038934	G	A
11	rs10502170	0	113040118	A	G
11	rs12274201	0	113040493	G	A
11	rs56970820	0	113040595	C	T
11	rs4143165	0	113040818	G	A
11	rs7129539	0	113040855	C	T
11	rs118167222	0	113040889	C	G
11	rs7102903	0	113041446	C	T
11	rs2043603	0	113042059	G	A
11	rs10789937	0	113042119	C	T
11	rs981555	0	113043047	C	T
11	rs2043602	0	113043726	C	T
11	rs11214529	0	113044728	T	G
11	rs11214530	0	113045684	A	G
11	rs12224124	0	113047005	T	C
11	rs12222643	0	113047146	G	A
11	rs112624052	0	113047492	G	A
11	rs11214531	0	113047583	G	A
11	rs4936266	0	113047896	G	A
11	rs11214532	0	113048431	C	T
11	rs11214533	0	113048466	T	C
11	rs12286372	0	113048894	T	C
11	rs7111410	0	113049287	C	T
11	rs35107553	0	113049801	C	T
11	rs6589360	0	113050292	A	T
11	rs17510855	0	113050688	T	C
11	rs1436104	0	113051042	C	T
11	rs7941908	0	113051314	G	T
11	rs118162901	0	113051485	A	G
11	rs6589361	0	113051547	T	C
11	rs4937998	0	113052567	G	T
11	rs753926	0	113052704	A	G
11	rs113886560	0	113053248	A	G
11	rs1369813	0	113053558	C	T
11	rs147062540	0	113054179	G	A
11	rs6589362	0	113054209	T	C
11	rs6589363	0	113054434	A	G
11	rs7943611	0	113054642	T	C
11	rs112426035	0	113055850	A	G
11	rs1436103	0	113056039	C	A
11	rs4936267	0	113056323	C	T
11	rs61902500	0	113056590	G	A
11	rs17115088	0	113056672	C	A
11	rs2196456	0	113056711	G	A
11	rs4648322	0	113057011	T	C
11	rs17596017	0	113057434	C	T
11	rs78168702	0	113057562	G	A
11	rs76591847	0	113058219	A	G
11	rs4938000	0	113060336	T	C
11	rs2117912	0	113060469	C	T
11	rs17115095	0	113060660	A	C
11	rs11214535	0	113061212	T	C
11	rs117340843	0	113061227	C	T
11	rs118074555	0	113061691	A	G
11	rs17115096	0	113062669	A	G
11	rs4938001	0	113062881	G	A
11	rs116912830	0	113063185	T	A
11	rs142406151	0	113063526	A	G
11	rs72993590	0	113063690	C	T
11	rs76672027	0	113064448	A	G
11	rs11214538	0	113064471	A	G
11	rs140373152	0	113064877	G	C
11	rs75441873	0	113064991	A	C
11	rs7928046	0	113065024	A	G
11	rs1943620	0	113065293	G	A
11	rs1807939	0	113065319	T	C
11	rs7110080	0	113066293	C	T
11	rs143068832	0	113066418	C	T
11	rs4938002	0	113067230	G	A
11	rs973461	0	113067854	T	C
11	rs17115109	0	113068301	G	A
11	rs17511636	0	113068341	A	G
11	rs2574824	0	113068639	G	T
11	rs56012221	0	113069586	T	C
11	rs2574823	0	113069713	G	C
11	rs17115117	0	113069950	G	A
11	rs17115119	0	113070283	G	A
11	rs2574822	0	113070339	G	A
11	rs17115124	0	113070674	C	T
11	rs11607273	0	113071249	G	A
11	rs2850302	0	113071498	C	T
11	rs45467002	0	113071640	A	G
11	rs2226849	0	113072174	T	C
11	rs55643163	0	113072349	C	T
11	rs45602736	0	113072376	G	T
11	rs965560	0	113072605	G	A
11	rs1836796	0	113073360	T	G
11	rs1836795	0	113073563	T	G
11	rs1836794	0	113073581	C	G
11	rs117670008	0	113074001	G	A
11	rs12802504	0	113075938	C	T
11	rs1975259	0	113076982	G	C
11	rs1821693	0	113077541	A	G
11	rs17115154	0	113078035	C	T
11	rs17115156	0	113078047	C	T
11	rs17115160	0	113078586	G	A
11	rs12574998	0	113078756	T	C
11	rs11214542	0	113080089	G	A
11	rs1545086	0	113080092	C	T
11	rs1943619	0	113080304	A	G
11	rs17115178	0	113080883	C	T
11	rs17115184	0	113081187	T	C
11	rs2552513	0	113081624	C	T
11	rs142037406	0	113082120	C	T
11	rs7122359	0	113082548	T	G
11	rs144296062	0	113083852	T	A
11	rs45439094	0	113083985	C	T
11	rs77335773	0	113084262	G	A
11	rs686050	0	113085244	C	G
11	rs2241449	0	113085388	G	T
11	rs686934	0	113085448	T	C
11	rs77044918	0	113087160	C	T
11	rs75637745	0	113087170	G	A
11	rs662912	0	113089249	A	G
11	rs677642	0	113090180	G	C
11	rs45477191	0	113090587	C	T
11	rs4646981	0	113090805	C	T
11	rs45627444	0	113091061	T	C
11	rs2850303	0	113091230	G	A
11	rs17115202	0	113093039	G	A
11	rs595278	0	113093709	G	A
11	rs609708	0	113094603	T	C
11	rs11606354	0	113094604	G	A
11	rs79625788	0	113094939	T	C
11	rs35246759	0	113095464	A	G
11	rs623617	0	113095573	G	A
11	rs141649508	0	113095876	G	A
11	rs4938003	0	113096138	G	C
11	rs112733311	0	113097269	T	C
11	rs147934156	0	113097331	C	T
11	rs9736945	0	113100628	G	A
11	rs17115204	0	113101143	C	T
11	rs2241450	0	113103259	C	T
11	rs584427	0	113103996	T	G
11	rs74800050	0	113104456	C	T
11	rs117660538	0	113105158	C	G
11	rs4646982	0	113105405	T	G
11	rs113886534	0	113105410	A	G
11	rs646558	0	113105907	C	A
11	rs644668	0	113106358	A	G
11	rs12279261	0	113106455	A	G
11	rs17597344	0	113106464	G	A
11	rs11214546	0	113106528	G	T
11	rs111567425	0	113107077	G	A
11	rs652285	0	113107204	G	A
11	rs11214547	0	113107690	G	A
11	rs649568	0	113107739	G	A
11	rs11214549	0	113108311	G	A
11	rs78504227	0	113108346	T	C
11	rs12785741	0	113108387	G	C
11	rs11214550	0	113108753	T	C
11	rs17597455	0	113109462	G	A
11	rs12271908	0	113109836	C	T
11	rs675646	0	113110640	T	G
11	rs587761	0	113110780	A	C
11	rs586903	0	113110946	C	A
11	rs45501891	0	113111093	T	C
11	rs17115246	0	113111320	C	T
11	rs2303377	0	113111501	T	C
11	rs2303378	0	113111665	G	A
11	rs45542138	0	113111861	T	C
11	rs884110	0	113112073	A	C
11	rs77740173	0	113112367	G	T
11	rs645965	0	113112688	T	C
11	rs649862	0	113112689	T	C
11	rs71475101	0	113112728	T	C
11	rs72995533	0	113112902	A	G
11	rs61902539	0	113113152	G	T
11	rs7929707	0	113113288	C	T
11	rs635596	0	113113515	G	A
11	rs149687208	0	113113829	A	G
11	rs620291	0	113113858	C	G
11	rs11605668	0	113114233	T	C
11	rs61902540	0	113114313	C	G
11	rs57908147	0	113115659	C	A
11	rs591042	0	113115748	A	G
11	rs589760	0	113116034	G	C
11	rs112383419	0	113116100	G	A
11	rs7130671	0	113116371	C	T
11	rs12222469	0	113116827	C	A
11	rs45602031	0	113117261	C	T
11	rs1893697	0	113117721	C	G
11	rs12794326	0	113118856	C	T
11	rs145182839	0	113119058	C	T
11	rs111501375	0	113119208	C	G
11	rs112534466	0	113120138	C	T
11	rs17597849	0	113120139	G	A
11	rs3781878	0	113120212	G	A
11	rs619265	0	113120668	G	A
11	rs622699	0	113120678	A	G
11	rs11214552	0	113120865	T	C
11	rs4938004	0	113121721	C	T
11	rs4938005	0	113121771	C	T
11	rs11214554	0	113122822	G	A
11	rs3781881	0	113123078	T	G
11	rs61902544	0	113123309	T	C
11	rs10891524	0	113124379	G	A
11	rs625087	0	113124432	C	T
11	rs17115275	0	113124718	T	C
11	rs11214556	0	113124875	G	A
11	rs605843	0	113125234	T	C
11	rs11606942	0	113126008	C	G
11	rs17115279	0	113126274	T	G
11	rs2186798	0	113128061	C	G
11	rs7951404	0	113129127	G	A
11	rs686503	0	113129388	G	A
11	rs77029508	0	113130734	T	C
11	rs611016	0	113132010	C	G
11	rs45479599	0	113132285	C	T
11	rs78599561	0	113132512	T	A
11	rs2288158	0	113133676	T	G
11	rs17598185	0	113134306	C	T
11	rs2298703	0	113134605	G	A
11	rs10502171	0	113134818	C	T
11	rs1006826	0	113135006	T	C
11	rs625741	0	113135330	T	C
11	rs654362	0	113135866	G	C
11	rs638960	0	113135992	T	A
11	rs113861726	0	113136061	C	T
11	rs17598303	0	113136080	C	T
11	rs655250	0	113137365	A	G
11	rs78092528	0	113138103	G	A
11	rs72995548	0	113138921	C	T
11	rs598026	0	113139250	A	G
11	rs116998720	0	113139607	G	C
11	rs11214560	0	113140715	C	T
11	rs118107176	0	113141429	A	C
11	rs182407816	0	113141472	G	C
11	rs674246	0	113141684	T	C
11	rs11214561	0	113142023	C	T
11	rs11214563	0	113142322	G	T
11	rs10891525	0	113142752	G	A
11	rs2552516	0	113143042	G	A
11	rs2156485	0	113143557	C	T
11	rs45494195	0	113143796	T	C
11	rs618114	0	113145073	A	G
11	rs654298	0	113145081	G	T
11	rs635903	0	113146785	T	C
11	rs117166580	0	113148155	T	G
11	rs111287313	0	113148176	G	A
11	rs77727009	0	113149509	C	T
11	rs668204	0	113149642	T	C
11	rs117700242	0	113149657	C	T
11	rs45516297	0	113149684	A	C
11	rs667800	0	113149690	C	A
11	rs600964	0	113150050	G	T
11	rs45517632	0	113150501	A	G
11	rs10891526	0	113150802	T	C
11	rs614681	0	113150804	C	T
11	rs4255568	0	113150825	T	C
11	rs4559717	0	113151099	G	A
11	rs61903971	0	113151638	A	C
11	rs10891527	0	113151790	C	T
11	rs55845388	0	113151911	G	A
11	rs148849191	0	113153223	C	T
11	rs111721949	0	113153356	C	T
11	rs593217	0	113153489	C	T
11	rs145790064	0	113153599	G	A
11	rs592739	0	113153637	T	G
11	rs688011	0	113154170	G	A
11	rs71475102	0	113154680	C	G
11	rs12787488	0	113154943	G	A
11	rs11214566	0	113155429	C	A
11	rs592903	0	113155794	A	G
11	rs17513907	0	113155980	G	A
11	rs78088225	0	113156683	T	G
11	rs17115310	0	113157283	C	G
11	rs17513970	0	113157400	C	G
11	rs61903972	0	113157518	G	C
11	rs641748	0	113157558	T	C
11	rs112030175	0	113158220	T	C
11	rs628041	0	113158315	T	C
11	rs56159811	0	113158709	C	T
11	rs117794392	0	113159313	T	C
11	rs10891528	0	113159482	T	C
11	rs10891529	0	113159770	G	T
11	rs61903975	0	113160127	C	T
11	rs3897583	0	113160199	C	T
11	rs61903976	0	113160204	C	G
11	rs12281876	0	113160332	G	A
11	rs4938006	0	113160447	A	G
11	rs12281944	0	113160503	G	A
11	rs117004354	0	113161082	G	A
11	rs7106370	0	113161398	T	C
11	rs76732781	0	113162062	G	A
11	rs59691290	0	113162870	T	C
11	rs11214568	0	113162917	G	A
11	rs11214569	0	113162987	C	G
11	rs12801450	0	113163267	C	A
11	rs10891530	0	113163961	A	G
11	rs61903977	0	113164679	T	C
11	rs7103866	0	113164768	G	A
11	rs61903978	0	113164786	C	G
11	rs72995582	0	113165569	T	C
11	rs10789939	0	113166086	T	C
11	rs117509882	0	113166310	A	C
11	rs75663997	0	113166350	C	G
11	rs7928309	0	113166722	T	C
11	rs3885072	0	113167420	C	G
11	rs4379877	0	113168060	G	A
11	rs6589368	0	113168918	C	T
11	rs55890349	0	113169104	C	T
11	rs7129381	0	113169234	G	A
11	rs7925062	0	113169532	A	T
11	rs78552202	0	113170016	T	A
11	rs61903981	0	113170137	G	A
11	rs7929301	0	113170713	C	T
11	rs10047489	0	113170835	C	A
11	rs4127469	0	113172782	A	G
11	rs7924396	0	113173054	T	C
11	rs10047406	0	113173276	G	A
11	rs7928346	0	113173929	T	C
11	rs12791974	0	113174272	C	T
11	rs1943623	0	113174339	T	C
11	rs11214570	0	113174668	T	C
11	rs61428601	0	113175032	G	C
11	rs11601152	0	113175607	C	T
11	rs117862178	0	113176164	A	C
11	rs75343922	0	113176239	C	T
11	rs7950067	0	113176306	C	A
11	rs17598990	0	113176372	A	G
11	rs7931868	0	113176594	A	G
11	rs7932075	0	113176645	C	G
11	rs12279103	0	113177189	A	G
11	rs4648321	0	113177526	T	C
11	rs7113755	0	113177593	A	T
11	rs4648325	0	113177913	C	T
11	rs4648324	0	113177960	C	T
11	rs7114285	0	113177993	A	C
11	rs12294153	0	113178125	C	T
11	rs10789941	0	113178126	G	A
11	rs7118188	0	113178597	C	T
11	rs34395487	0	113179352	C	T
11	rs4545595	0	113179840	G	T
11	rs4517559	0	113180202	C	T
11	rs11603181	0	113180416	T	G
11	rs11603187	0	113180509	T	G
11	rs4503577	0	113181615	G	A
11	rs12802470	0	113186463	G	A
11	rs2236709	0	113186776	G	A
11	rs7130072	0	113186879	C	T
11	rs117286758	0	113187224	G	A
11	rs73572791	0	113187949	A	G
11	rs7927508	0	113188197	G	A
11	rs78667560	0	113188258	C	T
11	rs2156486	0	113188923	T	G
11	rs61903985	0	113189133	T	C
11	rs10891532	0	113189237	C	T
11	rs10891533	0	113190282	G	A
11	rs6589369	0	113190875	C	T
11	rs7942392	0	113191428	C	T
11	rs10891534	0	113192406	G	A
11	rs117557632	0	113192521	C	G
11	rs1893699	0	113192524	G	T
11	rs6589371	0	113192797	C	T
11	rs2000808	0	113193062	C	G
11	rs7947310	0	113193206	C	G
11	rs7950569	0	113193601	C	T
11	rs723078	0	113193963	C	G
11	rs45457596	0	113193976	T	C
11	rs723077	0	113194168	A	C
11	rs723079	0	113194448	T	G
11	rs45519937	0	113194884	A	G
11	rs45495397	0	113195141	G	A
11	rs948178	0	113195595	A	G
11	rs869549	0	113195611	A	G
11	rs75590462	0	113196835	C	T
11	rs635358	0	113197243	T	A
11	rs45627831	0	113198685	C	G
11	rs10502172	0	113199146	C	T
11	rs12225351	0	113200003	C	T
11	rs7928978	0	113200558	A	G
11	rs2303380	0	113200709	G	A
11	rs10891535	0	113201280	C	G
11	rs2187346	0	113201841	C	A
11	rs4936269	0	113202430	G	C
11	rs10502173	0	113203023	C	A
11	rs117464121	0	113203248	C	T
11	rs948177	0	113204157	T	A
11	rs11214577	0	113204266	C	T
11	rs948176	0	113204481	A	G
11	rs111319463	0	113205841	C	T
11	rs1893695	0	113206085	A	C
11	rs1893696	0	113206275	G	A
11	rs7109196	0	113206464	A	C
11	rs2155462	0	113206799	A	C
11	rs117157497	0	113206863	G	T
11	rs1943622	0	113206867	T	C
11	rs7114433	0	113208098	C	T
11	rs11214579	0	113208186	C	A
11	rs12282356	0	113208382	A	G
11	rs60373142	0	113208533	G	A
11	rs10891536	0	113209428	C	G
11	rs2288159	0	113211329	G	T
11	rs10891537	0	113211370	T	G
11	rs4938007	0	113211813	A	G
11	rs6589372	0	113212553	T	C
11	rs7928201	0	113213069	C	G
11	rs11214580	0	113213298	T	C
11	rs116999898	0	113213774	A	G
11	rs113512560	0	113213811	G	A
11	rs34259213	0	113213939	A	G
11	rs4987094	0	113215923	G	A
11	rs17527717	0	113216934	G	A
11	rs3781884	0	113217364	A	G
11	rs11214582	0	113218050	C	T
11	rs117274829	0	113218804	G	A
11	rs142029494	0	113220911	T	C
11	rs35852218	0	113222885	A	T
11	rs61903989	0	113223577	G	T
11	rs10891538	0	113224017	C	T
11	rs4938008	0	113224127	C	T
11	rs11214583	0	113224404	A	G
11	rs6589373	0	113224916	C	G
11	rs11493880	0	113225144	C	T
11	rs117915114	0	113225217	A	G
11	rs7931066	0	113226206	G	A
11	rs11214585	0	113227723	G	C
11	rs12292113	0	113227790	T	A
11	rs12293753	0	113228501	T	C
11	rs7939992	0	113229665	T	C
11	rs138502406	0	113229917	C	T
11	rs11606008	0	113229935	C	T
11	rs2276070	0	113230600	C	T
11	rs4938009	0	113230928	A	G
11	rs4438071	0	113231614	C	T
11	rs4370966	0	113231691	G	A
11	rs74574333	0	113231966	A	T
11	rs11214587	0	113232422	T	G
11	rs7115082	0	113232703	C	T
11	rs2298490	0	113233059	G	A
11	rs77862670	0	113233564	A	G
11	rs713233	0	113234466	G	A
11	rs719803	0	113234471	A	G
11	rs719802	0	113234679	T	C
11	rs719804	0	113234775	A	G
11	rs17600109	0	113235031	C	T
11	rs2298489	0	113235419	A	G
11	rs7949242	0	113235864	A	G
11	rs10789942	0	113236199	A	G
11	rs10891539	0	113236492	G	C
11	rs7130431	0	113238223	T	G
11	rs10891540	0	113239082	G	A
11	rs45543335	0	113239349	G	A
11	rs1055075	0	113239512	T	C
11	rs1055076	0	113239709	C	A
11	rs185789225	0	113241118	T	C
11	rs2440389	0	113241294	G	A
11	rs12804573	0	113241726	G	A
11	rs12805699	0	113241810	T	A
11	rs1078	0	113241877	C	T
11	rs74816891	0	113242069	A	G
11	rs2155463	0	113242301	T	C
11	rs2155464	0	113242448	T	C
11	rs2186799	0	113242533	G	T
11	rs2186800	0	113242860	G	A
11	rs144975300	0	113243308	G	A
11	rs12285457	0	113243378	T	C
11	rs2282511	0	113244177	A	C
11	rs11214589	0	113245048	G	A
11	rs4938010	0	113245566	A	G
11	rs4938011	0	113247232	T	G
11	rs28712705	0	113247738	A	G
11	rs754672	0	113249136	C	T
11	rs3897584	0	113249725	G	C
11	rs4601821	0	113250346	A	G
11	rs11214592	0	113250473	A	G
11	rs4551806	0	113250540	T	A
11	rs7116782	0	113250938	A	G
11	rs143815220	0	113251743	C	T
11	rs10891541	0	113252147	A	G
11	rs117741433	0	113253899	G	A
11	rs10891542	0	113253915	G	T
11	rs6589375	0	113255111	C	A
11	rs7107223	0	113255574	A	T
11	rs10891543	0	113255895	A	G
11	rs10891544	0	113256152	C	A
11	rs877137	0	113256330	C	T
11	rs877138	0	113256508	G	A
11	rs12807729	0	113257924	C	T
11	rs10891545	0	113258065	T	C
11	rs11214594	0	113259332	G	A
11	rs4938012	0	113259654	A	G
11	rs11214595	0	113259658	G	T
11	rs17600713	0	113259947	G	A
11	rs138608984	0	113260186	G	A
11	rs34601878	0	113260898	G	A
11	rs79893539	0	113261080	C	T
11	rs73557236	0	113261317	C	T
11	rs7945132	0	113262473	A	T
11	rs61492892	0	113262554	G	T
11	rs7123797	0	113262571	A	G
11	rs12360992	0	113262900	A	C
11	rs12224538	0	113263198	G	A
11	rs4590907	0	113263370	T	G
11	rs17115439	0	113264272	T	C
11	rs4938013	0	113264470	A	C
11	rs11214596	0	113264511	C	G
11	rs4938014	0	113264521	G	A
11	rs4938015	0	113264644	T	C
11	rs10891546	0	113265292	T	C
11	rs11214597	0	113265999	G	A
11	rs35023999	0	113266411	A	C
11	rs34863235	0	113266679	C	T
11	rs11214598	0	113266702	T	C
11	rs7118900	0	113266821	G	A
11	rs75698063	0	113267173	C	T
11	rs10891547	0	113267218	C	A
11	rs10891548	0	113267259	G	A
11	rs7122228	0	113267342	A	G
11	rs11604671	0	113268059	G	A
11	rs45612940	0	113268660	C	A
11	rs76868518	0	113268756	G	T
11	rs34298987	0	113269792	C	A
11	rs34983219	0	113270042	G	A
11	rs2734849	0	113270160	A	G
11	rs1800497	0	113270828	G	A
11	rs2734847	0	113271065	T	G
11	rs7105965	0	113271227	C	A
11	rs2859545	0	113271340	C	T
11	rs11214599	0	113271360	C	T
11	rs2587552	0	113271773	G	A
11	rs12794908	0	113272009	C	T
11	rs139365192	0	113272507	T	C
11	rs2587551	0	113272664	C	A
11	rs11214601	0	113272762	C	T
11	rs2587550	0	113272925	G	A
11	rs1003641	0	113273636	A	G
11	rs12422191	0	113274010	G	A
11	rs117704709	0	113274094	C	T
11	rs2511520	0	113274771	C	T
11	rs2859544	0	113275441	G	A
11	rs75249539	0	113275565	T	A
11	rs2859543	0	113275579	T	C
11	rs2242593	0	113276265	T	C
11	rs138823496	0	113276378	A	G
11	rs77028828	0	113276932	G	A
11	rs11214602	0	113277551	C	A
11	rs61904059	0	113278217	C	A
11	rs10891549	0	113278447	T	C
11	rs2234689	0	113278483	G	C
11	rs117090941	0	113278611	G	A
11	rs1554929	0	113278764	C	T
11	rs2587543	0	113279119	A	G
11	rs2242592	0	113279430	G	A
11	rs2242591	0	113279921	C	T
11	rs11214603	0	113279922	G	A
11	rs2734842	0	113280274	G	C
11	rs6278	0	113280724	C	A
11	rs6279	0	113281073	G	C
11	rs6276	0	113281397	C	T
11	rs2734841	0	113281776	A	C
11	rs1124491	0	113282090	G	A
11	rs1124492	0	113282275	C	A
11	rs1124493	0	113282295	T	G
11	rs1079595	0	113282669	A	C
11	rs1079594	0	113282812	A	C
11	rs6277	0	113283459	G	A
11	rs6275	0	113283477	A	G
11	rs1801028	0	113283484	G	C
11	rs1076560	0	113283688	C	A
11	rs2511521	0	113285299	G	A
11	rs2283265	0	113285536	C	A
11	rs35608204	0	113285793	A	G
11	rs12363125	0	113285916	C	T
11	rs2734839	0	113286490	C	T
11	rs2734838	0	113286501	A	G
11	rs72997602	0	113286666	G	T
11	rs2734837	0	113286829	C	T
11	rs2440390	0	113286878	T	C
11	rs35352421	0	113287511	G	T
11	rs1800499	0	113287694	C	T
11	rs1107162	0	113289037	G	A
11	rs2075654	0	113289066	C	T
11	rs1079727	0	113289182	T	C
11	rs80310688	0	113289279	G	A
11	rs2002453	0	113289298	T	C
11	rs78044862	0	113289862	A	G
11	rs2005313	0	113290049	A	G
11	rs2245805	0	113290699	T	G
11	rs2734836	0	113291239	C	T
11	rs2734835	0	113291343	T	G
11	rs1800498	0	113291588	G	A
11	rs61905363	0	113291675	C	T
11	rs2234690	0	113291748	T	A
11	rs117431082	0	113291752	A	C
11	rs2587548	0	113292212	G	C
11	rs2734833	0	113292920	G	A
11	rs2734832	0	113293501	A	G
11	rs2734831	0	113293596	T	G
11	rs1962262	0	113294179	G	A
11	rs11608185	0	113294976	T	C
11	rs1076563	0	113295909	A	C
11	rs1076562	0	113296008	A	G
11	rs1116313	0	113296107	A	G
11	rs1079598	0	113296274	A	G
11	rs1079597	0	113296286	C	T
11	rs1079596	0	113296619	C	T
11	rs61015848	0	113296806	A	T
11	rs1125394	0	113297185	T	C
11	rs1125393	0	113297349	C	T
11	rs2471857	0	113298339	C	T
11	rs12798900	0	113298996	G	T
11	rs12799083	0	113299070	G	C
11	rs34535530	0	113299117	G	A
11	rs2471856	0	113299201	A	T
11	rs75349786	0	113299273	A	G
11	rs2471855	0	113299500	C	G
11	rs2471854	0	113299639	G	C
11	rs7131627	0	113299829	G	A
11	rs7131440	0	113299910	C	T
11	rs7131465	0	113300022	A	C
11	rs7131681	0	113300052	C	T
11	rs148535178	0	113300276	C	T
11	rs11214605	0	113300601	C	T
11	rs2471851	0	113301069	A	C
11	rs2471850	0	113301266	G	A
11	rs145225711	0	113301791	A	G
11	rs12800853	0	113302514	C	T
11	rs11608109	0	113303448	G	C
11	rs7103679	0	113303674	T	C
11	rs4938017	0	113303929	C	T
11	rs77560271	0	113304206	G	A
11	rs7122246	0	113304457	G	A
11	rs7350522	0	113305203	G	T
11	rs12364051	0	113305314	A	G
11	rs60599314	0	113306431	C	T
11	rs4436578	0	113306765	C	T
11	rs12421264	0	113306886	G	C
11	rs4587762	0	113306893	G	A
11	rs4586205	0	113307129	G	T
11	rs114749741	0	113307633	C	T
11	rs111464869	0	113308711	C	A
11	rs17115583	0	113308902	G	A
11	rs4620755	0	113309619	G	A
11	rs11214606	0	113309869	C	T
11	rs79549222	0	113310340	T	G
11	rs7125415	0	113310681	C	T
11	rs11214607	0	113312139	T	G
11	rs4648318	0	113313389	T	C
11	rs4648319	0	113314363	G	A
11	rs112646785	0	113315276	T	C
11	rs11214608	0	113315355	C	T
11	rs11214609	0	113316102	G	C
11	rs12574471	0	113316236	C	T
11	rs17529477	0	113317067	G	A
11	rs17601612	0	113317745	G	C
11	rs4245146	0	113317973	T	C
11	rs4245147	0	113318007	C	T
11	rs4936270	0	113318408	T	C
11	rs4936271	0	113318705	T	C
11	rs80215768	0	113318880	G	A
11	rs4936272	0	113318907	T	C
11	rs4274224	0	113319452	G	A
11	rs76581995	0	113319835	C	A
11	rs77195172	0	113320382	C	T
11	rs4245148	0	113320419	T	C
11	rs78303686	0	113320519	T	C
11	rs55697087	0	113321211	G	C
11	rs4460839	0	113321796	C	T
11	rs142615934	0	113322370	G	A
11	rs75644434	0	113323803	T	C
11	rs72999670	0	113323831	C	G
11	rs12805897	0	113324293	G	A
11	rs4581480	0	113324474	C	T
11	rs144851051	0	113325866	C	T
11	rs73557283	0	113326519	C	G
11	rs77541954	0	113327294	T	A
11	rs7122454	0	113327468	G	C
11	rs80014933	0	113328135	T	C
11	rs7948028	0	113328681	A	C
11	rs10891550	0	113328682	G	C
11	rs74751335	0	113328810	G	C
11	rs77264605	0	113328913	A	G
11	rs76499333	0	113329449	G	A
11	rs7131056	0	113329774	A	C
11	rs11214611	0	113330219	A	G
11	rs4936274	0	113330451	A	G
11	rs4648317	0	113331532	G	A
11	rs10891551	0	113332295	G	A
11	rs74355206	0	113332450	G	A
11	rs4322431	0	113332956	T	A
11	rs7117915	0	113333425	G	A
11	rs10891552	0	113333671	A	T
11	rs4337071	0	113334100	C	T
11	rs118168024	0	113334206	A	G
11	rs4630328	0	113334209	G	A
11	rs72999677	0	113334904	G	C
11	rs11214613	0	113335259	A	G
11	rs11214614	0	113335497	C	T
11	rs117317480	0	113335572	G	A
11	rs4350392	0	113335717	C	A
11	rs191285961	0	113335983	C	T
11	rs11601054	0	113336172	G	A
11	rs61902787	0	113337058	C	A
11	rs75824731	0	113337204	A	G
11	rs10891553	0	113337267	T	A
11	rs77655590	0	113337446	A	C
11	rs12421616	0	113337778	C	T
11	rs73557296	0	113337844	T	C
11	rs4245149	0	113338357	G	A
11	rs60253148	0	113338497	T	G
11	rs7102650	0	113338946	T	C
11	rs55887984	0	113339590	G	A
11	rs75924850	0	113340251	A	G
11	rs117720003	0	113340467	C	G
11	rs4938019	0	113341391	T	C
11	rs35659571	0	113341583	C	G
11	rs35921774	0	113343496	C	G
11	rs10891554	0	113343942	A	C
11	rs61902807	0	113344912	T	C
11	rs10789943	0	113345339	G	A
11	rs10789944	0	113345406	C	A
11	rs117816894	0	113345566	C	T
11	rs79872790	0	113345653	G	A
11	rs79092434	0	113345669	G	A
11	rs1799978	0	113346351	T	C
11	rs12364283	0	113346955	A	G
11	rs61902808	0	113347861	C	T
11	rs77268850	0	113348759	C	G
11	rs56118276	0	113349371	G	A
11	rs7110440	0	113349374	C	A
11	rs35277073	0	113350620	C	G
11	rs4483623	0	113352557	T	C
11	rs10891556	0	113352761	G	T
11	rs78363643	0	113352906	A	G
11	rs4424703	0	113353185	T	C
11	rs11214618	0	113353599	A	G
11	rs12800185	0	113353986	C	T
11	rs76105936	0	113355156	G	A
11	rs7121986	0	113355444	T	C
11	rs6589377	0	113355736	G	A
11	rs12421112	0	113355995	G	A
11	rs115444593	0	113356039	C	T
11	rs72999691	0	113356050	G	A
11	rs7929453	0	113356179	C	T
11	rs139193369	0	113356250	G	A
11	rs148652575	0	113356566	C	T
11	rs10891561	0	113357985	T	G
11	rs12282404	0	113358034	T	C
11	rs4482060	0	113358211	T	A
11	rs4938020	0	113358652	C	T
11	rs77648771	0	113359119	C	T
11	rs11214620	0	113360221	C	T
11	rs144023557	0	113360587	G	A
11	rs11214621	0	113360862	C	T
11	rs10891562	0	113361176	C	G
11	rs4421776	0	113361651	G	A
11	rs10891563	0	113363374	T	C
11	rs11214622	0	113363523	T	C
11	rs4611239	0	113364271	C	T
11	rs150525071	0	113364636	G	A
11	rs4245150	0	113364647	G	T
11	rs17602038	0	113364691	T	C
11	rs4938021	0	113364803	C	T
11	rs4936275	0	113365084	C	T
11	rs4936276	0	113365141	G	C
11	rs12099143	0	113366439	C	T
11	rs11214626	0	113367332	C	T
11	rs12576181	0	113367370	C	T
11	rs10736466	0	113367567	C	T
11	rs4938022	0	113367685	G	A
11	rs72999702	0	113367801	T	C
11	rs12292637	0	113368331	T	C
11	rs57622799	0	113368366	C	T
11	rs7947342	0	113368996	A	G
11	rs7934294	0	113369142	T	A
11	rs12574578	0	113369329	A	T
11	rs139407785	0	113369954	C	T
11	rs10736467	0	113369979	T	C
11	rs61902811	0	113370758	G	A
11	rs76720909	0	113370946	T	C
11	rs7942219	0	113371099	T	C
11	rs7124087	0	113371487	T	A
11	rs35006999	0	113371488	T	A
11	rs34239591	0	113372496	G	C
11	rs7934649	0	113372671	C	T
11	rs17602285	0	113373277	A	T
11	rs11214627	0	113373404	C	T
11	rs11214628	0	113373838	G	A
11	rs78978060	0	113373979	A	G
11	rs10891564	0	113374013	G	A
11	rs6589379	0	113374567	G	T
11	rs11214629	0	113374684	C	T
11	rs4938023	0	113374847	T	G
11	rs117634635	0	113375106	G	A
11	rs75400360	0	113375446	T	C
11	rs79830408	0	113375629	G	C
11	rs4503578	0	113375996	T	C
11	rs4254099	0	113376856	C	T
11	rs7111031	0	113377488	C	A
11	rs11214630	0	113378320	C	G
11	rs73001610	0	113378414	T	C
11	rs4938024	0	113378566	G	A
11	rs6589380	0	113378904	G	A
11	rs6589381	0	113378952	C	A
11	rs11214632	0	113379292	T	C
11	rs146131093	0	113379377	G	T
11	rs6589382	0	113379824	A	C
11	rs79476585	0	113380619	T	C
11	rs12361003	0	113380818	C	A
11	rs4245151	0	113381210	T	A
11	rs7949802	0	113381832	C	T
11	rs35511553	0	113381872	C	G
11	rs12576653	0	113381908	A	G
11	rs11214633	0	113382519	G	A
11	rs11214634	0	113382913	G	C
11	rs4938025	0	113383282	T	C
11	rs4479021	0	113383394	G	A
11	rs10891565	0	113383777	G	C
11	rs11214635	0	113383912	G	A
11	rs7479729	0	113384006	G	A
11	rs7107293	0	113384111	G	A
11	rs4447205	0	113384281	C	T
11	rs77906631	0	113384498	A	G
11	rs1984739	0	113384909	C	G
11	rs77645071	0	113385039	T	C
11	rs4245152	0	113385640	T	C
11	rs4534613	0	113386043	A	C
11	rs148857549	0	113386124	G	A
11	rs80189357	0	113386161	A	T
11	rs35738585	0	113386347	T	G
11	rs34216353	0	113386391	C	T
11	rs12361261	0	113386619	C	T
11	rs77531519	0	113387093	C	T
11	rs56079230	0	113387447	G	T
11	rs145136240	0	113387590	A	G
11	rs4466875	0	113387644	C	T
11	rs7131411	0	113387809	A	G
11	rs4429089	0	113387902	A	G
11	rs4245153	0	113388354	G	A
11	rs4245154	0	113388674	A	G
11	rs10789945	0	113388723	C	T
11	rs73001624	0	113388780	G	A
11	rs4938026	0	113389472	C	T
11	rs2002229	0	113389588	C	G
11	rs2002228	0	113390122	A	G
11	rs4548655	0	113390601	A	T
11	rs77647540	0	113390846	G	A
11	rs73559496	0	113391384	A	G
11	rs2511513	0	113392138	G	A
11	rs78169211	0	113392656	G	A
11	rs2514218	0	113392994	C	T
11	rs7123062	0	113393088	C	A
11	rs12420205	0	113394035	C	T
11	rs142620595	0	113394703	G	A
11	rs2514217	0	113394847	G	C
11	rs142732944	0	113395015	C	T
11	rs2514214	0	113395329	A	G
11	rs2514225	0	113396081	A	G
11	rs73001634	0	113396745	T	A
11	rs2511515	0	113397655	G	T
11	rs2514224	0	113397706	C	T
11	rs10891566	0	113397842	A	G
11	rs73001640	0	113398547	T	C
11	rs10891567	0	113398627	A	G
11	rs61902834	0	113399482	G	A
11	rs2514223	0	113399491	T	C
11	rs2511516	0	113400497	G	A
11	rs2514222	0	113400894	G	A
11	rs2514221	0	113401147	C	T
11	rs2514220	0	113401192	C	T
11	rs10891568	0	113401466	C	T
11	rs7112715	0	113402775	G	A
11	rs2511517	0	113402949	G	A
11	rs7116732	0	113403647	C	T
11	rs17530934	0	113403997	A	G
11	rs2514227	0	113404170	T	C
11	rs34519046	0	113404229	G	A
11	rs2514226	0	113404328	T	C
11	rs34023451	0	113405057	C	T
11	rs118149410	0	113405588	G	T
11	rs117190952	0	113405589	C	T
11	rs111784064	0	113405648	G	A
11	rs2511519	0	113405954	G	T
11	rs9736825	0	113406465	C	A
11	rs9736857	0	113406758	C	T
11	rs11214645	0	113406884	G	A
11	rs11214647	0	113407492	A	C
11	rs74327381	0	113407513	G	A
11	rs11214648	0	113407711	T	C
11	rs76355313	0	113407749	G	A
11	rs114940082	0	113408112	C	T
11	rs7115462	0	113408517	G	A
11	rs7115226	0	113408518	C	A
11	rs11214650	0	113408657	T	C
11	rs11214651	0	113408705	C	T
11	rs11214652	0	113408937	G	A
11	rs140440245	0	113409152	G	A
11	rs2514229	0	113410000	G	A
11	rs7942123	0	113410065	G	A
11	rs17115673	0	113410114	A	G
11	rs11214654	0	113410917	G	A
11	rs77412938	0	113410990	C	T
11	rs11823610	0	113411628	T	C
11	rs34342004	0	113411740	C	T
11	rs11825869	0	113411741	A	G
11	rs60098307	0	113411916	G	C
11	rs4309187	0	113412443	A	C
11	rs11214656	0	113413050	T	C
11	rs10891570	0	113413565	A	G
11	rs11214657	0	113413878	C	T
11	rs34516854	0	113414196	G	A
11	rs79962387	0	113414200	C	T
11	rs61902838	0	113414718	G	T
11	rs4938027	0	113414766	G	A
11	rs10789947	0	113415088	C	A
11	rs4636708	0	113415135	G	A
11	rs4435036	0	113415145	T	C
11	rs61902839	0	113415205	A	G
11	rs12281325	0	113415703	G	A
11	rs7115090	0	113415720	A	C
11	rs7937641	0	113415976	G	A
11	rs56053905	0	113416020	C	A
11	rs11214661	0	113416077	C	T
11	rs7937477	0	113416096	A	T
11	rs139711611	0	113416134	C	A
11	rs78473175	0	113416356	G	C
11	rs79330444	0	113417108	T	C
11	rs12287992	0	113417281	A	G
11	rs12222458	0	113417603	C	T
11	rs10736468	0	113418194	C	G
11	rs10736469	0	113418222	G	A
11	rs10736470	0	113418371	G	A
11	rs12787249	0	113418405	G	A
11	rs12576506	0	113419869	T	C
11	rs117667905	0	113419949	A	T
11	rs10891571	0	113419974	A	G
11	rs71477213	0	113420762	G	A
11	rs75937529	0	113421243	T	A
11	rs112086348	0	113421621	G	C
11	rs79763557	0	113421863	C	A
11	rs10750025	0	113424042	C	T
11	rs35458579	0	113424390	A	T
11	rs115615487	0	113424504	T	G
11	rs7952106	0	113424558	G	T
11	rs140731149	0	113425364	C	G
11	rs73001688	0	113425430	A	G
11	rs7927693	0	113425468	G	A
11	rs79304978	0	113425593	T	C
11	rs75896421	0	113425739	T	C
11	rs148653130	0	113425807	C	G
11	rs75580754	0	113425936	T	G
11	rs78143474	0	113426234	C	G
11	rs114937420	0	113426394	C	A
11	rs12805622	0	113426518	C	T
11	rs12807056	0	113426587	T	G
11	rs4344526	0	113426589	T	C
11	rs78562438	0	113426669	C	T
11	rs114803258	0	113427428	C	A
11	rs77780366	0	113427625	G	C
11	rs10789948	0	113427677	T	A
11	rs35431557	0	113428174	G	A
11	rs74344624	0	113428670	G	A
11	rs75989962	0	113429728	C	T
11	rs74381874	0	113429832	G	C
11	rs4373974	0	113430486	T	G
11	rs140640957	0	113431380	C	A
11	rs4936277	0	113431960	A	G
11	rs7101854	0	113433355	T	A
11	rs73553108	0	113433994	T	C
11	rs73001698	0	113434075	C	T
11	rs11214664	0	113434242	G	A
11	rs11214665	0	113434250	A	C
11	rs73553116	0	113434858	G	C
11	rs7125215	0	113435819	A	C
11	rs78141154	0	113435935	C	A
11	rs113490295	0	113436051	C	T
11	rs7125588	0	113436072	A	G
11	rs4130345	0	113436487	A	G
11	rs4531502	0	113437033	G	A
11	rs12791990	0	113437074	T	C
11	rs34513850	0	113437313	A	G
11	rs61902850	0	113437688	C	A
11	rs7933981	0	113438068	G	A
11	rs61687445	0	113438092	C	A
11	rs74658440	0	113438559	C	T
11	rs11823775	0	113438607	A	C
11	rs4520623	0	113438949	C	G
11	rs115990434	0	113440294	G	A
11	rs7123697	0	113440331	G	T
11	rs77414181	0	113442125	G	A
11	rs76540458	0	113442302	A	G
11	rs7101666	0	113442336	C	T
11	rs7102458	0	113442865	G	A
11	rs6589386	0	113443753	C	T
11	rs7126382	0	113444367	T	C
11	rs73004014	0	113444448	C	A
11	rs73004016	0	113444727	T	C
11	rs7933602	0	113445229	A	G
11	rs117408764	0	113445371	G	A
11	rs73004019	0	113445451	C	T
11	rs7936719	0	113445494	C	T
11	rs188282316	0	113445910	G	A
11	rs4936278	0	113447660	G	C
11	rs56363150	0	113447787	G	A
11	rs73563012	0	113447963	G	A
11	rs4075412	0	113448599	T	A
11	rs71477215	0	113448654	C	T
11	rs7928017	0	113448762	C	A
11	rs78605981	0	113448937	G	C
11	rs115769016	0	113450404	G	A
11	rs4318016	0	113450820	C	T
11	rs59472562	0	113450899	A	G
11	rs4319541	0	113451055	C	T
11	rs4319542	0	113451229	C	G
11	rs4132966	0	113451589	C	A
11	rs7940164	0	113451765	G	T
11	rs2068795	0	113451959	T	A
11	rs61064111	0	113452244	A	G
11	rs12365214	0	113452593	T	C
11	rs117535980	0	113452594	G	A
11	rs116936821	0	113452919	A	G
11	rs145826847	0	113453095	G	T
11	rs12798830	0	113453703	T	C
11	rs112212886	0	113453784	C	T
11	rs12576834	0	113454768	G	A
11	rs186046873	0	113455526	T	A
11	rs10789950	0	113455838	C	T
11	rs7928223	0	113456292	A	G
11	rs76991401	0	113456484	T	C
11	rs10750026	0	113457048	T	C
11	rs4245155	0	113457324	T	C
11	rs4488232	0	113457673	C	T
11	rs141195993	0	113457899	A	G
11	rs77895742	0	113458314	C	G
11	rs11214672	0	113459325	G	A
11	rs116606687	0	113459375	G	A
11	rs11214673	0	113459376	C	T
11	rs59774972	0	113459431	C	A
11	rs10891573	0	113459628	C	T
11	rs78168664	0	113460990	T	G
11	rs56074007	0	113461413	G	A
11	rs11607834	0	113461680	C	A
11	rs11607852	0	113461717	C	G
11	rs3923972	0	113462012	G	A
11	rs3923973	0	113462170	T	C
11	rs7109874	0	113463401	T	C
11	rs11214674	0	113463439	C	T
11	rs139005911	0	113463560	C	G
11	rs140698010	0	113463632	G	A
11	rs145905788	0	113463633	C	A
11	rs12272205	0	113463783	C	T
11	rs3924141	0	113464248	G	A
11	rs7128800	0	113464659	C	T
11	rs139897018	0	113464881	G	A
11	rs147434339	0	113464997	T	A
11	rs78072402	0	113465182	A	T
11	rs11606030	0	113465627	A	C
11	rs140793911	0	113465727	C	T
11	rs75331695	0	113466173	G	A
11	rs7941273	0	113466190	T	C
11	rs55703229	0	113466439	T	C
11	rs2014920	0	113466565	G	T
11	rs77652349	0	113467075	A	T
11	rs141453683	0	113467840	G	A
11	rs112805079	0	113467920	A	G
11	rs79228128	0	113468005	T	A
11	rs12278439	0	113468348	T	C
11	rs12280220	0	113469219	T	C
11	rs78600463	0	113469677	C	T
11	rs111617703	0	113471253	A	G
11	rs955755	0	113471356	C	T
11	rs12788951	0	113471957	C	T
11	rs61902854	0	113471985	G	A
11	rs61902855	0	113472284	A	C
11	rs61902856	0	113472313	C	T
11	rs73004036	0	113473283	T	C
11	rs77363771	0	113473287	C	G
11	rs7126925	0	113473312	T	C
11	rs74325263	0	113473882	T	C
11	rs150589368	0	113474662	A	T
11	rs139546683	0	113474680	C	G
11	rs73004038	0	113475283	G	A
11	rs144878506	0	113475658	C	T
11	rs7123334	0	113475979	C	A
11	rs1396807	0	113476298	T	C
11	rs11214677	0	113477081	C	T
11	rs142398895	0	113477160	C	T
11	rs112395692	0	113477376	A	G
11	rs17603387	0	113477587	T	C
11	rs1039832	0	113478201	A	G
11	rs1039833	0	113478304	G	A
11	rs113639403	0	113478563	C	G
11	rs192896289	0	113481115	A	C
11	rs184587576	0	113481402	T	G
11	rs61904960	0	113481872	C	T
11	rs55817538	0	113482237	C	T
11	rs58257470	0	113482964	C	T
11	rs73004041	0	113483138	A	T
11	rs56369127	0	113483442	A	G
11	rs57567248	0	113483680	G	A
11	rs11606797	0	113484583	C	G
11	rs12278351	0	113484683	A	G
11	rs55751957	0	113485326	G	T
11	rs138750764	0	113485404	C	T
11	rs73004043	0	113487585	C	T
11	rs10789953	0	113488377	G	C
11	rs77668790	0	113488730	G	A
11	rs112655513	0	113489137	G	A
11	rs113570762	0	113489401	T	C
11	rs17531438	0	113489556	T	A
11	rs7107799	0	113490252	A	G
11	rs80186555	0	113490723	A	C
11	rs146538768	0	113490938	A	C
11	rs141228277	0	113490960	C	G
11	rs75946672	0	113491620	G	A
11	rs78578595	0	113491658	C	A
11	rs146957419	0	113493024	T	C
11	rs79598357	0	113493070	G	A
11	rs113821605	0	113493760	G	T
11	rs61904964	0	113494732	C	T
11	rs12281062	0	113494864	T	C
11	rs12806316	0	113495279	A	C
11	rs7130926	0	113496928	T	C
11	rs11607743	0	113497032	G	C
11	rs143714658	0	113497882	G	A
11	rs79338069	0	113498791	C	A
11	rs2076782	0	113499561	A	G
11	rs4502018	0	113499583	A	G
11	rs7131623	0	113500513	G	A
11	rs7117470	0	113500630	T	C
11	rs11601692	0	113500821	C	T
11	rs144739477	0	113500858	A	T
11	rs142838636	0	113501025	C	T
11	rs2886189	0	113501655	G	A
11	rs79190149	0	113501705	G	A
11	rs925268	0	113502266	A	G
11	rs56080111	0	113503067	C	T
11	rs3914059	0	113503954	C	T
11	rs4471464	0	113504082	A	G
11	rs11605737	0	113504136	T	C
11	rs2136446	0	113504326	A	G
11	rs11606258	0	113504687	T	A
11	rs11603962	0	113504689	C	G
11	rs1509513	0	113504913	A	G
11	rs1509514	0	113506081	G	A
11	rs1509515	0	113506285	G	C
11	rs75601171	0	113506551	G	A
11	rs10891576	0	113506860	C	T
11	rs17531898	0	113507087	T	C
11	rs113685236	0	113507720	A	G
11	rs2016102	0	113507723	G	A
11	rs61904979	0	113508088	G	A
11	rs61904980	0	113508204	T	C
11	rs61904981	0	113508292	T	G
11	rs1022084	0	113508425	A	G
11	rs61904982	0	113508452	C	T
11	rs112675705	0	113509453	C	T
11	rs12577253	0	113510323	T	C
11	rs79026631	0	113510776	G	A
11	rs73004062	0	113510868	T	G
11	rs61904983	0	113511327	A	C
11	rs10789954	0	113511358	T	G
11	rs78015293	0	113511658	A	G
11	rs73004065	0	113512309	T	A
11	rs11601402	0	113512522	A	T
11	rs77172267	0	113512931	C	T
11	rs17092533	0	113513386	C	G
11	rs17610557	0	113513499	A	T
11	rs7927147	0	113513936	A	C
11	rs7927264	0	113513977	C	T
11	rs117111995	0	113514079	C	T
11	rs61904984	0	113514615	G	C
11	rs75014993	0	113514903	A	T
11	rs11214684	0	113515898	T	C
11	rs55637702	0	113516211	T	C
11	rs117833313	0	113516505	G	A
11	rs17532157	0	113516770	G	T
11	rs61904986	0	113517002	T	C
11	rs61904987	0	113517203	C	T
11	rs4938029	0	113517822	C	T
11	rs7118687	0	113518429	T	C
11	rs17532254	0	113518935	A	G
11	rs17115770	0	113518966	G	C
11	rs141758400	0	113519098	T	C
11	rs112955245	0	113519331	T	C
11	rs61904989	0	113519463	C	T
11	rs10789955	0	113519673	G	A
11	rs113650674	0	113519816	T	A
11	rs11606711	0	113519920	G	A
11	rs187519325	0	113519994	C	A
11	rs10891577	0	113520059	C	T
11	rs11606734	0	113520060	G	A
11	rs11602504	0	113520122	A	G
11	rs28454364	0	113520199	C	T
11	rs12291314	0	113520200	G	A
11	rs11602960	0	113520285	A	G
11	rs61904990	0	113520959	C	T
11	rs876378	0	113521593	C	A
11	rs17532375	0	113521607	G	A
11	rs61904991	0	113521667	G	A
11	rs2010896	0	113521777	T	C
11	rs11601729	0	113522020	T	C
11	rs17610915	0	113522590	T	C
11	rs10891578	0	113522711	A	T
11	rs75005951	0	113522730	C	T
11	rs113165888	0	113522901	A	G
11	rs61904992	0	113522927	G	C
11	rs61904993	0	113522952	C	A
11	rs17532479	0	113522981	T	C
11	rs61904994	0	113523054	T	G
11	rs17115781	0	113523094	C	T
11	rs7124218	0	113523691	A	G
11	rs7110265	0	113523824	T	C
11	rs11600717	0	113523862	G	A
11	rs7110543	0	113524040	T	G
11	rs34234382	0	113524089	C	T
11	rs11602934	0	113524147	T	C
11	rs61904995	0	113524154	T	A
11	rs11604889	0	113524197	A	G
11	rs11600745	0	113524206	C	T
11	rs79813689	0	113524252	C	A
11	rs61904996	0	113524462	A	G
11	rs61904997	0	113524465	C	T
11	rs61904998	0	113524487	T	C
11	rs61904999	0	113524722	A	G
11	rs111365410	0	113524787	C	A
11	rs7950011	0	113524972	A	G
11	rs73004093	0	113525169	C	T
11	rs73004095	0	113525268	C	T
11	rs111614192	0	113525585	G	A
11	rs113959352	0	113525629	T	C
11	rs112771260	0	113525659	A	G
11	rs61905000	0	113525762	T	C
11	rs61905001	0	113525917	C	T
11	rs7102991	0	113525969	G	A
11	rs11601890	0	113526148	C	T
11	rs146751720	0	113526429	C	T
11	rs11607594	0	113526551	C	T
11	rs73004098	0	113526612	G	A
11	rs73004099	0	113526625	G	C
11	rs73004100	0	113526650	G	A
11	rs11607622	0	113526665	C	T
11	rs11607676	0	113526991	C	G
11	rs11603529	0	113527066	A	G
11	rs11601548	0	113527067	T	A
11	rs11603532	0	113527096	A	G
11	rs11607747	0	113527201	G	A
11	rs111758756	0	113527391	C	T
11	rs11608194	0	113527502	G	A
11	rs12422196	0	113527737	C	G
11	rs12419423	0	113527739	A	T
11	rs7941342	0	113528151	G	A
11	rs140028537	0	113529335	G	T
11	rs142553525	0	113530844	G	A
11	rs11603480	0	113533737	G	A
11	rs74939839	0	113533742	C	T
11	rs11607593	0	113533911	A	T
11	rs73005905	0	113534413	T	C
11	rs61905027	0	113534482	C	T
11	rs61905028	0	113534541	T	C
11	rs7940745	0	113535083	C	T
11	rs73005911	0	113535187	T	C
11	rs73005913	0	113535220	G	A
11	rs75013740	0	113535356	A	G
11	rs61905029	0	113535515	C	A
11	rs190930189	0	113535526	G	A
11	rs61905030	0	113535683	A	G
11	rs10891583	0	113535757	A	G
11	rs61905031	0	113536664	C	T
11	rs10789956	0	113536710	G	A
11	rs11606746	0	113537310	A	G
11	rs11214692	0	113537548	A	G
11	rs56778124	0	113537558	T	C
11	rs77667282	0	113537589	C	T
11	rs55820082	0	113537972	G	A
11	rs12421282	0	113537984	A	T
11	rs56137735	0	113538253	G	T
11	rs55779036	0	113538828	G	A
11	rs3934007	0	113539080	A	G
11	rs61905034	0	113539183	A	G
11	rs35391416	0	113539373	A	G
11	rs55786643	0	113539588	T	C
11	rs117610243	0	113539785	G	A
11	rs77516584	0	113539866	C	A
11	rs61905037	0	113540096	T	C
11	rs12420806	0	113540190	T	C
11	rs34469764	0	113540263	G	A
11	rs34531299	0	113540329	A	G
11	rs1355202	0	113541021	C	T
11	rs1818394	0	113541147	T	C
11	rs2363550	0	113541255	A	G
11	rs11605078	0	113541994	C	T
11	rs11605119	0	113542109	G	A
11	rs11605096	0	113542110	C	A
11	rs11600908	0	113542171	A	G
11	rs10160656	0	113542268	C	G
11	rs12802646	0	113542459	G	A
11	rs73005985	0	113542553	T	A
11	rs61903061	0	113542672	T	C
11	rs11606211	0	113543533	C	A
11	rs4938032	0	113543747	A	C
11	rs4938033	0	113544113	G	T
11	rs11606336	0	113544156	G	A
11	rs73005986	0	113544459	G	A
11	rs61903063	0	113545247	G	A
11	rs61903064	0	113545266	C	T
11	rs77046951	0	113545295	A	G
11	rs61903065	0	113545486	C	T
11	rs73005988	0	113545881	C	T
11	rs73005989	0	113546032	C	T
11	rs118074267	0	113546056	A	T
11	rs11607704	0	113548049	T	C
11	rs17115803	0	113548074	T	C
11	rs17611058	0	113548134	C	T
11	rs79074838	0	113548241	C	T
11	rs17611093	0	113548309	T	C
11	rs17611127	0	113548674	T	C
11	rs17532674	0	113548731	T	G
11	rs112928517	0	113548746	G	A
11	rs4938034	0	113548921	C	A
11	rs56237946	0	113548935	C	T
11	rs79689350	0	113550087	C	A
11	rs17532814	0	113550352	C	T
11	rs7933647	0	113550729	C	T
11	rs7933657	0	113550750	C	A
11	rs61903066	0	113551180	T	A
11	rs61903067	0	113551209	G	A
11	rs7116612	0	113552234	G	A
11	rs7925033	0	113552318	T	C
11	rs74834015	0	113552319	G	A
11	rs61903068	0	113552421	C	G
11	rs11602210	0	113552457	T	C
11	rs61903075	0	113552469	G	A
11	rs1533053	0	113552612	C	G
11	rs75010065	0	113552741	G	A
11	rs11604194	0	113553049	A	C
11	rs61903076	0	113553233	A	G
11	rs61903077	0	113553296	C	A
11	rs17532884	0	113553617	C	T
11	rs963802	0	113553700	T	C
11	rs7946187	0	113554134	C	G
11	rs78342857	0	113554302	C	G
11	rs11214696	0	113554517	C	T
11	rs12801310	0	113555156	C	T
11	rs10891585	0	113555357	G	A
11	rs61903078	0	113555502	G	A
11	rs11606035	0	113555925	A	G
11	rs7925762	0	113556062	C	T
11	rs45533243	0	113557206	G	A
11	rs6589391	0	113557891	C	T
11	rs17115821	0	113558268	T	C
11	rs17115826	0	113558845	G	A
11	rs11214700	0	113559405	G	C
11	rs7106500	0	113559939	G	A
11	rs4938035	0	113560009	T	G
11	rs7110736	0	113561054	A	G
11	rs7110738	0	113561057	A	G
11	rs11601435	0	113561247	T	C
11	rs11607591	0	113561256	G	A
11	rs7114195	0	113561421	A	C
11	rs11607690	0	113561727	G	A
11	rs12421871	0	113562039	C	T
11	rs117928896	0	113562343	G	T
11	rs11214704	0	113562750	C	T
11	rs11214705	0	113562896	C	A
11	rs11214706	0	113563559	C	A
11	rs11214708	0	113563574	T	A
11	rs11604602	0	113563688	A	G
11	rs11600570	0	113564012	G	A
11	rs45553435	0	113564080	G	A
11	rs11601037	0	113564400	G	A
11	rs61995944	0	113565238	C	T
11	rs17115841	0	113565322	C	A
11	rs45515199	0	113566205	C	T
11	rs4936279	0	113566207	C	A
11	rs45503699	0	113566327	C	A
11	rs77897406	0	113566748	G	A
11	rs12421759	0	113567027	C	T
11	rs1567391	0	113569040	C	A
11	rs10891587	0	113569575	T	G
11	rs73568808	0	113570208	C	T
11	rs11601425	0	113570385	C	T
11	rs4936280	0	113570405	T	C
11	rs45550331	0	113570470	A	G
11	rs3802856	0	113570490	T	C
11	rs3802854	0	113570852	C	T
11	rs1848702	0	113571835	C	G
11	rs7930871	0	113572483	A	C
11	rs111627504	0	113573461	C	T
11	rs113332537	0	113573597	C	G
11	rs2089653	0	113573837	G	C
11	rs2089652	0	113573914	A	G
11	rs61903082	0	113574270	A	G
11	rs2885810	0	113574337	A	T
11	rs2363549	0	113574363	C	T
11	rs2063302	0	113574394	T	C
11	rs111466487	0	113574428	C	T
11	rs4553400	0	113574703	A	G
11	rs3902836	0	113574840	A	C
11	rs7121672	0	113575603	G	A
11	rs79359295	0	113575743	A	G
11	rs147979174	0	113576365	C	A
11	rs17533620	0	113576666	T	C
11	rs7926267	0	113576932	A	G
11	rs74613479	0	113577200	G	T
11	rs3898218	0	113577464	T	A
11	rs3907855	0	113577533	G	A
11	rs4132911	0	113577900	G	A
11	rs1155104	0	113578020	G	A
11	rs45618134	0	113578393	A	G
11	rs7933980	0	113578676	C	T
11	rs925267	0	113578677	G	A
11	rs7934498	0	113578944	G	A
11	rs45619937	0	113579387	T	C
11	rs4938037	0	113579529	G	A
11	rs10891588	0	113579598	C	T
11	rs34561261	0	113579655	G	A
11	rs6589393	0	113579666	C	T
11	rs12804910	0	113579842	C	T
11	rs151185046	0	113579938	C	T
11	rs34526618	0	113579968	G	A
11	rs35698252	0	113579973	G	A
11	rs7938346	0	113579990	C	T
11	rs12786543	0	113580389	A	G
11	rs117439605	0	113580579	T	C
11	rs4938038	0	113581042	G	A
11	rs4938039	0	113581087	T	C
11	rs4938040	0	113581148	C	T
11	rs79879154	0	113581258	A	G
11	rs58673363	0	113581661	G	A
11	rs57792402	0	113581784	A	G
11	rs12285469	0	113581816	C	T
11	rs56000371	0	113581878	G	A
11	rs113484599	0	113582152	G	T
11	rs75599428	0	113582404	T	G
11	rs3863293	0	113582504	T	C
11	rs3863294	0	113582531	A	G
11	rs4938041	0	113582535	T	C
11	rs3851571	0	113582559	A	G
11	rs4936281	0	113582590	C	A
11	rs4083004	0	113582634	A	G
11	rs12801945	0	113582970	G	T
11	rs4259857	0	113583491	C	A
11	rs4471465	0	113583690	T	G
11	rs4938043	0	113583881	G	A
11	rs4938044	0	113584177	G	A
11	rs141328757	0	113584276	A	G
11	rs76336146	0	113584365	G	A
11	rs116573798	0	113584455	G	A
11	rs149499720	0	113584586	G	A
11	rs141174404	0	113584931	G	A
11	rs12791580	0	113585059	G	T
11	rs117610380	0	113585150	C	T
11	rs12791789	0	113585197	G	A
11	rs12279366	0	113585256	A	G
11	rs12796831	0	113585281	G	T
11	rs149645066	0	113585316	G	A
11	rs12273259	0	113585370	T	C
11	rs12292722	0	113585371	G	A
11	rs12292878	0	113585626	G	A
11	rs12292853	0	113585782	C	T
11	rs10502177	0	113585911	C	G
11	rs10891590	0	113586361	T	C
11	rs3914060	0	113586757	T	C
11	rs35619137	0	113587249	T	C
11	rs10891591	0	113587276	A	T
11	rs79540791	0	113587287	T	C
11	rs57539594	0	113587718	G	A
11	rs17115875	0	113587738	C	T
11	rs61345035	0	113587882	C	T
11	rs11214711	0	113588082	A	C
11	rs4938047	0	113588109	G	A
11	rs4936282	0	113588371	C	A
11	rs4938048	0	113588419	C	T
11	rs144977962	0	113588628	G	A
11	rs11195658	0	113588652	C	T
11	rs144301295	0	113588711	A	C
11	rs34973194	0	113589162	A	G
11	rs4245156	0	113589163	C	T
11	rs35004447	0	113589182	C	T
11	rs35465460	0	113589437	T	A
11	rs4938050	0	113590031	A	G
11	rs17612378	0	113590197	C	A
11	rs7932415	0	113590575	C	A
11	rs79276094	0	113590678	G	T
11	rs4938051	0	113591005	G	A
11	rs7114297	0	113591402	G	A
11	rs12577772	0	113591532	G	A
11	rs10750027	0	113591832	G	A
11	rs11607718	0	113592008	G	A
11	rs12419057	0	113592072	A	G
11	rs12295777	0	113592223	C	T
11	rs73551130	0	113592489	C	T
11	rs12419794	0	113593817	A	G
11	rs6589395	0	113594007	C	G
11	rs7127060	0	113594492	C	A
11	rs7127678	0	113594795	G	A
11	rs11214714	0	113594935	A	C
11	rs17115895	0	113595689	T	C
11	rs73551134	0	113595846	G	A
11	rs17115901	0	113596347	G	A
11	rs76262850	0	113596929	C	T
11	rs7117393	0	113597613	C	T
11	rs78686569	0	113598270	C	T
11	rs112696923	0	113598624	C	A
11	rs1318296	0	113599224	T	C
11	rs7126671	0	113600132	C	G
11	rs10789958	0	113600415	C	T
11	rs73007952	0	113600759	G	A
11	rs73007954	0	113600920	C	T
11	rs117261325	0	113601030	A	C
11	rs74531076	0	113601096	A	T
11	rs41358051	0	113601370	C	T
11	rs41410349	0	113601550	C	T
11	rs7927569	0	113601850	G	T
11	rs79555404	0	113602103	C	T
11	rs78777053	0	113602122	T	A
11	rs80324640	0	113602139	A	G
11	rs2885987	0	113602555	T	G
11	rs74959754	0	113602777	A	G
11	rs11604887	0	113602809	T	C
11	rs10750028	0	113603042	C	T
11	rs11605483	0	113603779	T	C
11	rs73007957	0	113604832	T	G
11	rs77765931	0	113605197	A	G
11	rs118091141	0	113605450	G	A
11	rs79180070	0	113605895	T	G
11	rs77841778	0	113606088	T	C
11	rs7102791	0	113606623	A	G
11	rs2279996	0	113608450	G	A
11	rs7933965	0	113608728	C	G
11	rs2279995	0	113608888	A	G
11	rs4351850	0	113609854	T	A
11	rs2364110	0	113610829	A	G
11	rs2364111	0	113610935	C	T
11	rs61905736	0	113611539	G	A
11	rs17541000	0	113611738	A	G
11	rs55782301	0	113613194	T	G
11	rs10502176	0	113613547	A	G
11	rs17115915	0	113613574	T	C
11	rs17115918	0	113613758	G	A
11	rs17115920	0	113613869	G	A
11	rs7930141	0	113615113	C	A
11	rs57063004	0	113615366	A	C
11	rs17541153	0	113615622	G	C
11	rs2465651	0	113616880	C	T
11	rs10502175	0	113616988	C	T
11	rs77466658	0	113617430	G	A
11	rs17613359	0	113617882	G	T
11	rs11214716	0	113617975	T	G
11	rs2459977	0	113618470	T	A
11	rs76274106	0	113618773	A	G
11	rs2271261	0	113618936	A	T
11	rs56173047	0	113619263	C	T
11	rs7105512	0	113619339	G	T
11	rs61905739	0	113620051	G	A
11	rs73007975	0	113620210	G	A
11	rs10891592	0	113620632	T	C
11	rs2511052	0	113620794	T	C
11	rs55853695	0	113620882	G	A
11	rs12292532	0	113621087	G	A
11	rs56361490	0	113621170	C	T
11	rs112393775	0	113621171	G	A
11	rs147303880	0	113621559	G	A
11	rs2465649	0	113621620	T	C
11	rs112280294	0	113622349	G	A
11	rs113897599	0	113622452	G	A
11	rs73007983	0	113623054	G	A
11	rs2513591	0	113623057	C	T
11	rs112286934	0	113623442	G	A
11	rs2513592	0	113624522	G	T
11	rs77900725	0	113625255	G	A
11	rs79643524	0	113625449	A	C
11	rs76605443	0	113625545	C	G
11	rs61905740	0	113625613	G	A
11	rs74484528	0	113625765	A	T
11	rs75407982	0	113625805	A	G
11	rs74839092	0	113626043	T	A
11	rs61905741	0	113626124	A	T
11	rs116865164	0	113626227	G	A
11	rs77513212	0	113626329	A	T
11	rs79179520	0	113626679	A	G
11	rs2457377	0	113626708	T	C
11	rs79543583	0	113627485	C	T
11	rs2457376	0	113627904	T	C
11	rs12575893	0	113627908	A	T
11	rs2457375	0	113627942	C	A
11	rs61905742	0	113628105	C	G
11	rs76069704	0	113628149	C	T
11	rs17541654	0	113628990	C	A
11	rs79237665	0	113630730	G	A
11	rs906847	0	113632291	T	C
11	rs113238477	0	113632298	C	T
11	rs78361470	0	113633129	A	G
11	rs147337791	0	113633722	T	C
11	rs150882087	0	113633794	C	T
11	rs149589163	0	113634068	T	C
11	rs146047944	0	113634178	C	T
11	rs140045520	0	113634218	G	A
11	rs148660421	0	113634852	T	C
11	rs142149970	0	113634897	G	A
11	rs151202070	0	113634932	A	G
11	rs73009851	0	113635308	A	G
11	rs116935795	0	113635399	T	C
11	rs76758364	0	113636631	T	G
11	rs149436749	0	113636810	T	C
11	rs113188906	0	113636986	G	A
11	rs17613838	0	113638177	T	C
11	rs2459969	0	113638374	G	T
11	rs17613893	0	113638753	G	T
11	rs17541779	0	113638828	G	T
11	rs17541800	0	113638853	T	C
11	rs17541841	0	113639039	T	C
11	rs2459970	0	113639232	T	C
11	rs75247172	0	113639233	G	A
11	rs61905747	0	113639842	A	C
11	rs76332124	0	113639938	T	G
11	rs75234319	0	113639983	G	A
11	rs77553233	0	113640250	G	C
11	rs76530917	0	113640312	G	A
11	rs79129505	0	113640411	T	C
11	rs4938052	0	113640457	T	C
11	rs79445912	0	113640519	T	C
11	rs112809754	0	113641524	G	A
11	rs78445792	0	113641608	C	A
11	rs77503003	0	113641664	T	A
11	rs4430548	0	113641740	G	T
11	rs115881718	0	113641779	T	C
11	rs116289960	0	113641780	T	C
11	rs7124878	0	113641859	G	A
11	rs112982727	0	113641945	A	G
11	rs151143814	0	113641987	C	T
11	rs2459976	0	113642993	G	A
11	rs75480900	0	113643113	A	C
11	rs74610167	0	113643278	A	G
11	rs145046476	0	113643430	T	G
11	rs2136445	0	113644261	G	A
11	rs1000559	0	113645217	G	A
11	rs1467057	0	113645550	G	C
11	rs17541987	0	113645676	T	C
11	rs6589396	0	113645877	A	T
11	rs79919789	0	113646168	T	A
11	rs17614161	0	113647332	C	T
11	rs112365657	0	113648083	T	C
11	rs111407393	0	113648166	A	G
11	rs75980984	0	113648702	T	C
11	rs77229295	0	113649278	G	A
11	rs7105485	0	113649700	A	G
11	rs34017209	0	113649851	G	A
11	rs61905750	0	113649855	T	C
11	rs7129831	0	113651400	T	G
11	rs2465648	0	113651797	G	T
11	rs34205360	0	113652248	C	T
11	rs75832093	0	113652541	C	T
11	rs73009872	0	113652920	G	T
11	rs61905751	0	113653025	G	A
11	rs11822222	0	113653030	T	C
11	rs2459975	0	113653252	A	G
11	rs61905752	0	113653297	C	T
11	rs117189169	0	113653703	G	A
11	rs76222459	0	113654308	C	T
11	rs75364462	0	113654495	G	T
11	rs2459974	0	113654712	C	T
11	rs75118262	0	113655221	A	G
11	rs17614286	0	113655258	C	G
11	rs78827705	0	113655336	G	A
11	rs17542254	0	113655696	A	G
11	rs2513572	0	113656267	A	G
11	rs10891596	0	113656763	C	A
11	rs73009900	0	113656849	C	T
11	rs35524849	0	113657250	A	G
11	rs61905753	0	113657318	C	G
11	rs61905754	0	113657451	C	T
11	rs17614338	0	113658449	A	G
11	rs17115975	0	113658730	T	C
11	rs17614391	0	113658841	T	C
11	rs2513585	0	113659016	C	T
11	rs111493170	0	113659950	G	C
11	rs906846	0	113659993	A	C
11	rs1713676	0	113660576	A	G
11	rs79130512	0	113660627	T	G
11	rs74337724	0	113660837	G	A
11	rs1713675	0	113661349	A	G
11	rs1713674	0	113661422	A	G
11	rs1713673	0	113661856	A	T
11	rs2513586	0	113662406	T	C
11	rs17796421	0	113662496	A	G
11	rs77316907	0	113662844	A	G
11	rs60016141	0	113663010	G	A
11	rs79275906	0	113663087	G	A
11	rs1621515	0	113663529	A	G
11	rs11214725	0	113663781	T	C
11	rs111665906	0	113664732	T	C
11	rs2428022	0	113665723	C	T
11	rs1713672	0	113665878	C	T
11	rs144405764	0	113665897	A	G
11	rs77693242	0	113666206	G	C
11	rs144789148	0	113666335	A	G
11	rs17115996	0	113666950	C	G
11	rs2465650	0	113667873	A	G
11	rs45480291	0	113668314	T	C
11	rs140282271	0	113668946	G	C
11	rs1633550	0	113669205	C	G
11	rs80338137	0	113669359	T	A
11	rs2285392	0	113669644	G	A
11	rs138929757	0	113670459	A	T
11	rs1633549	0	113670751	G	A
11	rs147499211	0	113670969	C	T
11	rs10750030	0	113670991	C	T
11	rs145447997	0	113671018	C	T
11	rs76211911	0	113671023	G	A
11	rs7951021	0	113671159	G	C
11	rs1633548	0	113671506	C	T
11	rs1633547	0	113673206	C	T
11	rs2428020	0	113673521	G	C
11	rs7116233	0	113674693	G	A
11	rs1713671	0	113674838	G	A
11	rs45595543	0	113675542	T	C
11	rs45477300	0	113675852	C	T
11	rs1034582	0	113675960	T	C
11	rs1016956	0	113676571	T	G
11	rs1016955	0	113676681	C	T
11	rs1713670	0	113676942	G	A
11	rs117568780	0	113677787	T	A
11	rs2428019	0	113678423	C	A
11	rs45570432	0	113678765	T	C
11	rs2465647	0	113679119	C	T
11	rs2519201	0	113679310	A	G
11	rs11606284	0	113680512	T	C
11	rs140756063	0	113680519	C	T
11	rs2513575	0	113680962	C	T
11	rs2513574	0	113681305	T	C
11	rs79186081	0	113681981	C	A
11	rs6589397	0	113682372	T	C
11	rs77641750	0	113682406	T	C
11	rs2715791	0	113683860	T	C
11	rs75249816	0	113684035	T	C
11	rs2023642	0	113684215	C	A
11	rs2519200	0	113684809	A	G
11	rs74507276	0	113686705	C	T
11	rs17723728	0	113686828	T	C
11	rs138290341	0	113687167	G	A
11	rs2005667	0	113689109	G	A
11	rs756701	0	113689211	C	T
11	rs4320980	0	113689248	G	A
11	rs74643106	0	113689817	A	T
11	rs9667440	0	113689991	C	T
11	rs2513565	0	113690693	G	A
11	rs111501077	0	113691506	A	G
11	rs45545336	0	113691626	C	T
11	rs2513566	0	113691977	A	G
11	rs2513567	0	113692660	G	A
11	rs111705261	0	113694606	C	T
11	rs150544590	0	113695035	G	C
11	rs2428018	0	113695097	C	T
11	rs79493319	0	113695340	C	T
11	rs61907861	0	113695469	G	A
11	rs10891598	0	113695794	C	T
11	rs12222411	0	113696064	C	T
11	rs7111825	0	113696653	C	T
11	rs10891599	0	113696988	G	A
11	rs4938053	0	113697436	G	A
11	rs138096456	0	113697439	C	T
11	rs17802314	0	113698002	C	T
11	rs9645658	0	113698424	A	C
11	rs45447199	0	113702975	G	A
11	rs2428017	0	113703086	C	T
11	rs73011659	0	113703269	G	A
11	rs2428016	0	113703660	T	C
11	rs2513580	0	113705340	A	G
11	rs2428015	0	113705787	T	C
11	rs10789965	0	113706122	G	A
11	rs2513579	0	113706299	G	A
11	rs2513578	0	113707021	G	A
11	rs6589398	0	113707199	G	A
11	rs79893157	0	113707744	C	T
11	rs2428014	0	113708131	T	C
11	rs76436881	0	113708725	A	G
11	rs7110680	0	113708985	C	G
11	rs7104752	0	113710905	T	C
11	rs2428012	0	113711713	T	A
11	rs3802852	0	113711810	C	A
11	rs2513577	0	113712278	G	T
11	rs7112957	0	113712526	T	C
11	rs188150253	0	113713137	C	T
11	rs2513576	0	113713167	C	T
11	rs4936283	0	113713390	C	G
11	rs115507604	0	113714324	C	T
11	rs7122325	0	113715162	T	C
11	rs2428011	0	113715523	G	A
11	rs72995397	0	113716123	A	C
11	rs79176357	0	113716345	G	T
11	rs112025645	0	113716369	T	C
11	rs77843918	0	113716688	T	C
11	rs2428010	0	113717704	G	A
11	rs17802617	0	113717911	A	T
11	rs11214739	0	113718427	C	G
11	rs11214740	0	113718461	G	A
11	rs2513573	0	113718477	G	A
11	rs75093399	0	113718595	C	T
11	rs11214741	0	113718597	C	G
11	rs34701486	0	113718705	C	T
11	rs7938454	0	113718934	T	C
11	rs117748726	0	113719786	G	A
11	rs75816722	0	113719927	C	T
11	rs77803855	0	113721142	T	C
11	rs10891600	0	113722276	G	A
11	rs61907871	0	113722304	G	C
11	rs116314472	0	113722454	C	T
11	rs2428009	0	113722971	C	T
11	rs2428008	0	113723061	C	A
11	rs17802653	0	113723144	G	A
11	rs71477224	0	113723885	C	T
11	rs76871102	0	113724009	C	T
11	rs35144767	0	113724640	A	G
11	rs7126080	0	113724673	G	A
11	rs2513590	0	113724943	T	C
11	rs150489890	0	113726299	C	T
11	rs78346388	0	113727631	C	A
11	rs77705585	0	113727929	T	A
11	rs56879587	0	113727974	G	A
11	rs112960852	0	113728502	C	T
11	rs116711768	0	113728754	G	C
11	rs17802676	0	113729138	C	T
11	rs2428007	0	113729376	G	C
11	rs11214745	0	113729472	T	C
11	rs2513587	0	113729611	A	G
11	rs74571546	0	113730361	C	T
11	rs2428024	0	113731273	T	C
11	rs75132682	0	113731715	C	T
11	rs2051677	0	113732582	G	A
11	rs2051676	0	113732747	T	A
11	rs2428021	0	113732828	C	G
11	rs2051675	0	113733111	G	T
11	rs80336840	0	113733156	T	A
11	rs59625643	0	113733980	A	T
11	rs144902766	0	113734645	C	T
11	rs148793468	0	113734876	T	A
11	rs34353790	0	113734912	A	T
11	rs77950796	0	113735627	G	C
11	rs72997420	0	113737176	C	T
11	rs36022874	0	113738340	T	C
11	rs2513569	0	113739985	T	C
11	rs116842426	0	113741078	G	A
11	rs113372653	0	113741083	T	C
11	rs115800833	0	113741122	G	A
11	rs61907874	0	113741208	C	A
11	rs2513570	0	113741466	T	C
11	rs45587435	0	113745574	C	T
11	rs4288784	0	113745608	C	G
11	rs149795603	0	113746421	T	C
11	rs147022929	0	113747111	G	A
11	rs61907876	0	113747490	G	T
11	rs11600930	0	113748065	A	G
11	rs77981412	0	113748422	C	G
11	rs2510564	0	113748991	T	C
11	rs61907877	0	113749854	G	A
11	rs137897212	0	113749867	T	G
11	rs12289874	0	113749973	C	A
11	rs4435037	0	113750150	C	T
11	rs75910704	0	113751038	G	C
11	rs61907878	0	113751052	C	T
11	rs75457439	0	113751704	C	T
11	rs869451	0	113753012	C	T
11	rs11601924	0	113753046	T	G
11	rs12295684	0	113753178	G	C
11	rs76696784	0	113753294	T	G
11	rs78124388	0	113753336	T	C
11	rs1008868	0	113753432	G	T
11	rs2097078	0	113753516	G	A
11	rs2513571	0	113754302	T	C
11	rs11602991	0	113754339	T	A
11	rs147261481	0	113754538	G	A
11	rs61907879	0	113754720	G	C
11	rs7111589	0	113754766	T	C
11	rs2008008	0	113755006	C	T
11	rs7937295	0	113755370	T	G
11	rs78440249	0	113757772	C	A
11	rs61907880	0	113758422	G	A
11	rs61907881	0	113759002	C	A
11	rs76073660	0	113759017	C	A
11	rs11214758	0	113759394	A	C
11	rs61907882	0	113761125	G	T
11	rs114771585	0	113761597	T	G
11	rs61907883	0	113761654	G	A
11	rs2510562	0	113761677	C	T
11	rs79988481	0	113762171	C	T
11	rs117239707	0	113763199	G	A
11	rs148813881	0	113763392	G	A
11	rs61907884	0	113763978	T	C
11	rs12794818	0	113764999	C	T
11	rs75175798	0	113765169	C	T
11	rs72997447	0	113765253	G	A
11	rs61907885	0	113766230	C	A
11	rs78417016	0	113766979	T	C
11	rs10891605	0	113767245	G	A
11	rs12577754	0	113767254	C	T
11	rs147571806	0	113767393	A	G
11	rs72997451	0	113767585	C	T
11	rs6589400	0	113767725	A	C
11	rs2011249	0	113768638	G	A
11	rs7945619	0	113770022	G	A
11	rs1176758	0	113770355	G	A
11	rs34117109	0	113770811	A	C
11	rs3891484	0	113772589	A	G
11	rs45585140	0	113773561	T	G
11	rs10789970	0	113773946	C	T
11	rs11214763	0	113774895	G	A
11	rs3758987	0	113775275	T	C
11	rs72466468	0	113775653	G	A
11	rs12363032	0	113776312	T	C
11	rs72997454	0	113776959	T	G
11	rs79427400	0	113777072	G	A
11	rs11214764	0	113777479	G	A
11	rs140593040	0	113780687	C	A
11	rs11606194	0	113780981	T	C
11	rs10891606	0	113781251	G	C
11	rs138178647	0	113781344	G	A
11	rs7943259	0	113781377	G	A
11	rs11214766	0	113781651	A	T
11	rs7943925	0	113782139	A	G
11	rs180689104	0	113783612	T	C
11	rs35125461	0	113784956	G	A
11	rs77820844	0	113785269	A	G
11	rs4938056	0	113786539	C	T
11	rs117581910	0	113787271	A	G
11	rs117862705	0	113787347	T	C
11	rs117260355	0	113788443	C	T
11	rs147875299	0	113788662	T	C
11	rs72997464	0	113788802	T	C
11	rs61907889	0	113789261	G	A
11	rs4938057	0	113789292	T	A
11	rs1176756	0	113789299	G	A
11	rs4938058	0	113789380	A	G
11	rs7103572	0	113790099	C	T
11	rs12271442	0	113790240	T	A
11	rs11214769	0	113790668	A	G
11	rs12273321	0	113791278	T	A
11	rs35201864	0	113791413	C	A
11	rs193264050	0	113791573	C	T
11	rs4020502	0	113791716	G	C
11	rs61907890	0	113791767	G	A
11	rs117517757	0	113791826	C	A
11	rs74399990	0	113791827	G	A
11	rs192642190	0	113792024	C	T
11	rs79341085	0	113792644	C	T
11	rs76613483	0	113792672	T	C
11	rs12805047	0	113792800	G	A
11	rs111685025	0	113793145	T	G
11	rs45569843	0	113793928	A	G
11	rs116953992	0	113794202	C	G
11	rs113549323	0	113795153	C	G
11	rs12417527	0	113795224	C	G
11	rs45595932	0	113795596	T	G
11	rs117288585	0	113795961	G	A
11	rs34734147	0	113796248	C	T
11	rs56379127	0	113796313	T	A
11	rs61907893	0	113796618	C	A
11	rs1176748	0	113797146	T	C
11	rs11214771	0	113797205	C	T
11	rs144232172	0	113797438	C	A
11	rs12270070	0	113799047	G	C
11	rs11214772	0	113799417	C	T
11	rs57534427	0	113800207	T	C
11	rs60600796	0	113800286	T	C
11	rs118031603	0	113800748	G	A
11	rs72997471	0	113801516	G	T
11	rs11824155	0	113801555	T	A
11	rs17116117	0	113801591	A	G
11	rs17116121	0	113801668	G	A
11	rs187544922	0	113801870	A	T
11	rs17116124	0	113802435	T	C
11	rs45597437	0	113802600	C	T
11	rs1176746	0	113802601	A	G
11	rs45562036	0	113802758	T	G
11	rs45577231	0	113802926	G	A
11	rs1176744	0	113803028	A	C
11	rs61907912	0	113803361	T	C
11	rs45547334	0	113803471	G	A
11	rs17116138	0	113803666	G	A
11	rs45562138	0	113803846	C	T
11	rs45595034	0	113803855	C	A
11	rs2276307	0	113803887	A	G
11	rs2276308	0	113803976	C	G
11	rs61907916	0	113804104	C	T
11	rs1176743	0	113804108	T	C
11	rs17116145	0	113804326	C	T
11	rs61907917	0	113804620	A	G
11	rs45491603	0	113805111	A	G
11	rs45438696	0	113805352	G	A
11	rs45506803	0	113805456	G	A
11	rs45591234	0	113805650	T	C
11	rs45527936	0	113805651	G	A
11	rs45479092	0	113805675	A	G
11	rs79731789	0	113805753	G	A
11	rs114375840	0	113805786	T	A
11	rs45570136	0	113806744	A	G
11	rs79652569	0	113807024	G	A
11	rs11214775	0	113807181	G	A
11	rs61907922	0	113807285	A	G
11	rs1176741	0	113807315	C	T
11	rs1176740	0	113807396	T	A
11	rs3782025	0	113807607	G	A
11	rs1176739	0	113807817	G	C
11	rs11214776	0	113807974	G	A
11	rs1176738	0	113808095	T	C
11	rs12278709	0	113808757	G	A
11	rs1176737	0	113808805	T	A
11	rs139415031	0	113809648	C	T
11	rs77366844	0	113810128	C	A
11	rs45611539	0	113810940	T	C
11	rs45452401	0	113810970	C	T
11	rs45582140	0	113811016	G	C
11	rs4936284	0	113811229	A	C
11	rs117396688	0	113811590	G	A
11	rs75240464	0	113811841	G	A
11	rs6589401	0	113811847	C	T
11	rs1672717	0	113812733	G	A
11	rs11605098	0	113812819	C	T
11	rs1184412	0	113812889	G	C
11	rs11605102	0	113812895	C	A
11	rs113243313	0	113813186	A	G
11	rs45519137	0	113813567	C	T
11	rs1176761	0	113813613	T	A
11	rs12288145	0	113814032	G	A
11	rs1176760	0	113814296	G	A
11	rs11606288	0	113814625	G	A
11	rs17614942	0	113816377	C	A
11	rs56251941	0	113816384	G	A
11	rs116904483	0	113816397	A	G
11	rs7943062	0	113817286	G	A
11	rs7945926	0	113817468	C	T
11	rs4936285	0	113817579	T	C
11	rs1185027	0	113817656	T	A
11	rs12795805	0	113817680	T	C
11	rs45537240	0	113817951	G	A
11	rs4936286	0	113818271	T	C
11	rs4938059	0	113818329	C	T
11	rs79816668	0	113818463	T	C
11	rs45603544	0	113818507	A	T
11	rs7129190	0	113818752	C	A
11	rs11607692	0	113818783	T	C
11	rs11214780	0	113819452	G	A
11	rs76213666	0	113819674	C	T
11	rs118162387	0	113820028	G	A
11	rs117180731	0	113820111	C	T
11	rs17116164	0	113820125	C	T
11	rs12291118	0	113820652	G	T
11	rs78955753	0	113820937	C	A
11	rs61907924	0	113821147	C	A
11	rs11214782	0	113821793	G	A
11	rs1177067	0	113822017	C	G
11	rs143740679	0	113822095	G	A
11	rs1177066	0	113822262	T	G
11	rs720396	0	113822745	A	G
11	rs77952975	0	113823060	G	A
11	rs73001815	0	113823277	C	T
11	rs59391854	0	113823356	G	A
11	rs74708527	0	113823458	G	A
11	rs148220930	0	113823491	C	T
11	rs7942029	0	113823865	A	G
11	rs12363499	0	113824194	A	G
11	rs61907926	0	113824254	G	A
11	rs78712249	0	113824401	C	T
11	rs11214783	0	113824447	C	T
11	rs1150234	0	113825129	G	A
11	rs1123193	0	113826630	C	G
11	rs75181006	0	113826912	A	G
11	rs117140825	0	113827074	C	T
11	rs1150232	0	113827103	G	C
11	rs17116178	0	113827326	G	T
11	rs118161712	0	113827401	A	G
11	rs1176754	0	113827650	G	A
11	rs12286333	0	113830264	A	G
11	rs139008768	0	113830427	C	T
11	rs148150490	0	113830514	G	A
11	rs75942595	0	113831684	G	A
11	rs75242024	0	113831690	A	C
11	rs34614384	0	113831931	T	G
11	rs34703448	0	113832657	A	G
11	rs140597764	0	113832927	G	C
11	rs78744728	0	113832929	C	T
11	rs1150230	0	113833125	G	A
11	rs1150229	0	113833152	A	G
11	rs17543232	0	113833167	G	A
11	rs78592616	0	113834640	A	T
11	rs17615186	0	113835843	C	G
11	rs117576023	0	113836005	G	C
11	rs11214786	0	113836713	G	A
11	rs79294782	0	113836868	G	A
11	rs59212645	0	113837184	G	C
11	rs117360927	0	113838011	T	G
11	rs7104827	0	113838119	A	T
11	rs61907928	0	113838747	C	T
11	rs76168892	0	113838928	C	T
11	rs11214789	0	113839272	T	C
11	rs11214790	0	113839435	G	T
11	rs61905760	0	113839974	C	A
11	rs1176753	0	113840627	G	A
11	rs10789980	0	113841003	A	G
11	rs77361150	0	113842495	C	T
11	rs117067006	0	113842714	C	A
11	rs144224976	0	113843134	C	T
11	rs1176752	0	113843477	T	G
11	rs1176751	0	113843711	C	A
11	rs1176750	0	113843796	T	C
11	rs77001018	0	113844504	G	A
11	rs1150226	0	113845541	A	G
11	rs1062613	0	113846006	T	C
11	rs33940208	0	113846077	C	T
11	rs145626210	0	113846421	C	T
11	rs1150225	0	113846688	A	G
11	rs1150222	0	113846872	G	T
11	rs11604247	0	113846904	C	T
11	rs1176725	0	113847348	T	C
11	rs1456888	0	113847540	C	T
11	rs1985242	0	113848273	A	T
11	rs112021556	0	113848442	G	A
11	rs1176722	0	113848474	G	A
11	rs56376240	0	113848902	G	A
11	rs56798091	0	113849002	C	A
11	rs58143450	0	113849004	G	A
11	rs12808576	0	113849429	T	C
11	rs1176720	0	113849753	G	C
11	rs61905785	0	113850006	A	C
11	rs2276302	0	113850140	G	A
11	rs73001860	0	113851205	G	A
11	rs7930558	0	113851289	C	T
11	rs10891611	0	113851413	C	T
11	rs78602608	0	113851571	G	A
11	rs11607240	0	113851853	C	T
11	rs1176719	0	113852187	G	A
11	rs146987046	0	113852492	C	T
11	rs76303657	0	113853411	A	C
11	rs73556695	0	113853456	A	T
11	rs1456887	0	113853470	C	T
11	rs79894062	0	113853527	G	A
11	rs3737457	0	113853699	G	A
11	rs35448518	0	113854096	T	C
11	rs909411	0	113854282	G	A
11	rs11214796	0	113854679	C	T
11	rs1176717	0	113855342	C	A
11	rs3867473	0	113855367	G	A
11	rs1176716	0	113855398	T	C
11	rs1176715	0	113855406	G	A
11	rs1176714	0	113855526	A	G
11	rs948983	0	113855977	C	T
11	rs2846632	0	113856539	C	T
11	rs10160548	0	113856681	G	T
11	rs34327364	0	113856768	G	A
11	rs56232120	0	113857365	G	A
11	rs1150220	0	113857886	G	A
11	rs76882290	0	113858052	T	G
11	rs75833556	0	113858089	C	T
11	rs118187155	0	113858427	C	T
11	rs4020469	0	113859258	G	A
11	rs137905731	0	113859464	C	T
11	rs17543605	0	113859567	G	C
11	rs11214797	0	113859604	G	A
11	rs11608102	0	113859617	T	G
11	rs1176713	0	113860425	A	G
11	rs55917640	0	113860988	C	T
11	rs73011601	0	113861321	C	T
11	rs1182457	0	113861749	G	A
11	rs80017933	0	113862057	G	A
11	rs17543669	0	113862457	T	C
11	rs11214800	0	113862930	C	A
11	rs10891613	0	113862968	T	A
11	rs7115470	0	113863131	C	A
11	rs12421901	0	113863209	C	T
11	rs897685	0	113864109	C	T
11	rs144357808	0	113864648	C	T
11	rs930865	0	113865158	T	C
11	rs12361344	0	113865827	G	A
11	rs60714211	0	113866007	G	A
11	rs1379170	0	113866551	T	C
11	rs57740015	0	113867654	C	T
11	rs73558569	0	113867965	G	C
11	rs7113791	0	113867987	A	T
11	rs7930014	0	113869356	T	G
11	rs111371029	0	113869969	C	T
11	rs55835514	0	113870041	C	T
11	rs1970831	0	113870683	G	A
11	rs7126511	0	113870883	A	G
11	rs77841249	0	113871405	C	T
11	rs7104236	0	113872478	C	A
11	rs11214806	0	113872627	T	C
11	rs7104411	0	113872699	A	G
11	rs28441376	0	113873554	C	T
11	rs4082224	0	113873697	C	T
11	rs73013223	0	113874159	T	A
11	rs73013225	0	113874247	A	G
11	rs7925936	0	113875575	T	C
11	rs7925943	0	113875589	T	C
11	rs111410777	0	113875733	G	A
11	rs10891615	0	113875853	T	C
11	rs77423986	0	113876797	A	T
11	rs73013230	0	113876943	A	G
11	rs2364857	0	113877557	G	A
11	rs4318013	0	113877594	T	C
11	rs4318014	0	113877596	T	C
11	rs4938064	0	113879251	C	T
11	rs4938065	0	113879541	C	A
11	rs118041878	0	113880434	G	A
11	rs10789985	0	113880679	A	G
11	rs12576962	0	113881139	T	C
11	rs17543948	0	113881671	G	A
11	rs11604851	0	113882422	C	G
11	rs10789986	0	113882821	T	C
11	rs12289199	0	113884524	G	A
11	rs75833649	0	113884617	G	A
11	rs7119284	0	113884760	T	C
11	rs7103325	0	113884984	C	T
11	rs4938066	0	113885412	A	G
11	rs4938067	0	113885634	A	T
11	rs3867474	0	113885790	G	T
11	rs11606742	0	113885979	G	C
11	rs3894248	0	113886190	G	A
11	rs11606774	0	113886210	G	A
11	rs3894247	0	113886654	T	C
11	rs3889025	0	113886816	C	G
11	rs17544032	0	113887138	C	T
11	rs11606861	0	113887345	T	C
11	rs4553401	0	113887360	C	T
11	rs10789988	0	113888450	C	T
11	rs149024818	0	113888569	C	T
11	rs12805609	0	113889579	A	G
11	rs7101955	0	113889713	G	C
11	rs74494412	0	113889798	C	A
11	rs7118530	0	113890125	T	C
11	rs7940335	0	113890219	T	A
11	rs78830115	0	113890317	T	C
11	rs12221649	0	113890353	T	C
11	rs57662195	0	113890474	C	T
11	rs10789989	0	113890513	T	C
11	rs56903197	0	113890577	G	A
11	rs2085421	0	113890708	A	G
11	rs59842979	0	113890882	A	G
11	rs4938068	0	113891252	G	A
11	rs1563533	0	113892617	A	G
11	rs17626940	0	113892708	G	A
11	rs2045364	0	113892901	T	C
11	rs2045365	0	113892941	G	A
```
