## Supplementary material for "Characterization of shared and ancestry-specific signals driving complex traits using multi-ancestry fine-mapping": s2.afreq

```
#CHROM	ID	REF	ALT	ALT_FREQS	OBS_CT
11	rs11214463	G	A	0.205357	1008
11	rs7941072	T	C	0.532738	1008
11	rs7926312	A	G	0.793651	1008
11	rs17114689	A	G	0.113095	1008
11	rs1940734	G	C	0.793651	1008
11	rs4351849	T	G	0.205357	1008
11	rs10750021	C	G	0.793651	1008
11	rs11214468	C	T	0.532738	1008
11	rs76915667	C	G	0.147817	1008
11	rs17114694	C	T	0.147817	1008
11	rs1940698	C	T	0.205357	1008
11	rs12287147	C	A	0.260913	1008
11	rs10891491	C	T	0.223214	1008
11	rs1940699	A	T	0.793651	1008
11	rs12288908	C	T	0.260913	1008
11	rs1892983	T	C	0.793651	1008
11	rs117250156	A	G	0.0138889	1008
11	rs1892981	C	T	0.793651	1008
11	rs17114702	C	T	0.260913	1008
11	rs17114705	G	A	0.260913	1008
11	rs11214469	T	A	0.792659	1008
11	rs12365502	C	A	0.532738	1008
11	rs2155293	T	A	0.260913	1008
11	rs77808061	T	A	0.147817	1008
11	rs1320670	A	T	0.793651	1008
11	rs144608847	G	A	0.0178571	1008
11	rs12416786	G	T	0.147817	1008
11	rs7945073	G	A	0.793651	1008
11	rs7113099	T	A	0.793651	1008
11	rs7127528	C	T	0.793651	1008
11	rs7128314	C	T	0.793651	1008
11	rs7128648	G	A	0.794643	1008
11	rs17114718	A	T	0.113095	1008
11	rs4480572	C	T	0.798611	1008
11	rs1940712	G	C	0.798611	1008
11	rs1940713	T	C	0.798611	1008
11	rs146441034	C	A	0.0178571	1008
11	rs1940714	T	C	0.798611	1008
11	rs140131540	G	A	0.0208333	1008
11	rs7935745	A	G	0.798611	1008
11	rs67483103	C	T	0.113095	1008
11	rs10502164	T	C	0.113095	1008
11	rs12418058	T	C	0.147817	1008
11	rs1940735	T	G	0.537698	1008
11	rs7947502	C	T	0.112103	1008
11	rs10891492	C	T	0.798611	1008
11	rs57141400	A	G	0.209325	1008
11	rs17591732	T	G	0.209325	1008
11	rs10891493	G	A	0.260913	1008
11	rs7948327	C	A	0.798611	1008
11	rs17114730	C	T	0.113095	1008
11	rs2155292	A	G	0.798611	1008
11	rs12574676	C	T	0.537698	1008
11	rs190866457	C	T	0.0277778	1008
11	rs12574688	C	A	0.326389	1008
11	rs73004672	A	G	0.260913	1008
11	rs7938812	T	G	0.798611	1008
11	rs77032557	C	T	0.0575397	1008
11	rs7942723	T	G	0.798611	1008
11	rs55677011	G	A	0.113095	1008
11	rs7105462	G	A	0.113095	1008
11	rs3802847	T	C	0.799603	1008
11	rs3802848	A	C	0.798611	1008
11	rs3802849	T	A	0.322421	1008
11	rs3802850	A	C	0.801587	1008
11	rs3802851	T	C	0.322421	1008
11	rs76271694	C	T	0.0367063	1008
11	rs2186874	T	C	0.802579	1008
11	rs2155646	T	C	0.802579	1008
11	rs2155645	C	T	0.324405	1008
11	rs10891494	C	A	0.21131	1008
11	rs867328	T	A	0.212302	1008
11	rs12224032	C	G	0.449405	1008
11	rs61902817	A	G	0.190476	1008
11	rs11214470	A	G	0.190476	1008
11	rs80336196	T	A	0.0218254	1008
11	rs79488743	G	C	0.0218254	1008
11	rs12574893	C	T	0.450397	1008
11	rs12277922	C	T	0.610119	1008
11	rs140405665	A	G	0.0178571	1008
11	rs10891495	T	C	0.454365	1008
11	rs12575544	G	A	0.618056	1008
11	rs10891496	C	T	0.810516	1008
11	rs10891497	A	G	0.1875	1008
11	rs12576197	C	T	0.617063	1008
11	rs10891498	A	G	0.80754	1008
11	rs59598942	T	C	0.451389	1008
11	rs7946527	A	G	0.451389	1008
11	rs7933591	T	G	0.808532	1008
11	rs7947116	C	G	0.80754	1008
11	rs7950047	A	G	0.804563	1008
11	rs7950359	G	A	0.808532	1008
11	rs61902818	A	G	0.188492	1008
11	rs11605535	C	G	0.188492	1008
11	rs7102704	A	T	0.804563	1008
11	rs10750023	A	G	0.919643	1008
11	rs12577005	C	A	0.805556	1008
11	rs10891499	G	A	0.804563	1008
11	rs76384704	G	A	0.164683	1008
11	rs4144893	G	A	0.451389	1008
11	rs77119934	C	T	0.0168651	1008
11	rs2509377	T	C	0.195437	1008
11	rs2437694	G	C	0.195437	1008
11	rs3016630	G	A	0.19246	1008
11	rs2509374	T	C	0.811508	1008
11	rs78583196	G	A	0.164683	1008
11	rs2574829	G	C	0.191468	1008
11	rs1369817	G	T	0.195437	1008
11	rs2853191	A	C	0.8125	1008
11	rs1436107	G	A	0.811508	1008
11	rs76228155	T	C	0.0267857	1008
11	rs1836799	C	T	0.62004	1008
11	rs1836798	A	G	0.62004	1008
11	rs1245100	C	T	0.811508	1008
11	rs1245099	T	A	0.811508	1008
11	rs1245098	T	G	0.811508	1008
11	rs17114739	G	A	0.164683	1008
11	rs2846911	G	A	0.811508	1008
11	rs2846912	A	G	0.811508	1008
11	rs1245097	T	C	0.811508	1008
11	rs1245096	C	T	0.808532	1008
11	rs1245095	G	C	0.808532	1008
11	rs1245094	A	G	0.19246	1008
11	rs1245093	G	T	0.811508	1008
11	rs1245092	A	G	0.811508	1008
11	rs10502165	T	C	0.451389	1008
11	rs1245091	T	G	0.811508	1008
11	rs10502166	A	G	0.167659	1008
11	rs1245090	G	A	0.811508	1008
11	rs1245089	G	C	0.0803571	1008
11	rs117157106	C	T	0.165675	1008
11	rs1245102	C	T	0.19246	1008
11	rs11214474	C	T	0.449405	1008
11	rs1245101	G	C	0.191468	1008
11	rs78970020	G	A	0.0138889	1008
11	rs2511762	A	T	0.191468	1008
11	rs1264453	C	A	0.194444	1008
11	rs149690681	G	A	0.159722	1008
11	rs12361204	G	C	0.0704365	1008
11	rs149532923	A	G	0.0238095	1008
11	rs2511763	G	C	0.85119	1008
11	rs76318343	C	T	0.161706	1008
11	rs2509375	C	G	0.852183	1008
11	rs139221225	G	A	0.376984	1008
11	rs75800050	A	G	0.162698	1008
11	rs1030814	A	T	0.852183	1008
11	rs1030813	G	T	0.852183	1008
11	rs4306316	A	T	0.492063	1008
11	rs76145387	T	A	0.162698	1008
11	rs11214475	C	G	0.489087	1008
11	rs9943574	C	A	0.492063	1008
11	rs11214476	T	C	0.489087	1008
11	rs745631	A	G	0.655754	1008
11	rs17114746	C	T	0.160714	1008
11	rs2003987	C	T	0.114087	1008
11	rs1245103	C	G	0.852183	1008
11	rs12222753	C	T	0.494048	1008
11	rs17114749	T	G	0.0922619	1008
11	rs75617068	A	G	0.160714	1008
11	rs117071489	A	G	0.160714	1008
11	rs1465765	G	A	0.491071	1008
11	rs1965775	A	C	0.494048	1008
11	rs3943739	C	T	0.114087	1008
11	rs80090160	T	C	0.161706	1008
11	rs10502167	C	T	0.161706	1008
11	rs1245115	C	T	0.852183	1008
11	rs1261874	A	T	0.196429	1008
11	rs1245114	C	T	0.196429	1008
11	rs139524386	G	A	0.0436508	1008
11	rs1245113	C	G	0.196429	1008
11	rs145654944	G	C	0.030754	1008
11	rs17114757	C	T	0.111111	1008
11	rs17114760	A	T	0.161706	1008
11	rs12794745	G	T	0.114087	1008
11	rs17114764	C	T	0.161706	1008
11	rs117676743	G	T	0.164683	1008
11	rs17114770	C	G	0.161706	1008
11	rs17114773	T	A	0.161706	1008
11	rs7951034	G	A	0.377976	1008
11	rs1245112	C	G	0.196429	1008
11	rs12417093	T	G	0.165675	1008
11	rs1245111	A	G	0.852183	1008
11	rs1245110	T	C	0.852183	1008
11	rs75198191	G	A	0.165675	1008
11	rs79386775	G	T	0.0813492	1008
11	rs1962881	T	C	0.489087	1008
11	rs714233	G	A	0.165675	1008
11	rs56331084	C	A	0.489087	1008
11	rs114947942	T	C	0.165675	1008
11	rs76690063	G	A	0.165675	1008
11	rs17114786	T	G	0.165675	1008
11	rs7933413	A	G	0.489087	1008
11	rs17114790	T	C	0.162698	1008
11	rs79774280	A	T	0.165675	1008
11	rs12288106	T	G	0.165675	1008
11	rs12281332	G	A	0.165675	1008
11	rs1245109	G	A	0.852183	1008
11	rs146081004	G	A	0.0267857	1008
11	rs10891500	T	C	0.165675	1008
11	rs1245108	A	G	0.852183	1008
11	rs1159620	G	A	0.489087	1008
11	rs142219731	C	T	0.0138889	1008
11	rs1865732	T	C	0.114087	1008
11	rs11214481	A	G	0.16369	1008
11	rs10891501	T	C	0.16369	1008
11	rs74426902	G	A	0.0674603	1008
11	rs10891502	T	A	0.164683	1008
11	rs11214484	T	C	0.16369	1008
11	rs17114801	A	G	0.106151	1008
11	rs10891503	T	C	0.477183	1008
11	rs1245107	C	A	0.0763889	1008
11	rs12789616	G	A	0.28373	1008
11	rs1245106	G	A	0.842262	1008
11	rs11214486	G	C	0.0565476	1008
11	rs59411144	G	A	0.16369	1008
11	rs2885208	T	C	0.479167	1008
11	rs12279124	A	G	0.162698	1008
11	rs1436110	G	A	0.763889	1008
11	rs77155023	A	G	0.160714	1008
11	rs17114819	C	A	0.162698	1008
11	rs58786875	G	A	0.373016	1008
11	rs57494072	C	T	0.373016	1008
11	rs1245105	C	T	0.077381	1008
11	rs112124960	A	G	0.162698	1008
11	rs56126914	G	A	0.106151	1008
11	rs17114821	G	A	0.107143	1008
11	rs1261873	A	T	0.842262	1008
11	rs1245104	A	G	0.84127	1008
11	rs1816537	A	C	0.122024	1008
11	rs7952383	G	A	0.161706	1008
11	rs2009978	A	T	0.842262	1008
11	rs6589356	A	T	0.159722	1008
11	rs6589357	A	G	0.161706	1008
11	rs10891504	G	T	0.121032	1008
11	rs11214487	G	A	0.161706	1008
11	rs7121590	T	A	0.161706	1008
11	rs7105464	A	G	0.764881	1008
11	rs7946458	T	C	0.161706	1008
11	rs72995935	C	G	0.107143	1008
11	rs6589358	G	T	0.161706	1008
11	rs7931461	A	G	0.161706	1008
11	rs7931763	G	A	0.161706	1008
11	rs73568761	C	T	0.373016	1008
11	rs75848169	C	A	0.159722	1008
11	rs7110066	C	G	0.161706	1008
11	rs11214488	C	T	0.480159	1008
11	rs72995940	A	T	0.108135	1008
11	rs9326240	A	G	0.161706	1008
11	rs2574830	A	G	0.0803571	1008
11	rs7118324	A	G	0.161706	1008
11	rs10891505	A	G	0.122024	1008
11	rs10891506	C	G	0.60119	1008
11	rs2853192	T	C	0.84127	1008
11	rs12286388	A	G	0.159722	1008
11	rs12286447	A	T	0.159722	1008
11	rs11214489	C	T	0.479167	1008
11	rs78480215	C	T	0.159722	1008
11	rs17114843	A	G	0.159722	1008
11	rs920129	A	T	0.121032	1008
11	rs12788208	G	A	0.121032	1008
11	rs12270558	G	C	0.159722	1008
11	rs59168216	C	A	0.159722	1008
11	rs11214490	A	G	0.161706	1008
11	rs11214491	T	C	0.268849	1008
11	rs11214492	A	G	0.372024	1008
11	rs147072891	C	T	0.0128968	1008
11	rs11214493	T	C	0.161706	1008
11	rs28488581	G	A	0.159722	1008
11	rs111599244	A	G	0.159722	1008
11	rs183627152	T	C	0.159722	1008
11	rs11214494	G	A	0.159722	1008
11	rs17114861	G	C	0.159722	1008
11	rs11214496	T	C	0.159722	1008
11	rs10891507	G	A	0.760913	1008
11	rs11214497	A	T	0.159722	1008
11	rs80350670	C	T	0.159722	1008
11	rs56268408	C	T	0.107143	1008
11	rs1811403	T	A	0.760913	1008
11	rs12361946	C	T	0.121032	1008
11	rs17114863	G	C	0.077381	1008
11	rs11826764	A	C	0.15873	1008
11	rs72995959	T	C	0.107143	1008
11	rs72995961	T	C	0.107143	1008
11	rs7107443	A	G	0.279762	1008
11	rs4539361	A	T	0.121032	1008
11	rs4492854	C	T	0.279762	1008
11	rs4471463	C	T	0.279762	1008
11	rs11214498	G	A	0.368056	1008
11	rs11214499	A	C	0.368056	1008
11	rs4547130	A	G	0.157738	1008
11	rs10891508	G	A	0.373016	1008
11	rs1245088	A	G	0.077381	1008
11	rs72995965	A	T	0.107143	1008
11	rs17114864	T	C	0.107143	1008
11	rs1245087	G	A	0.840278	1008
11	rs7950135	T	C	0.156746	1008
11	rs4936261	C	T	0.077381	1008
11	rs11214500	C	T	0.277778	1008
11	rs11214501	T	A	0.277778	1008
11	rs892954	A	G	0.760913	1008
11	rs1369818	A	G	0.277778	1008
11	rs873803	G	A	0.135913	1008
11	rs1245084	T	C	0.077381	1008
11	rs11214503	C	T	0.121032	1008
11	rs873804	T	C	0.277778	1008
11	rs2003898	T	C	0.279762	1008
11	rs1245083	G	T	0.840278	1008
11	rs1245082	T	C	0.077381	1008
11	rs2011487	C	A	0.121032	1008
11	rs2011505	G	A	0.121032	1008
11	rs2011507	G	C	0.107143	1008
11	rs1245081	G	A	0.077381	1008
11	rs10891509	T	G	0.373016	1008
11	rs1245080	C	T	0.077381	1008
11	rs1061	T	C	0.281746	1008
11	rs10750024	G	A	0.279762	1008
11	rs72645446	G	A	0.373016	1008
11	rs147527785	A	C	0.0109127	1008
11	rs1436111	T	G	0.281746	1008
11	rs1436109	G	T	0.107143	1008
11	rs2362212	G	A	0.15873	1008
11	rs61902492	A	G	0.159722	1008
11	rs1079021	G	A	0.280754	1008
11	rs2005086	A	G	0.519841	1008
11	rs2005085	G	T	0.0753968	1008
11	rs1369816	A	C	0.519841	1008
11	rs61395032	G	A	0.156746	1008
11	rs2853194	A	G	0.516865	1008
11	rs1273044	T	C	0.361111	1008
11	rs79917100	C	T	0.00793651	1008
11	rs1245127	C	A	0.077381	1008
11	rs1261877	A	G	0.516865	1008
11	rs76901230	C	T	0.156746	1008
11	rs10502168	C	A	0.107143	1008
11	rs2012801	A	G	0.281746	1008
11	rs2362213	C	T	0.544643	1008
11	rs117768977	G	A	0.154762	1008
11	rs3018457	C	A	0.0595238	1008
11	rs151012650	G	A	0.0446429	1008
11	rs7947910	G	A	0.247024	1008
11	rs2574828	T	C	0.0595238	1008
11	rs58993351	C	T	0.0664683	1008
11	rs11214508	G	A	0.247024	1008
11	rs2016905	C	T	0.0694444	1008
11	rs10588285	T	C	0.195437	1008
11	rs3018458	C	A	0.21131	1008
11	rs11214509	G	A	0.014881	1008
11	rs1436106	G	A	0.584325	1008
11	rs12788026	A	T	0.247024	1008
11	rs76331187	A	G	0.141865	1008
11	rs17509332	C	T	0.124008	1008
11	rs7932647	G	A	0.247024	1008
11	rs1245120	T	C	0.584325	1008
11	rs12226411	G	A	0.0208333	1008
11	rs1245119	C	G	0.584325	1008
11	rs1245118	C	T	0.582341	1008
11	rs4937993	A	G	0.248016	1008
11	rs2437692	A	T	0.585317	1008
11	rs73570726	G	C	0.0615079	1008
11	rs948246	C	A	0.0694444	1008
11	rs73570728	G	A	0.0625	1008
11	rs7112548	C	T	0.248016	1008
11	rs948247	G	C	0.0714286	1008
11	rs10891510	T	G	0.248016	1008
11	rs1261878	T	G	0.894841	1008
11	rs1245139	T	C	0.582341	1008
11	rs1245138	C	A	0.583333	1008
11	rs11214511	A	G	0.25	1008
11	rs11214512	G	C	0.25496	1008
11	rs17114972	G	A	0.262897	1008
11	rs10891511	A	G	0.25496	1008
11	rs10891512	A	G	0.25496	1008
11	rs17114979	T	C	0.262897	1008
11	rs1245136	C	G	0.0694444	1008
11	rs1245135	T	C	0.993056	1008
11	rs1245134	T	C	0.0694444	1008
11	rs75850040	C	T	0.134921	1008
11	rs1245133	A	G	0.589286	1008
11	rs190846949	G	C	0.0168651	1008
11	rs10891513	A	G	0.25496	1008
11	rs1245132	A	G	0.0694444	1008
11	rs17114989	T	C	0.0634921	1008
11	rs7112370	A	G	0.25496	1008
11	rs4936262	G	A	0.0694444	1008
11	rs1245131	G	A	0.590278	1008
11	rs76919913	T	G	0.0267857	1008
11	rs150739283	G	T	0.0198413	1008
11	rs1245130	G	T	0.891865	1008
11	rs10891514	C	T	0.255952	1008
11	rs55859223	T	G	0.25496	1008
11	rs17115004	C	T	0.0634921	1008
11	rs1268913	A	G	0.891865	1008
11	rs10891515	G	A	0.252976	1008
11	rs10891516	A	G	0.252976	1008
11	rs10891517	T	C	0.252976	1008
11	rs10502169	A	G	0.252976	1008
11	rs11214514	T	C	0.252976	1008
11	rs76406876	T	G	0.128968	1008
11	rs10891518	C	T	0.239087	1008
11	rs1369814	C	A	0.128968	1008
11	rs1245129	T	C	0.587302	1008
11	rs1245128	C	T	0.0694444	1008
11	rs4366519	C	T	0.252976	1008
11	rs117844202	T	C	0.0267857	1008
11	rs12286728	G	C	0.160714	1008
11	rs9651679	A	G	0.252976	1008
11	rs117502277	C	G	0.0128968	1008
11	rs75794878	G	T	0.262897	1008
11	rs11214518	A	G	0.252976	1008
11	rs80254943	C	A	0.128968	1008
11	rs1261876	C	T	0.0674603	1008
11	rs1245126	C	T	0.0992063	1008
11	rs79919860	A	G	0.128968	1008
11	rs28463004	A	G	0.250992	1008
11	rs76058268	C	A	0.031746	1008
11	rs4936263	G	A	0.240079	1008
11	rs117763161	G	A	0.0505952	1008
11	rs17595156	G	A	0.128968	1008
11	rs11214520	C	G	0.252976	1008
11	rs1940704	A	G	0.353175	1008
11	rs1940705	T	C	0.482143	1008
11	rs1245125	A	C	0.482143	1008
11	rs56155282	C	T	0.250992	1008
11	rs1245124	A	T	0.0992063	1008
11	rs1261875	A	G	0.0992063	1008
11	rs117126469	C	T	0.0248016	1008
11	rs1245123	T	A	0.0992063	1008
11	rs1245122	A	G	0.0992063	1008
11	rs1245121	C	A	0.482143	1008
11	rs78133861	T	C	0.128968	1008
11	rs78187572	A	G	0.031746	1008
11	rs2846915	A	T	0.0992063	1008
11	rs2846916	T	C	0.482143	1008
11	rs75797378	T	G	0.128968	1008
11	rs7939805	C	A	0.0992063	1008
11	rs17510563	A	G	0.128968	1008
11	rs80293576	T	G	0.0297619	1008
11	rs11214523	G	A	0.250992	1008
11	rs80327551	T	C	0.114087	1008
11	rs12272966	C	T	0.467262	1008
11	rs77983511	T	A	0.030754	1008
11	rs7131082	A	G	0.100198	1008
11	rs2885455	G	A	0.250992	1008
11	rs2885456	A	T	0.253968	1008
11	rs4595575	G	T	0.352183	1008
11	rs11214524	A	G	0.250992	1008
11	rs11607865	C	A	0.206349	1008
11	rs4937995	A	G	0.35119	1008
11	rs4936265	C	T	0.353175	1008
11	rs4937996	G	A	0.0694444	1008
11	rs11214525	G	A	0.0704365	1008
11	rs11214526	G	A	0.0694444	1008
11	rs7120505	A	G	0.872024	1008
11	rs7121317	G	A	0.356151	1008
11	rs73570745	G	A	0.0625	1008
11	rs10502170	A	G	0.356151	1008
11	rs12274201	G	A	0.353175	1008
11	rs56970820	C	T	0.250992	1008
11	rs4143165	G	A	0.356151	1008
11	rs7129539	C	T	0.0694444	1008
11	rs75264054	T	A	0.0327381	1008
11	rs7102903	C	T	0.353175	1008
11	rs79778663	T	G	0.0327381	1008
11	rs2043603	G	A	0.355159	1008
11	rs10789937	C	T	0.515873	1008
11	rs116304249	C	T	0.0625	1008
11	rs981555	C	T	0.872024	1008
11	rs2043602	C	T	0.509921	1008
11	rs11214529	T	G	0.256944	1008
11	rs11214530	A	G	0.0684524	1008
11	rs12224124	T	C	0.257937	1008
11	rs12222643	G	A	0.257937	1008
11	rs11214531	G	A	0.259921	1008
11	rs4936266	G	A	0.0694444	1008
11	rs11214532	C	T	0.257937	1008
11	rs11214533	T	C	0.321429	1008
11	rs73570752	A	G	0.0625	1008
11	rs12286372	T	C	0.102183	1008
11	rs7111410	C	T	0.164683	1008
11	rs35107553	C	T	0.335317	1008
11	rs6589360	A	T	0.417659	1008
11	rs1436104	C	T	0.873016	1008
11	rs7941908	G	T	0.102183	1008
11	rs6589361	T	C	0.423611	1008
11	rs111282629	C	T	0.0327381	1008
11	rs4937998	G	T	0.873016	1008
11	rs753926	A	G	0.102183	1008
11	rs74679371	A	G	0.0327381	1008
11	rs1369813	C	T	0.0694444	1008
11	rs6589362	T	C	0.102183	1008
11	rs6589363	A	G	0.873016	1008
11	rs138287584	G	T	0.0109127	1008
11	rs7943611	T	C	0.873016	1008
11	rs112426035	A	G	0.102183	1008
11	rs1436103	C	A	0.873016	1008
11	rs75343099	T	G	0.0555556	1008
11	rs4936267	C	T	0.871032	1008
11	rs73570764	C	A	0.0634921	1008
11	rs17115088	C	A	0.0694444	1008
11	rs2196456	G	A	0.873016	1008
11	rs112008188	T	C	0.0327381	1008
11	rs58021667	G	A	0.0634921	1008
11	rs4648322	T	C	0.875	1008
11	rs117438594	T	C	0.0654762	1008
11	rs4938000	T	C	0.615079	1008
11	rs2117912	C	T	0.875	1008
11	rs77153794	A	G	0.0327381	1008
11	rs17115093	G	A	0.0634921	1008
11	rs11214535	T	C	0.462302	1008
11	rs117697657	C	T	0.0327381	1008
11	rs74480274	G	A	0.0327381	1008
11	rs117432962	C	T	0.0238095	1008
11	rs17115096	A	G	0.0684524	1008
11	rs4938001	G	A	0.0684524	1008
11	rs9667149	G	C	0.0634921	1008
11	rs72993590	C	T	0.0376984	1008
11	rs77624651	A	G	0.0267857	1008
11	rs77821431	G	A	0.0178571	1008
11	rs76672027	A	G	0.0734127	1008
11	rs11214538	A	G	0.516865	1008
11	rs7928046	A	G	0.174603	1008
11	rs1943620	G	A	0.465278	1008
11	rs1807939	T	C	0.738095	1008
11	rs58582652	T	G	0.0426587	1008
11	rs7110080	C	T	0.0724206	1008
11	rs150708993	T	A	0.0218254	1008
11	rs4938002	G	A	0.0724206	1008
11	rs973461	T	C	0.490079	1008
11	rs140907327	G	C	0.014881	1008
11	rs17115109	G	A	0.246032	1008
11	rs2574824	G	T	0.416667	1008
11	rs117279587	G	T	0.0228175	1008
11	rs2574823	G	C	0.738095	1008
11	rs17115117	G	A	0.0724206	1008
11	rs17115119	G	A	0.0724206	1008
11	rs2574822	G	A	0.710317	1008
11	rs17115124	C	T	0.0724206	1008
11	rs11607273	G	A	0.0615079	1008
11	rs2850302	C	T	0.416667	1008
11	rs45467002	A	G	0.0724206	1008
11	rs2226849	T	C	0.173611	1008
11	rs45602736	G	T	0.246032	1008
11	rs965560	G	A	0.416667	1008
11	rs1836796	T	G	0.738095	1008
11	rs1836795	T	G	0.0724206	1008
11	rs1836794	C	G	0.0724206	1008
11	rs76559417	C	T	0.0347222	1008
11	rs1975259	G	C	0.416667	1008
11	rs1821693	A	G	0.736111	1008
11	rs12574998	T	C	0.195437	1008
11	rs1545086	C	T	0.736111	1008
11	rs1943619	A	G	0.416667	1008
11	rs17115178	C	T	0.0734127	1008
11	rs17115184	T	C	0.247024	1008
11	rs2552513	C	T	0.380952	1008
11	rs7122359	T	G	0.318452	1008
11	rs45439094	C	T	0.195437	1008
11	rs686050	C	G	0.490079	1008
11	rs2241449	G	T	0.0724206	1008
11	rs686934	T	C	0.735119	1008
11	rs77044918	C	T	0.246032	1008
11	rs75637745	G	A	0.0724206	1008
11	rs662912	A	G	0.738095	1008
11	rs677642	G	C	0.415675	1008
11	rs3781876	G	A	0.166667	1008
11	rs2850303	G	A	0.722222	1008
11	rs143036582	A	G	0.0128968	1008
11	rs17115202	G	A	0.18254	1008
11	rs146671016	A	G	0.0208333	1008
11	rs595278	G	A	0.72123	1008
11	rs609708	T	C	0.72123	1008
11	rs11606354	G	A	0.0992063	1008
11	rs79625788	T	C	0.215278	1008
11	rs623617	G	A	0.380952	1008
11	rs4938003	G	C	0.0644841	1008
11	rs142968816	C	T	0.115079	1008
11	rs112733311	T	C	0.383929	1008
11	rs9736945	G	A	0.329365	1008
11	rs118000040	T	G	0.0267857	1008
11	rs17115204	C	T	0.181548	1008
11	rs2241450	C	T	0.181548	1008
11	rs584427	T	G	0.731151	1008
11	rs4646982	T	G	0.344246	1008
11	rs75811017	A	T	0.0337302	1008
11	rs117485712	C	T	0.0128968	1008
11	rs646558	C	A	0.249008	1008
11	rs12279261	A	G	0.0684524	1008
11	rs17597344	G	A	0.0238095	1008
11	rs11214546	G	T	0.0803571	1008
11	rs652285	G	A	0.135913	1008
11	rs2288157	C	T	0.0267857	1008
11	rs11214547	G	A	0.384921	1008
11	rs649568	G	A	0.170635	1008
11	rs12785741	G	C	0.0972222	1008
11	rs11214550	T	C	0.506944	1008
11	rs17597455	G	A	0.0168651	1008
11	rs12271908	C	T	0.168651	1008
11	rs675646	T	G	0.16369	1008
11	rs587761	A	C	0.839286	1008
11	rs586903	C	A	0.839286	1008
11	rs2303377	T	C	0.564484	1008
11	rs2303378	G	A	0.0962302	1008
11	rs884110	A	C	0.506944	1008
11	rs144186126	G	T	0.0178571	1008
11	rs645965	T	C	0.162698	1008
11	rs649862	T	C	0.162698	1008
11	rs72995533	A	G	0.389881	1008
11	rs7929707	C	T	0.169643	1008
11	rs635596	G	A	0.838294	1008
11	rs620291	C	G	0.837302	1008
11	rs57908147	C	A	0.0168651	1008
11	rs591042	A	G	0.573413	1008
11	rs589760	G	C	0.757937	1008
11	rs11214551	C	G	0.16369	1008
11	rs7130671	C	T	0.215278	1008
11	rs12222469	C	A	0.395833	1008
11	rs45602031	C	T	0.0595238	1008
11	rs12794326	C	T	0.297619	1008
11	rs3781878	G	A	0.100198	1008
11	rs619265	G	A	0.167659	1008
11	rs622699	A	G	0.170635	1008
11	rs187996693	G	A	0.0505952	1008
11	rs3781881	T	G	0.611111	1008
11	rs61902544	T	C	0.391865	1008
11	rs117394443	C	T	0.0287698	1008
11	rs10891524	G	A	0.308532	1008
11	rs625087	C	T	0.200397	1008
11	rs17115275	T	C	0.126984	1008
11	rs605843	T	C	0.306548	1008
11	rs2186798	C	G	0.280754	1008
11	rs78599561	T	A	0.296627	1008
11	rs2288158	T	G	0.299603	1008
11	rs2298703	G	A	0.109127	1008
11	rs1006826	T	C	0.110119	1008
11	rs17598303	C	T	0.0922619	1008
11	rs77625024	T	C	0.0426587	1008
11	rs674246	T	C	0.310516	1008
11	rs74349964	A	G	0.014881	1008
11	rs11214561	C	T	0.00396825	1008
11	rs11214563	G	T	0.0873016	1008
11	rs2552516	G	A	0.819444	1008
11	rs2156485	C	T	0.423611	1008
11	rs618114	A	G	0.10119	1008
11	rs654298	G	T	0.10119	1008
11	rs635903	T	C	0.0962302	1008
11	rs75175317	C	T	0.0257937	1008
11	rs668204	T	C	0.920635	1008
11	rs45516297	A	C	0.0128968	1008
11	rs667800	C	A	0.0952381	1008
11	rs600964	G	T	0.0823413	1008
11	rs3741075	A	G	0.015873	1008
11	rs45517632	A	G	0.0128968	1008
11	rs10891526	T	C	0.0863095	1008
11	rs614681	C	T	0.0982143	1008
11	rs61903971	A	C	0.00892857	1008
11	rs10891527	C	T	0.0763889	1008
11	rs593217	C	T	0.0992063	1008
11	rs592739	T	G	0.0992063	1008
11	rs688011	G	A	0.0853175	1008
11	rs185398311	C	T	0.0119048	1008
11	rs71475102	C	G	0.0763889	1008
11	rs592903	A	G	0.100198	1008
11	rs17513907	G	A	0.0128968	1008
11	rs78088225	T	G	0.0128968	1008
11	rs17115310	C	G	0.0128968	1008
11	rs61903972	G	C	0.00892857	1008
11	rs641748	T	C	0.100198	1008
11	rs628041	T	C	0.501984	1008
11	rs56159811	C	T	0.0744048	1008
11	rs10891528	T	C	0.350198	1008
11	rs10891529	G	T	0.104167	1008
11	rs3897583	C	T	0.414683	1008
11	rs12281876	G	A	0.30754	1008
11	rs12281944	G	A	0.322421	1008
11	rs117004354	G	A	0.0615079	1008
11	rs7106370	T	C	0.328373	1008
11	rs76732781	G	A	0.0615079	1008
11	rs59691290	T	C	0.0615079	1008
11	rs12801450	C	A	0.463294	1008
11	rs10891530	A	G	0.327381	1008
11	rs7103866	G	A	0.327381	1008
11	rs10789939	T	C	0.325397	1008
11	rs75663997	C	G	0.0615079	1008
11	rs7928309	T	C	0.325397	1008
11	rs3885072	C	G	0.47123	1008
11	rs4379877	G	A	0.0763889	1008
11	rs6589368	C	T	0.463294	1008
11	rs7129381	G	A	0.0763889	1008
11	rs7929301	C	T	0.0615079	1008
11	rs10047489	C	A	0.325397	1008
11	rs4127469	A	G	0.463294	1008
11	rs10047406	G	A	0.325397	1008
11	rs7928346	T	C	0.0763889	1008
11	rs12791974	C	T	0.0763889	1008
11	rs1943623	T	C	0.47123	1008
11	rs11214570	T	C	0.0763889	1008
11	rs61428601	G	C	0.0615079	1008
11	rs75343922	C	T	0.0615079	1008
11	rs4648321	T	C	0.137897	1008
11	rs4648325	C	T	0.463294	1008
11	rs4648324	C	T	0.325397	1008
11	rs10789941	G	A	0.325397	1008
11	rs7118188	C	T	0.47123	1008
11	rs4545595	G	T	0.463294	1008
11	rs4517559	C	T	0.458333	1008
11	rs11603181	T	G	0.0763889	1008
11	rs11603187	T	G	0.0714286	1008
11	rs4503577	G	A	0.394841	1008
11	rs76103629	G	A	0.014881	1008
11	rs2236709	G	A	0.473214	1008
11	rs7130072	C	T	0.328373	1008
11	rs73572791	A	G	0.0615079	1008
11	rs7927508	G	A	0.459325	1008
11	rs2156486	T	G	0.0694444	1008
11	rs10891532	C	T	0.0694444	1008
11	rs75350083	G	A	0.0198413	1008
11	rs10891533	G	A	0.332341	1008
11	rs6589369	C	T	0.401786	1008
11	rs7942392	C	T	0.0605159	1008
11	rs10891534	G	A	0.332341	1008
11	rs1893699	G	T	0.463294	1008
11	rs6589371	C	T	0.0615079	1008
11	rs2000808	C	G	0.463294	1008
11	rs7947310	C	G	0.0615079	1008
11	rs7950569	C	T	0.463294	1008
11	rs723078	C	G	0.0615079	1008
11	rs723077	A	C	0.401786	1008
11	rs723079	T	G	0.0119048	1008
11	rs948178	A	G	0.573413	1008
11	rs869549	A	G	0.404762	1008
11	rs146056471	G	A	0.015873	1008
11	rs75590462	C	T	0.0347222	1008
11	rs635358	T	A	0.559524	1008
11	rs45627831	C	G	0.0664683	1008
11	rs10502172	C	T	0.0525794	1008
11	rs12225351	C	T	0.482143	1008
11	rs7928978	A	G	0.47619	1008
11	rs2303380	G	A	0.534722	1008
11	rs10891535	C	G	0.0525794	1008
11	rs2187346	C	A	0.475198	1008
11	rs4936269	G	C	0.926587	1008
11	rs10502173	C	A	0.482143	1008
11	rs948177	T	A	0.369048	1008
11	rs11214577	C	T	0.0535714	1008
11	rs948176	A	G	0.482143	1008
11	rs1893695	A	C	0.0535714	1008
11	rs1893696	G	A	0.536706	1008
11	rs7109196	A	C	0.47619	1008
11	rs2155462	A	C	0.0535714	1008
11	rs1943622	T	C	0.47619	1008
11	rs144346656	C	T	0.0168651	1008
11	rs7114433	C	T	0.535714	1008
11	rs11214579	C	A	0.535714	1008
11	rs12282356	A	G	0.535714	1008
11	rs60373142	G	A	0.435516	1008
11	rs10891536	C	G	0.0535714	1008
11	rs2288159	G	T	0.481151	1008
11	rs10891537	T	G	0.0535714	1008
11	rs4938007	A	G	0.475198	1008
11	rs6589372	T	C	0.475198	1008
11	rs7928201	C	G	0.475198	1008
11	rs11214580	T	C	0.435516	1008
11	rs147887292	C	T	0.0218254	1008
11	rs117966334	G	A	0.0327381	1008
11	rs4987094	G	A	0.435516	1008
11	rs3781884	A	G	0.436508	1008
11	rs11214582	C	T	0.0525794	1008
11	rs118057268	G	A	0.0337302	1008
11	rs10891538	C	T	0.0525794	1008
11	rs11214583	A	G	0.0525794	1008
11	rs6589373	C	G	0.482143	1008
11	rs11493880	C	T	0.0525794	1008
11	rs7931066	G	A	0.475198	1008
11	rs145057991	T	A	0.183532	1008
11	rs11214585	G	C	0.0525794	1008
11	rs12292113	T	A	0.482143	1008
11	rs12293753	T	C	0.482143	1008
11	rs7939992	T	C	0.0525794	1008
11	rs2276070	C	T	0.469246	1008
11	rs4938009	A	G	0.925595	1008
11	rs4438071	C	T	0.0595238	1008
11	rs4370966	G	A	0.0525794	1008
11	rs74574333	A	T	0.046627	1008
11	rs11214587	T	G	0.0595238	1008
11	rs7115082	C	T	0.526786	1008
11	rs12574694	T	C	0.0109127	1008
11	rs2298490	G	A	0.526786	1008
11	rs713233	G	A	0.477183	1008
11	rs719803	A	G	0.472222	1008
11	rs719802	T	C	0.510913	1008
11	rs719804	A	G	0.131944	1008
11	rs2298489	A	G	0.548611	1008
11	rs7949242	A	G	0.494048	1008
11	rs10789942	A	G	0.0625	1008
11	rs10891539	G	C	0.0535714	1008
11	rs138333675	G	A	0.0168651	1008
11	rs7130431	T	G	0.549603	1008
11	rs10891540	G	A	0.0634921	1008
11	rs1055075	T	C	0.548611	1008
11	rs1055076	C	A	0.485119	1008
11	rs12804573	G	A	0.0535714	1008
11	rs12805699	T	A	0.0535714	1008
11	rs1078	C	T	0.0615079	1008
11	rs74816891	A	G	0.0297619	1008
11	rs2155463	T	C	0.0615079	1008
11	rs2155464	T	C	0.546627	1008
11	rs2186799	G	T	0.0615079	1008
11	rs2186800	G	A	0.0535714	1008
11	rs12285457	T	C	0.485119	1008
11	rs2282511	A	C	0.548611	1008
11	rs11214589	G	A	0.0644841	1008
11	rs4938010	A	G	0.489087	1008
11	rs4938011	T	G	0.487103	1008
11	rs28712705	A	G	0.480159	1008
11	rs78182368	G	T	0.0297619	1008
11	rs754672	C	T	0.0615079	1008
11	rs3897584	G	C	0.541667	1008
11	rs4601821	A	G	0.543651	1008
11	rs11214592	A	G	0.447421	1008
11	rs4551806	T	A	0.0575397	1008
11	rs7116782	A	G	0.0634921	1008
11	rs10891541	A	G	0.479167	1008
11	rs10891542	G	T	0.478175	1008
11	rs6589375	C	A	0.540675	1008
11	rs7107223	A	T	0.0545635	1008
11	rs10891543	A	G	0.540675	1008
11	rs10891544	C	A	0.0625	1008
11	rs877137	C	T	0.0625	1008
11	rs877138	G	A	0.539683	1008
11	rs10891545	T	C	0.486111	1008
11	rs11214594	G	A	0.0654762	1008
11	rs4938012	A	G	0.551587	1008
11	rs11214595	G	T	0.0654762	1008
11	rs17600713	G	A	0.0674603	1008
11	rs34601878	G	A	0.0654762	1008
11	rs73557236	C	T	0.452381	1008
11	rs7945132	A	T	0.551587	1008
11	rs61492892	G	T	0.484127	1008
11	rs7123797	A	G	0.549603	1008
11	rs12360992	A	C	0.0664683	1008
11	rs12224538	G	A	0.484127	1008
11	rs4590907	T	G	0.484127	1008
11	rs17115439	T	C	0.553571	1008
11	rs4938013	A	C	0.554563	1008
11	rs11214596	C	G	0.0654762	1008
11	rs4938014	G	A	0.484127	1008
11	rs4938015	T	C	0.553571	1008
11	rs10891546	T	C	0.553571	1008
11	rs11214597	G	A	0.375992	1008
11	rs35023999	A	C	0.0634921	1008
11	rs34863235	C	T	0.40377	1008
11	rs11214598	T	C	0.46627	1008
11	rs7118900	G	A	0.405754	1008
11	rs75698063	C	T	0.0753968	1008
11	rs10891547	C	A	0.0625	1008
11	rs10891548	G	A	0.0625	1008
11	rs117124358	G	A	0.031746	1008
11	rs7122228	A	G	0.468254	1008
11	rs11604671	G	A	0.0625	1008
11	rs2734849	A	G	0.0625	1008
11	rs1800497	G	A	0.405754	1008
11	rs2734847	T	G	0.952381	1008
11	rs2859545	C	T	0.46627	1008
11	rs11214599	C	T	0.401786	1008
11	rs2587552	G	A	0.469246	1008
11	rs11214601	C	T	0.40377	1008
11	rs2587550	G	A	0.468254	1008
11	rs117093679	T	C	0.0208333	1008
11	rs1003641	A	G	0.469246	1008
11	rs12422191	G	A	0.0337302	1008
11	rs2511520	C	T	0.404762	1008
11	rs2859544	G	A	0.467262	1008
11	rs75249539	T	A	0.0753968	1008
11	rs2859543	T	C	0.469246	1008
11	rs2242593	T	C	0.402778	1008
11	rs11214602	C	A	0.467262	1008
11	rs10891549	T	C	0.0644841	1008
11	rs2234689	G	C	0.951389	1008
11	rs1554929	C	T	0.0634921	1008
11	rs74997775	C	A	0.179563	1008
11	rs2587543	A	G	0.467262	1008
11	rs2242592	G	A	0.467262	1008
11	rs2242591	C	T	0.40377	1008
11	rs11214603	G	A	0.0634921	1008
11	rs2734842	G	C	0.468254	1008
11	rs6278	C	A	0.40377	1008
11	rs6279	G	C	0.467262	1008
11	rs6276	C	T	0.467262	1008
11	rs2734841	A	C	0.468254	1008
11	rs1124491	G	A	0.40377	1008
11	rs1124492	C	A	0.483135	1008
11	rs1124493	T	G	0.467262	1008
11	rs1079595	A	C	0.404762	1008
11	rs1079594	A	C	0.40377	1008
11	rs6277	G	A	0.0625	1008
11	rs6275	A	G	0.47123	1008
11	rs1801028	G	C	0.0367063	1008
11	rs1076560	C	A	0.415675	1008
11	rs2511521	G	A	0.479167	1008
11	rs2283265	C	A	0.414683	1008
11	rs12363125	C	T	0.0644841	1008
11	rs2734839	C	T	0.0644841	1008
11	rs2734838	A	G	0.0644841	1008
11	rs2734837	C	T	0.0644841	1008
11	rs2440390	T	C	0.951389	1008
11	rs1107162	G	A	0.0644841	1008
11	rs2075654	C	T	0.41369	1008
11	rs1079727	T	C	0.415675	1008
11	rs2002453	T	C	0.481151	1008
11	rs78044862	A	G	0.0128968	1008
11	rs2005313	A	G	0.481151	1008
11	rs2245805	T	G	0.481151	1008
11	rs2734836	C	T	0.410714	1008
11	rs2734835	T	G	0.0644841	1008
11	rs1800498	G	A	0.0644841	1008
11	rs2234690	T	A	0.0644841	1008
11	rs2587548	G	C	0.0644841	1008
11	rs2734833	G	A	0.0644841	1008
11	rs2734832	A	G	0.0644841	1008
11	rs2734831	T	G	0.0644841	1008
11	rs554260363	G	T	0.0228175	1008
11	rs1962262	G	A	0.41369	1008
11	rs2075652	G	A	0.362103	1008
11	rs11608185	T	C	0.0644841	1008
11	rs1076563	A	C	0.0634921	1008
11	rs1076562	A	G	0.480159	1008
11	rs1116313	A	G	0.0634921	1008
11	rs1079598	A	G	0.41369	1008
11	rs1079597	C	T	0.41369	1008
11	rs1079596	C	T	0.416667	1008
11	rs1125394	T	C	0.415675	1008
11	rs1125393	C	T	0.41369	1008
11	rs2471857	C	T	0.415675	1008
11	rs12798900	G	T	0.0634921	1008
11	rs2471856	A	T	0.479167	1008
11	rs75349786	A	G	0.0704365	1008
11	rs2471855	C	G	0.414683	1008
11	rs2471854	G	C	0.415675	1008
11	rs7131627	G	A	0.0634921	1008
11	rs7131440	C	T	0.0634921	1008
11	rs7131465	A	C	0.0634921	1008
11	rs7131681	C	T	0.0634921	1008
11	rs11214605	C	T	0.0634921	1008
11	rs2471851	A	C	0.361111	1008
11	rs2471850	G	A	0.425595	1008
11	rs12800853	C	T	0.0634921	1008
11	rs11608109	G	C	0.0634921	1008
11	rs7103679	T	C	0.638889	1008
11	rs4938017	C	T	0.935516	1008
11	rs77560271	G	A	0.0347222	1008
11	rs7122246	G	A	0.0644841	1008
11	rs7350522	G	T	0.360119	1008
11	rs12364051	A	G	0.0644841	1008
11	rs60599314	C	T	0.161706	1008
11	rs4436578	C	T	0.587302	1008
11	rs12421264	G	C	0.0357143	1008
11	rs4587762	G	A	0.0644841	1008
11	rs4586205	G	T	0.425595	1008
11	rs114749741	C	T	0.014881	1008
11	rs17115583	G	A	0.405754	1008
11	rs4620755	G	A	0.400794	1008
11	rs79549222	T	G	0.160714	1008
11	rs7125415	C	T	0.385913	1008
11	rs11214607	T	G	0.355159	1008
11	rs4648318	T	C	0.583333	1008
11	rs4648319	G	A	0.349206	1008
11	rs11214608	C	T	0.0634921	1008
11	rs11214609	G	C	0.0654762	1008
11	rs12574471	C	T	0.165675	1008
11	rs17529477	G	A	0.0406746	1008
11	rs17601612	G	C	0.0297619	1008
11	rs4245146	T	C	0.813492	1008
11	rs4245147	C	T	0.8125	1008
11	rs4936270	T	C	0.842262	1008
11	rs4936271	T	C	0.8125	1008
11	rs80215768	G	A	0.155754	1008
11	rs4936272	T	C	0.8125	1008
11	rs4274224	G	A	0.8125	1008
11	rs76581995	C	A	0.155754	1008
11	rs77195172	C	T	0.0694444	1008
11	rs4245148	T	C	0.842262	1008
11	rs78303686	T	C	0.0882937	1008
11	rs55697087	G	C	0.294643	1008
11	rs4460839	C	T	0.842262	1008
11	rs142615934	G	A	0.143849	1008
11	rs72999670	C	G	0.264881	1008
11	rs12805897	G	A	0.00595238	1008
11	rs117411835	G	A	0.0585317	1008
11	rs4581480	C	T	0.843254	1008
11	rs144851051	C	T	0.15377	1008
11	rs73557283	C	G	0.0694444	1008
11	rs77541954	T	A	0.131944	1008
11	rs7122454	G	C	0.394841	1008
11	rs80014933	T	C	0.154762	1008
11	rs7948028	A	C	0.0277778	1008
11	rs10891550	G	C	0.395833	1008
11	rs74751335	G	C	0.154762	1008
11	rs77264605	A	G	0.154762	1008
11	rs76499333	G	A	0.154762	1008
11	rs7131056	A	C	0.578373	1008
11	rs11214611	A	G	0.396825	1008
11	rs4936274	A	G	0.864087	1008
11	rs4648317	G	A	0.396825	1008
11	rs10891551	G	A	0.396825	1008
11	rs74355206	G	A	0.176587	1008
11	rs4322431	T	A	0.265873	1008
11	rs7117915	G	A	0.389881	1008
11	rs10891552	A	T	0.384921	1008
11	rs4337071	C	T	0.0277778	1008
11	rs4630328	G	A	0.0277778	1008
11	rs72999677	G	C	0.265873	1008
11	rs11214613	A	G	0.863095	1008
11	rs11214614	C	T	0.265873	1008
11	rs4350392	C	A	0.389881	1008
11	rs11601054	G	A	0.0277778	1008
11	rs12225915	C	T	0.0178571	1008
11	rs61902787	C	A	0.0277778	1008
11	rs75824731	A	G	0.179563	1008
11	rs10891553	T	A	0.863095	1008
11	rs77655590	A	C	0.179563	1008
11	rs12421616	C	T	0.383929	1008
11	rs73557296	T	C	0.179563	1008
11	rs4245149	G	A	0.389881	1008
11	rs60253148	T	G	0.179563	1008
11	rs7102650	T	C	0.179563	1008
11	rs55887984	G	A	0.384921	1008
11	rs75924850	A	G	0.169643	1008
11	rs117720003	C	G	0.177579	1008
11	rs182184633	T	C	0.0218254	1008
11	rs4938019	T	C	0.388889	1008
11	rs10891554	A	C	0.863095	1008
11	rs61902807	T	C	0.0277778	1008
11	rs10789943	G	A	0.386905	1008
11	rs10789944	C	A	0.387897	1008
11	rs79872790	G	A	0.175595	1008
11	rs79092434	G	A	0.176587	1008
11	rs1799978	T	C	0.177579	1008
11	rs12364283	A	G	0.00396825	1008
11	rs77268850	C	G	0.177579	1008
11	rs56118276	G	A	0.269841	1008
11	rs7110440	C	A	0.0277778	1008
11	rs35277073	C	G	0.0277778	1008
11	rs118143085	G	A	0.015873	1008
11	rs141940805	C	T	0.0218254	1008
11	rs4483623	T	C	0.00992063	1008
11	rs10891556	G	T	0.451389	1008
11	rs78363643	A	G	0.0654762	1008
11	rs4424703	T	C	0.928571	1008
11	rs11214618	A	G	0.451389	1008
11	rs76105936	G	A	0.0654762	1008
11	rs7121986	T	C	0.972222	1008
11	rs6589377	G	A	0.972222	1008
11	rs12421112	G	A	0.0654762	1008
11	rs115444593	C	T	0.177579	1008
11	rs72999691	G	A	0.270833	1008
11	rs7929453	C	T	0.972222	1008
11	rs139193369	G	A	0.177579	1008
11	rs148652575	C	T	0.177579	1008
11	rs10891561	T	G	0.450397	1008
11	rs79314174	A	G	0.0426587	1008
11	rs12282404	T	C	0.0714286	1008
11	rs4482060	T	A	0.794643	1008
11	rs4938020	C	T	0.272817	1008
11	rs77648771	C	T	0.177579	1008
11	rs11214620	C	T	0.449405	1008
11	rs11214621	C	T	0.450397	1008
11	rs10891562	C	G	0.449405	1008
11	rs4421776	G	A	0.274802	1008
11	rs191219418	A	C	0.00892857	1008
11	rs150207488	G	T	0.00892857	1008
11	rs10891563	T	C	0.449405	1008
11	rs11214622	T	C	0.274802	1008
11	rs4611239	C	T	0.274802	1008
11	rs4245150	G	T	0.972222	1008
11	rs17602038	T	C	0.0277778	1008
11	rs4938021	C	T	0.972222	1008
11	rs4936275	C	T	0.972222	1008
11	rs4936276	G	C	0.972222	1008
11	rs12099143	C	T	0.274802	1008
11	rs11214626	C	T	0.274802	1008
11	rs12576181	C	T	0.177579	1008
11	rs10736466	C	T	0.697421	1008
11	rs4938022	G	A	0.274802	1008
11	rs76876049	G	T	0.0803571	1008
11	rs12292637	T	C	0.0714286	1008
11	rs57622799	C	T	0.0634921	1008
11	rs79248385	T	C	0.0664683	1008
11	rs12099213	C	A	0.0337302	1008
11	rs7947342	A	G	0.449405	1008
11	rs7934294	T	A	0.0714286	1008
11	rs12574578	A	T	0.177579	1008
11	rs139407785	C	T	0.27381	1008
11	rs10736467	T	C	0.698413	1008
11	rs61902811	G	A	0.0277778	1008
11	rs76720909	T	C	0.177579	1008
11	rs7942219	T	C	0.449405	1008
11	rs7124087	T	A	0.655754	1008
11	rs7934649	C	T	0.972222	1008
11	rs17602285	A	T	0.00198413	1008
11	rs11214627	C	T	0.27381	1008
11	rs11214628	G	A	0.0714286	1008
11	rs78978060	A	G	0.0634921	1008
11	rs10891564	G	A	0.451389	1008
11	rs6589379	G	T	0.972222	1008
11	rs11214629	C	T	0.451389	1008
11	rs4938023	T	G	0.972222	1008
11	rs117634635	G	A	0.00992063	1008
11	rs75400360	T	C	0.0634921	1008
11	rs79830408	G	C	0.0634921	1008
11	rs4503578	T	C	0.275794	1008
11	rs4254099	C	T	0.00396825	1008
11	rs7111031	C	A	0.972222	1008
11	rs11214630	C	G	0.27381	1008
11	rs73001610	T	C	0.27381	1008
11	rs4938024	G	A	0.27381	1008
11	rs535041742	T	G	0.0625	1008
11	rs6589380	G	A	0.821429	1008
11	rs6589381	C	A	0.0992063	1008
11	rs11214632	T	C	0.381944	1008
11	rs6589382	A	C	0.821429	1008
11	rs79476585	T	C	0.178571	1008
11	rs12361003	C	A	0.271825	1008
11	rs4245151	T	A	0.821429	1008
11	rs7949802	C	T	0.0992063	1008
11	rs12576653	A	G	0.178571	1008
11	rs11214633	G	A	0.380952	1008
11	rs4938025	T	C	0.318452	1008
11	rs4479021	G	A	0.0992063	1008
11	rs12418281	C	T	0.00297619	1008
11	rs10891565	G	C	0.404762	1008
11	rs11214635	G	A	0.40377	1008
11	rs7479729	G	A	0.40377	1008
11	rs7107293	G	A	0.0992063	1008
11	rs4447205	C	T	0.40377	1008
11	rs77906631	A	G	0.0178571	1008
11	rs1984739	C	G	0.318452	1008
11	rs77645071	T	C	0.178571	1008
11	rs75829139	G	A	0.0267857	1008
11	rs4245152	T	C	0.821429	1008
11	rs4534613	A	C	0.0992063	1008
11	rs80189357	A	T	0.0625	1008
11	rs35738585	T	G	0.0992063	1008
11	rs34216353	C	T	0.0992063	1008
11	rs12361261	C	T	0.271825	1008
11	rs77531519	C	T	0.178571	1008
11	rs4466875	C	T	0.271825	1008
11	rs7131411	A	G	0.31746	1008
11	rs4429089	A	G	0.821429	1008
11	rs149579888	G	A	0.0218254	1008
11	rs4245153	G	A	0.821429	1008
11	rs4245154	A	G	0.0992063	1008
11	rs10789945	C	T	0.404762	1008
11	rs4938026	C	T	0.380952	1008
11	rs2002229	C	G	0.404762	1008
11	rs140792630	G	A	0.0406746	1008
11	rs2002228	A	G	0.40377	1008
11	rs4548655	A	T	0.40377	1008
11	rs73559496	A	G	0.0763889	1008
11	rs78929471	C	T	0.133929	1008
11	rs2511513	G	A	0.377976	1008
11	rs2514218	C	T	0.030754	1008
11	rs7123062	C	A	0.180556	1008
11	rs142994308	G	A	0.0208333	1008
11	rs12420205	C	T	0.967262	1008
11	rs188779986	C	T	0.0198413	1008
11	rs142620595	G	A	0.357143	1008
11	rs2514217	G	C	0.362103	1008
11	rs142732944	C	T	0.326389	1008
11	rs2514214	A	G	0.371032	1008
11	rs76314567	C	A	0.0198413	1008
11	rs2514225	A	G	0.371032	1008
11	rs2511515	G	T	0.371032	1008
11	rs2514224	C	T	0.371032	1008
11	rs10891566	A	G	0.359127	1008
11	rs10891567	A	G	0.359127	1008
11	rs2514223	T	C	0.373016	1008
11	rs2511516	G	A	0.729167	1008
11	rs2514222	G	A	0.371032	1008
11	rs2514221	C	T	0.371032	1008
11	rs2514220	C	T	0.371032	1008
11	rs10891568	C	T	0.359127	1008
11	rs7112715	G	A	0.269841	1008
11	rs2511517	G	A	0.362103	1008
11	rs7116732	C	T	0.260913	1008
11	rs2514227	T	C	0.738095	1008
11	rs2514226	T	C	0.728175	1008
11	rs2511519	G	T	0.728175	1008
11	rs183058722	T	C	0.0119048	1008
11	rs11214645	G	A	0.251984	1008
11	rs11214647	A	C	0.251984	1008
11	rs74327381	G	A	0.00992063	1008
11	rs76355313	G	A	0.00992063	1008
11	rs114940082	C	T	0.00992063	1008
11	rs11214650	T	C	0.251984	1008
11	rs11214651	C	T	0.251984	1008
11	rs2514229	G	A	0.724206	1008
11	rs7942123	G	A	0.265873	1008
11	rs17115673	A	G	0.255952	1008
11	rs11214654	G	A	0.255952	1008
11	rs77412938	C	T	0.00992063	1008
11	rs11823610	T	C	0.255952	1008
11	rs11825869	A	G	0.265873	1008
11	rs4309187	A	C	0.958333	1008
11	rs10891570	A	G	0.583333	1008
11	rs11214657	C	T	0.00992063	1008
11	rs4938027	G	A	0.674603	1008
11	rs10789947	C	A	0.667659	1008
11	rs4636708	G	A	0.677579	1008
11	rs4435036	T	C	0.677579	1008
11	rs7115090	A	C	0.673611	1008
11	rs7937641	G	A	0.66369	1008
11	rs11214661	C	T	0.00992063	1008
11	rs7937477	A	T	0.684524	1008
11	rs79330444	T	C	0.0734127	1008
11	rs12287992	A	G	0.275794	1008
11	rs12222458	C	T	0.93254	1008
11	rs146399550	C	T	0.0218254	1008
11	rs10736468	C	G	0.931548	1008
11	rs10736469	G	A	0.941468	1008
11	rs10736470	G	A	0.945437	1008
11	rs12576506	T	C	0.260913	1008
11	rs10891571	A	G	0.285714	1008
11	rs75937529	T	A	0.00992063	1008
11	rs79763557	C	A	0.00992063	1008
11	rs10750025	C	T	0.952381	1008
11	rs7952106	G	T	0.94246	1008
11	rs73001688	A	G	0.047619	1008
11	rs7927693	G	A	0.930556	1008
11	rs75896421	T	C	0.00992063	1008
11	rs4344526	T	C	0.931548	1008
11	rs77780366	G	C	0.0178571	1008
11	rs10789948	T	A	0.929563	1008
11	rs4373974	T	G	0.244048	1008
11	rs4936277	A	G	0.281746	1008
11	rs7101854	T	A	0.00892857	1008
11	rs73553108	T	C	0.00892857	1008
11	rs11214664	G	A	0.47619	1008
11	rs11214665	A	C	0.451389	1008
11	rs73553116	G	C	0.00892857	1008
11	rs7125215	A	C	0.472222	1008
11	rs78141154	C	A	0.00793651	1008
11	rs7125588	A	G	0.277778	1008
11	rs75268435	T	C	0.0277778	1008
11	rs4130345	A	G	0.229167	1008
11	rs117090175	A	G	0.0257937	1008
11	rs4531502	G	A	0.448413	1008
11	rs12791990	T	C	0.170635	1008
11	rs61902850	C	A	0.00198413	1008
11	rs7933981	G	A	0.279762	1008
11	rs61687445	C	A	0.27877	1008
11	rs11823775	A	C	0.449405	1008
11	rs4520623	C	G	0.449405	1008
11	rs115990434	G	A	0.0238095	1008
11	rs7123697	G	T	0.435516	1008
11	rs77414181	G	A	0.00793651	1008
11	rs76540458	A	G	0.00892857	1008
11	rs7101666	C	T	0.287698	1008
11	rs7102458	G	A	0.287698	1008
11	rs12418225	C	T	0.0327381	1008
11	rs6589386	C	T	0.27877	1008
11	rs7126382	T	C	0.287698	1008
11	rs73004016	T	C	0.00198413	1008
11	rs78320324	C	T	0.0535714	1008
11	rs7933602	A	G	0.435516	1008
11	rs7936719	C	T	0.287698	1008
11	rs4936278	G	C	0.27877	1008
11	rs73563012	G	A	0.00892857	1008
11	rs4075412	T	A	0.00892857	1008
11	rs7928017	C	A	0.27877	1008
11	rs78605981	G	C	0.230159	1008
11	rs115769016	G	A	0.0238095	1008
11	rs4318016	C	T	0.00892857	1008
11	rs59472562	A	G	0.0238095	1008
11	rs4319541	C	T	0.227183	1008
11	rs4319542	C	G	0.279762	1008
11	rs4132966	C	A	0.030754	1008
11	rs7940164	G	T	0.707341	1008
11	rs2068795	T	A	0.178571	1008
11	rs61064111	A	G	0.105159	1008
11	rs12365214	T	C	0.272817	1008
11	rs116936821	A	G	0.115079	1008
11	rs12798830	T	C	0.372024	1008
11	rs12576834	G	A	0.180556	1008
11	rs10789950	C	T	0.699405	1008
11	rs7928223	A	G	0.14881	1008
11	rs117613910	A	G	0.205357	1008
11	rs76991401	T	C	0.0595238	1008
11	rs10750026	T	C	0.520833	1008
11	rs147643747	T	C	0.0555556	1008
11	rs4245155	T	C	0.519841	1008
11	rs191976630	C	T	0.031746	1008
11	rs4488232	C	T	0.145833	1008
11	rs77523219	C	T	0.202381	1008
11	rs11214672	G	A	0.146825	1008
11	rs11214673	C	T	0.147817	1008
11	rs59774972	C	A	0.184524	1008
11	rs10891573	C	T	0.147817	1008
11	rs118154449	G	A	0.0744048	1008
11	rs3923973	T	C	0.152778	1008
11	rs7109874	T	C	0.150794	1008
11	rs11214674	C	T	0.375992	1008
11	rs12272205	C	T	0.150794	1008
11	rs3924141	G	A	0.555556	1008
11	rs7128800	C	T	0.149802	1008
11	rs78072402	A	T	0.121032	1008
11	rs7941273	T	C	0.150794	1008
11	rs2014920	G	T	0.15377	1008
11	rs12278439	T	C	0.150794	1008
11	rs12280220	T	C	0.15377	1008
11	rs1344188	G	A	0.199405	1008
11	rs58363123	T	A	0.0248016	1008
11	rs955755	C	T	0.150794	1008
11	rs12788951	C	T	0.375	1008
11	rs61902855	A	C	0.15377	1008
11	rs61902856	C	T	0.15377	1008
11	rs73004036	T	C	0.00198413	1008
11	rs7126925	T	C	0.150794	1008
11	rs1509517	T	A	0.0257937	1008
11	rs74325263	T	C	0.180556	1008
11	rs148612694	G	A	0.0257937	1008
11	rs7123334	C	A	0.443452	1008
11	rs1396807	T	C	0.289683	1008
11	rs11214677	C	T	0.556548	1008
11	rs1039832	A	G	0.149802	1008
11	rs1039833	G	A	0.149802	1008
11	rs187621039	C	T	0.199405	1008
11	rs55817538	C	T	0.149802	1008
11	rs117090750	A	G	0.0763889	1008
11	rs58257470	C	T	0.149802	1008
11	rs56369127	A	G	0.149802	1008
11	rs57567248	G	A	0.0605159	1008
11	rs11606797	C	G	0.265873	1008
11	rs12278351	A	G	0.266865	1008
11	rs10789953	G	C	0.266865	1008
11	rs77668790	G	A	0.147817	1008
11	rs117092777	T	G	0.00992063	1008
11	rs7107799	A	G	0.90873	1008
11	rs12281062	T	C	0.270833	1008
11	rs12806316	A	C	0.376984	1008
11	rs75513200	G	A	0.201389	1008
11	rs117536808	G	A	0.00992063	1008
11	rs60060065	G	A	0.00992063	1008
11	rs12221767	C	A	0.200397	1008
11	rs2076782	A	G	0.268849	1008
11	rs4502018	A	G	0.266865	1008
11	rs72645448	T	C	0.0426587	1008
11	rs7131623	G	A	0.266865	1008
11	rs11214680	C	T	0.200397	1008
11	rs2886189	G	A	0.638889	1008
11	rs139801427	G	A	0.0128968	1008
11	rs79190149	G	A	0.0575397	1008
11	rs1878737	A	G	0.202381	1008
11	rs925268	A	G	0.635913	1008
11	rs3914059	C	T	0.633929	1008
11	rs4471464	A	G	0.635913	1008
11	rs138232898	G	A	0.0376984	1008
11	rs2136446	A	G	0.635913	1008
11	rs1509513	A	G	0.632937	1008
11	rs1509514	G	A	0.632937	1008
11	rs1509515	G	C	0.632937	1008
11	rs75601171	G	A	0.269841	1008
11	rs10891576	C	T	0.905754	1008
11	rs2016102	G	A	0.904762	1008
11	rs1022084	A	G	0.632937	1008
11	rs12577253	T	C	0.259921	1008
11	rs79026631	G	A	0.263889	1008
11	rs117598252	G	A	0.113095	1008
11	rs10789954	T	G	0.897817	1008
11	rs78015293	A	G	0.00496032	1008
11	rs78744398	C	T	0.110119	1008
11	rs77172267	C	T	0.25	1008
11	rs17092533	C	G	0.25496	1008
11	rs7927147	A	C	0.644841	1008
11	rs7927264	C	T	0.0386905	1008
11	rs11214684	T	C	0.526786	1008
11	rs76062169	T	A	0.116071	1008
11	rs4938029	C	T	0.259921	1008
11	rs7118687	T	C	0.377976	1008
11	rs12576957	C	G	0.332341	1008
11	rs141758400	T	C	0.138889	1008
11	rs141087434	T	G	0.0128968	1008
11	rs10789955	G	A	0.637897	1008
11	rs182793382	G	A	0.0287698	1008
11	rs10891577	C	T	0.252976	1008
11	rs12291314	G	A	0.260913	1008
11	rs190303791	C	T	0.0267857	1008
11	rs876378	C	A	0.260913	1008
11	rs2010896	T	C	0.637897	1008
11	rs10891578	A	T	0.252976	1008
11	rs140522378	T	C	0.0347222	1008
11	rs144874579	G	C	0.0347222	1008
11	rs7124218	A	G	0.0456349	1008
11	rs7110265	T	C	0.637897	1008
11	rs7110543	T	G	0.381944	1008
11	rs34234382	C	T	0.252976	1008
11	rs79813689	C	A	0.12004	1008
11	rs7950011	A	G	0.637897	1008
11	rs7102991	G	A	0.89881	1008
11	rs12422196	C	G	0.0446429	1008
11	rs12419423	A	T	0.0456349	1008
11	rs7941342	G	A	0.252976	1008
11	rs142553525	G	A	0.252976	1008
11	rs74939839	C	T	0.260913	1008
11	rs7940745	C	T	0.637897	1008
11	rs11214690	T	C	0.337302	1008
11	rs10891583	A	G	0.382937	1008
11	rs10789956	G	A	0.89881	1008
11	rs11214692	A	G	0.250992	1008
11	rs56778124	T	C	0.125	1008
11	rs12421282	A	T	0.383929	1008
11	rs3934007	A	G	0.637897	1008
11	rs12420806	T	C	0.391865	1008
11	rs1818394	T	C	0.89881	1008
11	rs10160656	C	G	0.634921	1008
11	rs12802646	G	A	0.25	1008
11	rs4938032	A	C	0.365079	1008
11	rs4938033	G	T	0.75	1008
11	rs148509555	A	G	0.00992063	1008
11	rs148834875	C	A	0.0198413	1008
11	rs17115802	C	T	0.337302	1008
11	rs17532674	T	G	0.366071	1008
11	rs4938034	C	A	0.382937	1008
11	rs56237946	C	T	0.102183	1008
11	rs17532814	C	T	0.102183	1008
11	rs7933647	C	T	0.365079	1008
11	rs7933657	C	A	0.102183	1008
11	rs11214695	G	A	0.338294	1008
11	rs7116612	G	A	0.384921	1008
11	rs7925033	T	C	0.364087	1008
11	rs74834015	G	A	0.138889	1008
11	rs1533053	C	G	0.749008	1008
11	rs118117444	C	T	0.0496032	1008
11	rs963802	T	C	0.363095	1008
11	rs7946187	C	G	0.363095	1008
11	rs11214696	C	T	0.363095	1008
11	rs12801310	C	T	0.047619	1008
11	rs10891585	G	A	0.363095	1008
11	rs7925762	C	T	0.363095	1008
11	rs6589391	C	T	0.381944	1008
11	rs11214700	G	C	0.366071	1008
11	rs4938035	T	G	0.104167	1008
11	rs11214703	G	A	0.338294	1008
11	rs7110736	A	G	0.748016	1008
11	rs7110738	A	G	0.748016	1008
11	rs11601435	T	C	0.104167	1008
11	rs11607591	G	A	0.104167	1008
11	rs7114195	A	C	0.748016	1008
11	rs12421871	C	T	0.0426587	1008
11	rs11214704	C	T	0.261905	1008
11	rs11214705	C	A	0.367063	1008
11	rs11214706	C	A	0.365079	1008
11	rs11214708	T	A	0.367063	1008
11	rs11604602	A	G	0.262897	1008
11	rs45553435	G	A	0.0436508	1008
11	rs11601037	G	A	0.486111	1008
11	rs4936279	C	A	0.486111	1008
11	rs45503699	C	A	0.261905	1008
11	rs12577672	C	T	0.111111	1008
11	rs12421759	C	T	0.0436508	1008
11	rs1567391	C	A	0.749008	1008
11	rs10891587	T	G	0.262897	1008
11	rs73568808	C	T	0.261905	1008
11	rs4936280	T	C	0.749008	1008
11	rs3802856	T	C	0.749008	1008
11	rs3802855	C	A	0.0853175	1008
11	rs3802854	C	T	0.261905	1008
11	rs1848702	C	G	0.262897	1008
11	rs138012175	G	A	0.0208333	1008
11	rs7930871	A	C	0.4375	1008
11	rs111627504	C	T	0.262897	1008
11	rs2089653	G	C	0.262897	1008
11	rs2089652	A	G	0.262897	1008
11	rs2063302	T	C	0.436508	1008
11	rs4553400	A	G	0.262897	1008
11	rs3902836	A	C	0.262897	1008
11	rs7121672	G	A	0.0436508	1008
11	rs117036808	C	T	0.0853175	1008
11	rs7926267	A	G	0.746032	1008
11	rs75648944	G	T	0.0297619	1008
11	rs3898218	T	A	0.0426587	1008
11	rs3907855	G	A	0.265873	1008
11	rs4132911	G	A	0.0426587	1008
11	rs1155104	G	A	0.436508	1008
11	rs7933980	C	T	0.0426587	1008
11	rs7934498	G	A	0.0426587	1008
11	rs4938037	G	A	0.0426587	1008
11	rs10891588	C	T	0.375992	1008
11	rs34561261	G	A	0.0426587	1008
11	rs6589393	C	T	0.436508	1008
11	rs10891589	C	A	0.333333	1008
11	rs12804910	C	T	0.0426587	1008
11	rs34526618	G	A	0.0426587	1008
11	rs35698252	G	A	0.0426587	1008
11	rs7938346	C	T	0.436508	1008
11	rs12786543	A	G	0.0426587	1008
11	rs4938038	G	A	0.0426587	1008
11	rs4938039	T	C	0.0426587	1008
11	rs4938040	C	T	0.0426587	1008
11	rs58673363	G	A	0.0426587	1008
11	rs57792402	A	G	0.0426587	1008
11	rs12285469	C	T	0.265873	1008
11	rs56000371	G	A	0.0426587	1008
11	rs75599428	T	G	0.0426587	1008
11	rs3863293	T	C	0.308532	1008
11	rs3863294	A	G	0.266865	1008
11	rs4938041	T	C	0.0426587	1008
11	rs3851571	A	G	0.746032	1008
11	rs4936281	C	A	0.0426587	1008
11	rs4083004	A	G	0.308532	1008
11	rs4259857	C	A	0.265873	1008
11	rs4471465	T	G	0.308532	1008
11	rs139527063	G	A	0.0248016	1008
11	rs4938043	G	A	0.0426587	1008
11	rs4938044	G	A	0.0426587	1008
11	rs141328757	A	G	0.0426587	1008
11	rs76336146	G	A	0.0426587	1008
11	rs116573798	G	A	0.0426587	1008
11	rs149499720	G	A	0.0426587	1008
11	rs12791580	G	T	0.0426587	1008
11	rs12791789	G	A	0.0426587	1008
11	rs12279366	A	G	0.308532	1008
11	rs12796831	G	T	0.0426587	1008
11	rs12273259	T	C	0.308532	1008
11	rs12292722	G	A	0.265873	1008
11	rs12292878	G	A	0.265873	1008
11	rs12292853	C	T	0.30754	1008
11	rs10891590	T	C	0.746032	1008
11	rs3914060	T	C	0.308532	1008
11	rs35619137	T	C	0.0426587	1008
11	rs10891591	A	T	0.746032	1008
11	rs57539594	G	A	0.0426587	1008
11	rs17115875	C	T	0.265873	1008
11	rs61345035	C	T	0.265873	1008
11	rs11214711	A	C	0.265873	1008
11	rs4938047	G	A	0.0426587	1008
11	rs4936282	C	A	0.0426587	1008
11	rs4938048	C	T	0.0426587	1008
11	rs11195658	C	T	0.266865	1008
11	rs144301295	A	C	0.0426587	1008
11	rs34973194	A	G	0.0426587	1008
11	rs4245156	C	T	0.103175	1008
11	rs35004447	C	T	0.0426587	1008
11	rs59012614	C	T	0.030754	1008
11	rs35465460	T	A	0.0426587	1008
11	rs4938050	A	G	0.308532	1008
11	rs7932415	C	A	0.436508	1008
11	rs4938051	G	A	0.746032	1008
11	rs76363885	G	A	0.122024	1008
11	rs7114297	G	A	0.308532	1008
11	rs12577772	G	A	0.265873	1008
11	rs10750027	G	A	0.74504	1008
11	rs12419057	A	G	0.0426587	1008
11	rs12295777	C	T	0.265873	1008
11	rs73551130	C	T	0.266865	1008
11	rs12419794	A	G	0.0426587	1008
11	rs6589395	C	G	0.746032	1008
11	rs7127060	C	A	0.0426587	1008
11	rs7127678	G	A	0.0426587	1008
11	rs11214714	A	C	0.130952	1008
11	rs17115895	T	C	0.130952	1008
11	rs73551134	G	A	0.130952	1008
11	rs17115901	G	A	0.130952	1008
11	rs116998235	T	A	0.0228175	1008
11	rs149357499	G	A	0.0128968	1008
11	rs7117393	C	T	0.0426587	1008
11	rs78686569	C	T	0.136905	1008
11	rs1318296	T	C	0.133929	1008
11	rs7126671	C	G	0.75	1008
11	rs10789958	C	T	0.709325	1008
11	rs73007952	G	A	0.103175	1008
11	rs73007954	C	T	0.103175	1008
11	rs117261325	A	C	0.00297619	1008
11	rs74531076	A	T	0.136905	1008
11	rs41358051	C	T	0.136905	1008
11	rs7927569	G	T	0.435516	1008
11	rs79555404	C	T	0.136905	1008
11	rs78777053	T	A	0.136905	1008
11	rs2885987	T	G	0.136905	1008
11	rs10750028	C	T	0.75	1008
11	rs73007957	T	G	0.104167	1008
11	rs77765931	A	G	0.136905	1008
11	rs118091141	G	A	0.136905	1008
11	rs77841778	T	C	0.136905	1008
11	rs7102791	A	G	0.104167	1008
11	rs2279996	G	A	0.136905	1008
11	rs7933965	C	G	0.0426587	1008
11	rs2279995	A	G	0.136905	1008
11	rs4351850	T	A	0.75	1008
11	rs2364110	A	G	0.136905	1008
11	rs2364111	C	T	0.137897	1008
11	rs139068633	T	C	0.0128968	1008
11	rs55782301	T	G	0.138889	1008
11	rs10502176	A	G	0.136905	1008
11	rs17115915	T	C	0.132937	1008
11	rs17115918	G	A	0.136905	1008
11	rs17115920	G	A	0.132937	1008
11	rs7930141	C	A	0.823413	1008
11	rs57063004	A	C	0.12996	1008
11	rs2465651	C	T	0.251984	1008
11	rs10502175	C	T	0.134921	1008
11	rs77466658	G	A	0.134921	1008
11	rs17613359	G	T	0.135913	1008
11	rs11214716	T	G	0.436508	1008
11	rs2459977	T	A	0.957341	1008
11	rs11214717	T	C	0.332341	1008
11	rs76274106	A	G	0.134921	1008
11	rs2271261	A	T	0.135913	1008
11	rs56173047	C	T	0.135913	1008
11	rs7105512	G	T	0.103175	1008
11	rs73007975	G	A	0.135913	1008
11	rs10891592	T	C	0.435516	1008
11	rs2511052	T	C	0.251984	1008
11	rs12292532	G	A	0.133929	1008
11	rs112393775	G	A	0.134921	1008
11	rs2465649	T	C	0.956349	1008
11	rs112280294	G	A	0.134921	1008
11	rs113897599	G	A	0.135913	1008
11	rs2513591	C	T	0.957341	1008
11	rs140421231	T	G	0.0188492	1008
11	rs2513592	G	T	0.957341	1008
11	rs77900725	G	A	0.134921	1008
11	rs79643524	A	C	0.134921	1008
11	rs76605443	C	G	0.135913	1008
11	rs74484528	A	T	0.131944	1008
11	rs75407982	A	G	0.131944	1008
11	rs74839092	T	A	0.131944	1008
11	rs72645449	T	C	0.0436508	1008
11	rs79179520	A	G	0.131944	1008
11	rs2457377	T	C	0.25496	1008
11	rs12226708	C	T	0.300595	1008
11	rs2457376	T	C	0.957341	1008
11	rs12575893	A	T	0.133929	1008
11	rs2457375	C	A	0.957341	1008
11	rs76069704	C	T	0.132937	1008
11	rs190731556	A	C	0.0119048	1008
11	rs906847	T	C	0.826389	1008
11	rs151202070	A	G	0.141865	1008
11	rs2459969	G	T	0.826389	1008
11	rs2459970	T	C	0.238095	1008
11	rs2271795	T	C	0.0426587	1008
11	rs2271796	T	C	0.0337302	1008
11	rs4938052	T	C	0.0436508	1008
11	rs4430548	G	T	0.377976	1008
11	rs7124878	G	A	0.126984	1008
11	rs2459976	G	A	0.237103	1008
11	rs75480900	A	C	0.140873	1008
11	rs142065894	A	G	0.0218254	1008
11	rs1467057	G	C	0.237103	1008
11	rs6589396	A	T	0.444444	1008
11	rs17614161	C	T	0.0863095	1008
11	rs75980984	T	C	0.141865	1008
11	rs7105485	A	G	0.125	1008
11	rs34017209	G	A	0.0436508	1008
11	rs7129831	T	G	0.435516	1008
11	rs2465648	G	T	0.249008	1008
11	rs11822222	T	C	0.434524	1008
11	rs2459975	A	G	0.683532	1008
11	rs117189169	G	A	0.126984	1008
11	rs2459974	C	T	0.824405	1008
11	rs17542254	A	G	0.142857	1008
11	rs2513572	A	G	0.824405	1008
11	rs10891596	C	A	0.435516	1008
11	rs35524849	A	G	0.173611	1008
11	rs12797623	G	A	0.031746	1008
11	rs17115975	T	C	0.139881	1008
11	rs2513585	C	T	0.24504	1008
11	rs906846	A	C	0.580357	1008
11	rs1713676	A	G	0.420635	1008
11	rs74337724	G	A	0.140873	1008
11	rs145984166	G	C	0.0218254	1008
11	rs139802881	G	A	0.00992063	1008
11	rs1713675	A	G	0.582341	1008
11	rs2513586	T	C	0.875	1008
11	rs17796421	A	G	0.142857	1008
11	rs60016141	G	A	0.126984	1008
11	rs79275906	G	A	0.142857	1008
11	rs1621515	A	G	0.417659	1008
11	rs11214725	T	C	0.125992	1008
11	rs79632263	T	C	0.0664683	1008
11	rs11214727	A	T	0.3125	1008
11	rs2428022	C	T	0.875	1008
11	rs1713672	C	T	0.418651	1008
11	rs77693242	G	C	0.142857	1008
11	rs144789148	A	G	0.00198413	1008
11	rs58115485	T	C	0.124008	1008
11	rs80164990	G	T	0.311508	1008
11	rs73552937	T	C	0.3125	1008
11	rs12421592	C	T	0.3125	1008
11	rs17115996	C	G	0.142857	1008
11	rs11214730	T	G	0.313492	1008
11	rs2465650	A	G	0.874008	1008
11	rs141134527	G	A	0.031746	1008
11	rs45480291	T	C	0.142857	1008
11	rs12416854	C	G	0.3125	1008
11	rs140282271	G	C	0.00198413	1008
11	rs117125699	T	C	0.0267857	1008
11	rs2285392	G	A	0.142857	1008
11	rs74516960	T	C	0.0109127	1008
11	rs147499211	C	T	0.142857	1008
11	rs10750030	C	T	0.874008	1008
11	rs76211911	G	A	0.142857	1008
11	rs7951021	G	C	0.417659	1008
11	rs1633547	C	T	0.143849	1008
11	rs9630198	C	T	0.3125	1008
11	rs2428020	G	C	0.874008	1008
11	rs7116233	G	A	0.142857	1008
11	rs1713671	G	A	0.416667	1008
11	rs11214731	A	G	0.313492	1008
11	rs45595543	T	C	0.142857	1008
11	rs1034582	T	C	0.420635	1008
11	rs1016955	C	T	0.416667	1008
11	rs1713670	G	A	0.416667	1008
11	rs2428019	C	A	0.143849	1008
11	rs2465647	C	T	0.874008	1008
11	rs11606284	T	C	0.123016	1008
11	rs2513575	C	T	0.876984	1008
11	rs138520718	G	A	0.0525794	1008
11	rs79186081	C	A	0.142857	1008
11	rs6589397	T	C	0.421627	1008
11	rs77641750	T	C	0.142857	1008
11	rs12286592	G	A	0.311508	1008
11	rs75249816	T	C	0.142857	1008
11	rs2023642	C	A	0.456349	1008
11	rs59459108	C	T	0.00595238	1008
11	rs3758989	C	A	0.3125	1008
11	rs2519200	A	G	0.455357	1008
11	rs4365086	G	C	0.3125	1008
11	rs74507276	C	T	0.142857	1008
11	rs17723728	T	C	0.143849	1008
11	rs12421567	T	C	0.311508	1008
11	rs4320980	G	A	0.875	1008
11	rs9667440	C	T	0.141865	1008
11	rs7113526	G	T	0.311508	1008
11	rs2513566	A	G	0.875992	1008
11	rs2428018	C	T	0.878968	1008
11	rs79493319	C	T	0.141865	1008
11	rs61907861	G	A	0.424603	1008
11	rs10891598	C	T	0.424603	1008
11	rs12222411	C	T	0.0257937	1008
11	rs7111825	C	T	0.56746	1008
11	rs10891599	G	A	0.424603	1008
11	rs4938053	G	A	0.424603	1008
11	rs138096456	C	T	0.141865	1008
11	rs17802314	C	T	0.141865	1008
11	rs12416876	G	A	0.310516	1008
11	rs17116057	G	C	0.311508	1008
11	rs45447199	G	A	0.141865	1008
11	rs74535269	G	T	0.0396825	1008
11	rs11214736	T	G	0.311508	1008
11	rs2428015	T	C	0.878968	1008
11	rs10789965	G	A	0.424603	1008
11	rs2513579	G	A	0.56746	1008
11	rs6589398	G	A	0.424603	1008
11	rs79893157	C	T	0.141865	1008
11	rs12418634	C	A	0.309524	1008
11	rs7110680	C	G	0.425595	1008
11	rs7104752	T	C	0.253968	1008
11	rs2428012	T	A	0.878968	1008
11	rs3802852	C	A	0.142857	1008
11	rs2513577	G	T	0.142857	1008
11	rs7112957	T	C	0.121032	1008
11	rs4936283	C	G	0.424603	1008
11	rs115507604	C	T	0.00992063	1008
11	rs11214737	C	T	0.308532	1008
11	rs11560843	C	T	0.0198413	1008
11	rs7122325	T	C	0.425595	1008
11	rs79176357	G	T	0.141865	1008
11	rs147990565	A	G	0.0347222	1008
11	rs77843918	T	C	0.141865	1008
11	rs17802617	A	T	0.142857	1008
11	rs11214739	C	G	0.425595	1008
11	rs11214740	G	A	0.425595	1008
11	rs11214741	C	G	0.425595	1008
11	rs34701486	C	T	0.031746	1008
11	rs7938454	T	C	0.425595	1008
11	rs75816722	C	T	0.141865	1008
11	rs77803855	T	C	0.141865	1008
11	rs190201338	T	A	0.00992063	1008
11	rs12421635	C	T	0.277778	1008
11	rs10891600	G	A	0.424603	1008
11	rs61907871	G	C	0.142857	1008
11	rs116314472	C	T	0.141865	1008
11	rs2428008	C	A	0.878968	1008
11	rs17802653	G	A	0.121032	1008
11	rs12575186	T	C	0.311508	1008
11	rs35144767	A	G	0.142857	1008
11	rs7126080	G	A	0.425595	1008
11	rs111691619	C	T	0.310516	1008
11	rs78346388	C	A	0.141865	1008
11	rs150808894	G	A	0.0188492	1008
11	rs56879587	G	A	0.121032	1008
11	rs116711768	G	C	0.141865	1008
11	rs17802676	C	T	0.141865	1008
11	rs11214745	T	C	0.425595	1008
11	rs552435053	C	T	0.00992063	1008
11	rs2513587	A	G	0.142857	1008
11	rs74571546	C	T	0.141865	1008
11	rs2428024	T	C	0.878968	1008
11	rs75132682	C	T	0.141865	1008
11	rs2428021	C	G	0.878968	1008
11	rs2051675	G	T	0.424603	1008
11	rs59625643	A	T	0.145833	1008
11	rs189936318	G	A	0.077381	1008
11	rs144902766	C	T	0.141865	1008
11	rs12417827	C	A	0.310516	1008
11	rs74766967	T	G	0.0347222	1008
11	rs36022874	T	C	0.142857	1008
11	rs2513569	T	C	0.121032	1008
11	rs116842426	G	A	0.141865	1008
11	rs11214750	A	T	0.310516	1008
11	rs2513570	T	C	0.574405	1008
11	rs12420194	G	A	0.310516	1008
11	rs45587435	C	T	0.141865	1008
11	rs116983665	C	T	0.077381	1008
11	rs74374515	C	T	0.0585317	1008
11	rs11600930	A	G	0.142857	1008
11	rs12574597	A	G	0.3125	1008
11	rs77981412	C	G	0.0128968	1008
11	rs2510564	T	C	0.576389	1008
11	rs137897212	T	G	0.00396825	1008
11	rs12289874	C	A	0.631944	1008
11	rs4435037	C	T	0.175595	1008
11	rs75910704	G	C	0.140873	1008
11	rs75457439	C	T	0.140873	1008
11	rs11214755	C	T	0.311508	1008
11	rs149117769	G	A	0.0505952	1008
11	rs869451	C	T	0.62996	1008
11	rs12295684	G	C	0.176587	1008
11	rs7118121	G	C	0.311508	1008
11	rs76696784	T	G	0.141865	1008
11	rs78124388	T	C	0.140873	1008
11	rs1008868	G	T	0.176587	1008
11	rs2097078	G	A	0.118056	1008
11	rs12416969	C	T	0.311508	1008
11	rs2513571	T	C	0.749008	1008
11	rs7111589	T	C	0.141865	1008
11	rs2008008	C	T	0.62996	1008
11	rs7937295	T	G	0.141865	1008
11	rs78440249	C	A	0.141865	1008
11	rs76073660	C	A	0.141865	1008
11	rs11214758	A	C	0.748016	1008
11	rs114771585	T	G	0.031746	1008
11	rs2510562	C	T	0.117063	1008
11	rs79988481	C	T	0.146825	1008
11	rs117239707	G	A	0.146825	1008
11	rs61907884	T	C	0.62996	1008
11	rs113432963	G	C	0.310516	1008
11	rs139272105	C	T	0.285714	1008
11	rs12417191	C	T	0.3125	1008
11	rs12794818	C	T	0.169643	1008
11	rs75175798	C	T	0.146825	1008
11	rs78417016	T	C	0.146825	1008
11	rs10891605	G	A	0.117063	1008
11	rs12577754	C	T	0.169643	1008
11	rs6589400	A	C	0.149802	1008
11	rs10160482	A	G	0.3125	1008
11	rs12276717	T	C	0.3125	1008
11	rs2011249	G	A	0.169643	1008
11	rs7945619	G	A	0.147817	1008
11	rs1176758	G	A	0.749008	1008
11	rs12574465	G	A	0.3125	1008
11	rs34117109	A	C	0.632937	1008
11	rs17116096	T	C	0.3125	1008
11	rs3891484	A	G	0.170635	1008
11	rs10789970	C	T	0.633929	1008
11	rs11214763	G	A	0.107143	1008
11	rs3758987	T	C	0.171627	1008
11	rs79427400	G	A	0.150794	1008
11	rs10502180	T	G	0.3125	1008
11	rs10891606	G	C	0.483135	1008
11	rs7943259	G	A	0.0863095	1008
11	rs11214766	A	T	0.169643	1008
11	rs7943925	A	G	0.484127	1008
11	rs35125461	G	A	0.185516	1008
11	rs77820844	A	G	0.137897	1008
11	rs4938056	C	T	0.62004	1008
11	rs144591423	A	T	0.0763889	1008
11	rs12421126	T	C	0.295635	1008
11	rs4938057	T	A	0.177579	1008
11	rs1176756	G	A	0.177579	1008
11	rs4938058	A	G	0.177579	1008
11	rs7103572	C	T	0.177579	1008
11	rs12271442	T	A	0.178571	1008
11	rs11214769	A	G	0.177579	1008
11	rs111554680	G	A	0.294643	1008
11	rs12273321	T	A	0.177579	1008
11	rs35201864	C	A	0.0496032	1008
11	rs4020502	G	C	0.177579	1008
11	rs117517757	C	A	0.127976	1008
11	rs74399990	G	A	0.126984	1008
11	rs113145017	C	T	0.294643	1008
11	rs111473828	C	T	0.294643	1008
11	rs77700897	C	T	0.0763889	1008
11	rs12417527	C	G	0.294643	1008
11	rs116948893	G	T	0.0763889	1008
11	rs12270070	G	C	0.178571	1008
11	rs11214772	C	T	0.0952381	1008
11	rs72997471	G	T	0.0952381	1008
11	rs1176746	A	G	0.71627	1008
11	rs11214773	T	C	0.0198413	1008
11	rs1176744	A	C	0.179563	1008
11	rs2276306	T	C	0.0714286	1008
11	rs2276307	A	G	0.179563	1008
11	rs2276308	C	G	0.179563	1008
11	rs1176743	T	C	0.474206	1008
11	rs45438696	G	A	0.126984	1008
11	rs114375840	T	A	0.0386905	1008
11	rs77872977	C	T	0.295635	1008
11	rs11214775	G	A	0.242063	1008
11	rs3782025	G	A	0.71627	1008
11	rs72645450	A	G	0.0515873	1008
11	rs75898840	G	A	0.294643	1008
11	rs77799363	G	A	0.078373	1008
11	rs12278709	G	A	0.717262	1008
11	rs118122127	A	G	0.094246	1008
11	rs111997253	G	A	0.294643	1008
11	rs59444224	T	C	0.296627	1008
11	rs45611539	T	C	0.00198413	1008
11	rs75240464	G	A	0.125	1008
11	rs6589401	C	T	0.296627	1008
11	rs1672717	G	A	0.693452	1008
11	rs11605098	C	T	0.178571	1008
11	rs11605102	C	A	0.178571	1008
11	rs1176760	G	A	0.712302	1008
11	rs11606288	G	A	0.707341	1008
11	rs7943062	G	A	0.111111	1008
11	rs7945926	C	T	0.0892857	1008
11	rs4936285	T	C	0.190476	1008
11	rs1185027	T	A	0.673611	1008
11	rs12795805	T	C	0.183532	1008
11	rs78882869	C	T	0.295635	1008
11	rs4936286	T	C	0.191468	1008
11	rs4938059	C	T	0.191468	1008
11	rs79816668	T	C	0.294643	1008
11	rs7129190	C	A	0.68254	1008
11	rs11607692	T	C	0.0555556	1008
11	rs11214780	G	A	0.191468	1008
11	rs76213666	C	T	0.103175	1008
11	rs12291118	G	T	0.189484	1008
11	rs78955753	C	A	0.293651	1008
11	rs11214782	G	A	0.677579	1008
11	rs1177066	T	G	0.810516	1008
11	rs720396	A	G	0.625992	1008
11	rs59391854	G	A	0.315476	1008
11	rs7942029	A	G	0.425595	1008
11	rs12363499	A	G	0.114087	1008
11	rs57460893	T	G	0.310516	1008
11	rs78712249	C	T	0.0922619	1008
11	rs11214783	C	T	0.387897	1008
11	rs1150234	G	A	0.290675	1008
11	rs1123193	C	G	0.110119	1008
11	rs75181006	A	G	0.111111	1008
11	rs1150232	G	C	0.313492	1008
11	rs17116178	G	T	0.105159	1008
11	rs74783665	A	T	0.0763889	1008
11	rs1176754	G	A	0.700397	1008
11	rs137938264	G	C	0.0297619	1008
11	rs12286333	A	G	0.103175	1008
11	rs144584511	G	T	0.0694444	1008
11	rs34614384	T	G	0.396825	1008
11	rs34703448	A	G	0.396825	1008
11	rs1150230	G	A	0.496032	1008
11	rs1150229	A	G	0.518849	1008
11	rs78592616	A	T	0.236111	1008
11	rs148811088	G	T	0.030754	1008
11	rs11214786	G	A	0.0843254	1008
11	rs59212645	G	C	0.0853175	1008
11	rs117360927	T	G	0.00198413	1008
11	rs7104827	A	T	0.486111	1008
11	rs76168892	C	T	0.031746	1008
11	rs11214789	T	C	0.0853175	1008
11	rs11214790	G	T	0.0843254	1008
11	rs61905760	C	A	0.0853175	1008
11	rs1176753	G	A	0.515873	1008
11	rs10789980	A	G	0.487103	1008
11	rs1062613	T	C	0.853175	1008
11	rs190646973	G	T	0.015873	1008
11	rs33940208	C	T	0.181548	1008
11	rs1150225	A	G	0.152778	1008
11	rs1150222	G	T	0.152778	1008
11	rs11604247	C	T	0.181548	1008
11	rs34607544	G	A	0.0188492	1008
11	rs1176725	T	C	0.152778	1008
11	rs34570010	G	A	0.0188492	1008
11	rs1985242	A	T	0.646825	1008
11	rs1176722	G	A	0.152778	1008
11	rs56798091	C	A	0.178571	1008
11	rs58143450	G	A	0.178571	1008
11	rs1176720	G	C	0.152778	1008
11	rs34161959	G	T	0.0833333	1008
11	rs2276302	G	A	0.845238	1008
11	rs7930558	C	T	0.847222	1008
11	rs10891611	C	T	0.848214	1008
11	rs1176719	G	A	0.328373	1008
11	rs78218836	T	C	0.0198413	1008
11	rs73556695	A	T	0.115079	1008
11	rs3737457	G	A	0.115079	1008
11	rs35448518	T	C	0.093254	1008
11	rs909411	G	A	0.268849	1008
11	rs74353090	C	T	0.0347222	1008
11	rs11214796	C	T	0.729167	1008
11	rs1176717	C	A	0.269841	1008
11	rs3867473	G	A	0.730159	1008
11	rs1176716	T	C	0.152778	1008
11	rs1176715	G	A	0.269841	1008
11	rs1176714	A	G	0.269841	1008
11	rs948983	C	T	0.152778	1008
11	rs138466531	T	C	0.0119048	1008
11	rs10160548	G	T	0.617063	1008
11	rs2276304	C	T	0.0277778	1008
11	rs1150220	G	A	0.154762	1008
11	rs140304024	C	T	0.0208333	1008
11	rs4020469	G	A	0.556548	1008
11	rs183698487	G	A	0.0248016	1008
11	rs1176713	A	G	0.290675	1008
11	rs117835039	G	A	0.0297619	1008
11	rs1182457	G	A	0.155754	1008
11	rs75841559	C	T	0.0248016	1008
11	rs11214800	C	A	0.555556	1008
11	rs10891613	T	A	0.616071	1008
11	rs7115470	C	A	0.155754	1008
11	rs12421901	C	T	0.112103	1008
11	rs897685	C	T	0.906746	1008
11	rs930865	T	C	0.289683	1008
11	rs79704824	G	C	0.0297619	1008
11	rs112346076	C	T	0.0198413	1008
11	rs12361344	G	A	0.149802	1008
11	rs60714211	G	A	0.0962302	1008
11	rs1379170	T	C	0.619048	1008
11	rs57740015	C	T	0.105159	1008
11	rs73558569	G	C	0.117063	1008
11	rs75703160	C	T	0.105159	1008
11	rs76611779	T	C	0.0347222	1008
11	rs7930014	T	G	0.835317	1008
11	rs55835514	C	T	0.00198413	1008
11	rs1970831	G	A	0.662698	1008
11	rs7112208	T	A	0.134921	1008
11	rs7126511	A	G	0.183532	1008
11	rs79900073	A	T	0.0396825	1008
11	rs11214805	T	G	0.140873	1008
11	rs10736473	T	A	0.860119	1008
11	rs7104236	C	A	0.576389	1008
11	rs11214806	T	C	0.191468	1008
11	rs7104411	A	G	0.59127	1008
11	rs4082224	C	T	0.577381	1008
11	rs148119041	C	T	0.0287698	1008
11	rs191062427	C	T	0.0287698	1008
11	rs373227290	C	A	0.0287698	1008
11	rs73013223	T	A	0.185516	1008
11	rs73013225	A	G	0.186508	1008
11	rs117562938	G	A	0.0287698	1008
11	rs7925936	T	C	0.0426587	1008
11	rs7925943	T	C	0.0426587	1008
11	rs10891615	T	C	0.607143	1008
11	rs117304894	T	C	0.0178571	1008
11	rs77423986	A	T	0.166667	1008
11	rs73013230	A	G	0.166667	1008
11	rs7483974	G	A	0.844246	1008
11	rs182001565	G	A	0.0297619	1008
11	rs2364857	G	A	0.680556	1008
11	rs4318013	T	C	0.632937	1008
11	rs4318014	T	C	0.680556	1008
11	rs76995217	C	T	0.0297619	1008
11	rs4936287	G	T	0.844246	1008
11	rs4938064	C	T	0.677579	1008
11	rs117653795	C	T	0.0297619	1008
11	rs4938065	C	A	0.677579	1008
11	rs10789985	A	G	0.678571	1008
11	rs12576962	T	C	0.589286	1008
11	rs150407358	C	T	0.0297619	1008
11	rs117123861	G	C	0.0297619	1008
11	rs11604851	C	G	0.181548	1008
11	rs7396436	A	G	0.845238	1008
11	rs141141488	C	T	0.0238095	1008
11	rs10789986	T	C	0.630952	1008
11	rs12289199	G	A	0.21627	1008
11	rs12289200	G	A	0.0446429	1008
11	rs12289274	G	T	0.0446429	1008
11	rs7119284	T	C	0.0436508	1008
11	rs116949573	C	T	0.0297619	1008
11	rs7103325	C	T	0.0436508	1008
11	rs4938066	A	G	0.313492	1008
11	rs4938067	A	T	0.0615079	1008
11	rs3867474	G	T	0.530754	1008
11	rs11606742	G	C	0.222222	1008
11	rs3894248	G	A	0.530754	1008
11	rs11606774	G	A	0.251984	1008
11	rs3894247	T	C	0.548611	1008
11	rs3889025	C	G	0.295635	1008
11	rs17544032	C	T	0.046627	1008
11	rs11606861	T	C	0.531746	1008
11	rs4553401	C	T	0.3125	1008
11	rs117546765	C	T	0.0297619	1008
11	rs10789988	C	T	0.537698	1008
11	rs10736474	C	G	0.838294	1008
11	rs12288459	C	T	0.150794	1008
11	rs12805609	A	G	0.748016	1008
11	rs7101955	G	C	0.829365	1008
11	rs74494412	C	A	0.0297619	1008
11	rs7118530	T	C	0.315476	1008
11	rs7940335	T	A	0.887897	1008
11	rs78830115	T	C	0.0605159	1008
11	rs12221649	T	C	0.21131	1008
11	rs57662195	C	T	0.0605159	1008
11	rs10789989	T	C	0.858135	1008
11	rs56903197	G	A	0.105159	1008
11	rs2085421	A	G	0.542659	1008
11	rs59842979	A	G	0.106151	1008
11	rs4938068	G	A	0.858135	1008
11	rs76533068	C	T	0.0446429	1008
11	rs73560709	A	C	0.0297619	1008
11	rs1563533	A	G	0.858135	1008
11	rs180716308	G	A	0.00694444	1008
11	rs17626940	G	A	0.0605159	1008
11	rs2045364	T	C	0.887897	1008
11	rs2045365	G	A	0.21131	1008
```
