## Supplementary material for "Characterization of shared and ancestry-specific signals driving complex traits using multi-ancestry fine-mapping": s2_ref.bim

```
11	rs11214463	0	112893494	G	A
11	rs7941072	0	112893561	T	C
11	rs7926312	0	112893856	A	G
11	rs17114689	0	112894450	A	G
11	rs1940734	0	112895028	G	C
11	rs4351849	0	112895177	T	G
11	rs10750021	0	112896214	C	G
11	rs11214468	0	112897073	C	T
11	rs76915667	0	112897647	C	G
11	rs17114694	0	112897907	C	T
11	rs1940698	0	112898136	C	T
11	rs12287147	0	112898210	C	A
11	rs10891491	0	112898216	C	T
11	rs1940699	0	112898428	A	T
11	rs12288908	0	112898995	C	T
11	rs1892983	0	112899214	T	C
11	rs117250156	0	112899536	A	G
11	rs1892981	0	112899633	C	T
11	rs17114702	0	112899735	C	T
11	rs17114705	0	112899832	G	A
11	rs11214469	0	112900343	T	A
11	rs12365502	0	112900799	C	A
11	rs2155293	0	112901094	T	A
11	rs77808061	0	112902609	T	A
11	rs1320670	0	112902671	A	T
11	rs144608847	0	112902809	G	A
11	rs12416786	0	112903064	G	T
11	rs7945073	0	112903595	G	A
11	rs7113099	0	112904335	T	A
11	rs7127528	0	112904479	C	T
11	rs7128314	0	112905039	C	T
11	rs7128648	0	112905129	G	A
11	rs17114718	0	112905589	A	T
11	rs4480572	0	112905776	C	T
11	rs1940712	0	112906218	G	C
11	rs1940713	0	112906285	T	C
11	rs146441034	0	112906328	C	A
11	rs1940714	0	112906391	T	C
11	rs140131540	0	112906675	G	A
11	rs7935745	0	112906804	A	G
11	rs67483103	0	112907146	C	T
11	rs10502164	0	112907421	T	C
11	rs12418058	0	112908054	T	C
11	rs1940735	0	112908855	T	G
11	rs7947502	0	112909396	C	T
11	rs10891492	0	112909745	C	T
11	rs57141400	0	112909759	A	G
11	rs17591732	0	112909813	T	G
11	rs10891493	0	112909871	G	A
11	rs7948327	0	112910077	C	A
11	rs17114730	0	112910158	C	T
11	rs2155292	0	112910783	A	G
11	rs12574676	0	112910818	C	T
11	rs190866457	0	112910908	C	T
11	rs12574688	0	112910969	C	A
11	rs73004672	0	112910976	A	G
11	rs7938812	0	112911004	T	G
11	rs77032557	0	112911273	C	T
11	rs7942723	0	112911839	T	G
11	rs55677011	0	112911929	G	A
11	rs7105462	0	112912048	G	A
11	rs3802847	0	112912303	T	C
11	rs3802848	0	112912387	A	C
11	rs3802849	0	112912430	T	A
11	rs3802850	0	112912518	A	C
11	rs3802851	0	112912550	T	C
11	rs76271694	0	112912627	C	T
11	rs2186874	0	112912724	T	C
11	rs2155646	0	112912811	T	C
11	rs2155645	0	112912947	C	T
11	rs10891494	0	112913053	C	A
11	rs867328	0	112913691	T	A
11	rs12224032	0	112914680	C	G
11	rs61902817	0	112915157	A	G
11	rs11214470	0	112915628	A	G
11	rs80336196	0	112916957	T	A
11	rs79488743	0	112917027	G	C
11	rs12574893	0	112917111	C	T
11	rs12277922	0	112917378	C	T
11	rs140405665	0	112918523	A	G
11	rs10891495	0	112918941	T	C
11	rs12575544	0	112918985	G	A
11	rs10891496	0	112920921	C	T
11	rs10891497	0	112920985	A	G
11	rs12576197	0	112921071	C	T
11	rs10891498	0	112921522	A	G
11	rs59598942	0	112921810	T	C
11	rs7946527	0	112921923	A	G
11	rs7933591	0	112922132	T	G
11	rs7947116	0	112922293	C	G
11	rs7950047	0	112922447	A	G
11	rs7950359	0	112922506	G	A
11	rs61902818	0	112922734	A	G
11	rs11605535	0	112922871	C	G
11	rs7102704	0	112923466	A	T
11	rs10750023	0	112923604	A	G
11	rs12577005	0	112923802	C	A
11	rs10891499	0	112924114	G	A
11	rs76384704	0	112924311	G	A
11	rs4144893	0	112924690	G	A
11	rs77119934	0	112926119	C	T
11	rs2509377	0	112926259	T	C
11	rs2437694	0	112926312	G	C
11	rs3016630	0	112926913	G	A
11	rs2509374	0	112927109	T	C
11	rs78583196	0	112927576	G	A
11	rs2574829	0	112927957	G	C
11	rs1369817	0	112928164	G	T
11	rs2853191	0	112929357	A	C
11	rs1436107	0	112929890	G	A
11	rs76228155	0	112930837	T	C
11	rs1836799	0	112931624	C	T
11	rs1836798	0	112931625	A	G
11	rs1245100	0	112931646	C	T
11	rs1245099	0	112931893	T	A
11	rs1245098	0	112932016	T	G
11	rs17114739	0	112932059	G	A
11	rs2846911	0	112932112	G	A
11	rs2846912	0	112932115	A	G
11	rs1245097	0	112932175	T	C
11	rs1245096	0	112932219	C	T
11	rs1245095	0	112932464	G	C
11	rs1245094	0	112932573	A	G
11	rs1245093	0	112932639	G	T
11	rs1245092	0	112933540	A	G
11	rs10502165	0	112934495	T	C
11	rs1245091	0	112934756	T	G
11	rs10502166	0	112934787	A	G
11	rs1245090	0	112936329	G	A
11	rs1245089	0	112937245	G	C
11	rs117157106	0	112937566	C	T
11	rs1245102	0	112938006	C	T
11	rs11214474	0	112938014	C	T
11	rs1245101	0	112938089	G	C
11	rs78970020	0	112938119	G	A
11	rs2511762	0	112938676	A	T
11	rs1264453	0	112938783	C	A
11	rs149690681	0	112938835	G	A
11	rs12361204	0	112939531	G	C
11	rs149532923	0	112940848	A	G
11	rs2511763	0	112941058	G	C
11	rs76318343	0	112941460	C	T
11	rs2509375	0	112942022	C	G
11	rs139221225	0	112942427	G	A
11	rs75800050	0	112943222	A	G
11	rs1030814	0	112943808	A	T
11	rs1030813	0	112943810	G	T
11	rs4306316	0	112943961	A	T
11	rs76145387	0	112943964	T	A
11	rs11214475	0	112944050	C	G
11	rs9943574	0	112944821	C	A
11	rs11214476	0	112945033	T	C
11	rs745631	0	112945892	A	G
11	rs17114746	0	112946228	C	T
11	rs2003987	0	112946261	C	T
11	rs1245103	0	112946859	C	G
11	rs12222753	0	112947206	C	T
11	rs17114749	0	112947591	T	G
11	rs75617068	0	112947672	A	G
11	rs117071489	0	112948292	A	G
11	rs1465765	0	112948306	G	A
11	rs1965775	0	112948508	A	C
11	rs3943739	0	112948688	C	T
11	rs80090160	0	112949168	T	C
11	rs10502167	0	112949475	C	T
11	rs1245115	0	112949894	C	T
11	rs1261874	0	112950192	A	T
11	rs1245114	0	112950782	C	T
11	rs139524386	0	112950841	G	A
11	rs1245113	0	112951025	C	G
11	rs145654944	0	112951340	G	C
11	rs17114757	0	112951637	C	T
11	rs17114760	0	112951660	A	T
11	rs12794745	0	112951709	G	T
11	rs17114764	0	112951927	C	T
11	rs117676743	0	112952434	G	T
11	rs17114770	0	112952628	C	G
11	rs17114773	0	112952878	T	A
11	rs7951034	0	112953130	G	A
11	rs1245112	0	112953512	C	G
11	rs12417093	0	112954651	T	G
11	rs1245111	0	112956053	A	G
11	rs1245110	0	112956167	T	C
11	rs75198191	0	112956360	G	A
11	rs79386775	0	112956420	G	T
11	rs1962881	0	112956541	T	C
11	rs714233	0	112956757	G	A
11	rs56331084	0	112957783	C	A
11	rs114947942	0	112958599	T	C
11	rs76690063	0	112958651	G	A
11	rs17114786	0	112958678	T	G
11	rs7933413	0	112958905	A	G
11	rs17114790	0	112959145	T	C
11	rs79774280	0	112959219	A	T
11	rs12288106	0	112959347	T	G
11	rs12281332	0	112959581	G	A
11	rs1245109	0	112959658	G	A
11	rs146081004	0	112959967	G	A
11	rs10891500	0	112960163	T	C
11	rs1245108	0	112960387	A	G
11	rs1159620	0	112960571	G	A
11	rs142219731	0	112960708	C	T
11	rs1865732	0	112960722	T	C
11	rs11214481	0	112961129	A	G
11	rs10891501	0	112961269	T	C
11	rs74426902	0	112961451	G	A
11	rs10891502	0	112961666	T	A
11	rs11214484	0	112962999	T	C
11	rs17114801	0	112963439	A	G
11	rs10891503	0	112964139	T	C
11	rs1245107	0	112964441	C	A
11	rs12789616	0	112964648	G	A
11	rs1245106	0	112964833	G	A
11	rs11214486	0	112964869	G	C
11	rs59411144	0	112965060	G	A
11	rs2885208	0	112965156	T	C
11	rs12279124	0	112965456	A	G
11	rs1436110	0	112965769	G	A
11	rs77155023	0	112966054	A	G
11	rs17114819	0	112966340	C	A
11	rs58786875	0	112966374	G	A
11	rs57494072	0	112966379	C	T
11	rs1245105	0	112966538	C	T
11	rs112124960	0	112966541	A	G
11	rs56126914	0	112966833	G	A
11	rs17114821	0	112967822	G	A
11	rs1261873	0	112968053	A	T
11	rs1245104	0	112968632	A	G
11	rs1816537	0	112968651	A	C
11	rs7952383	0	112968657	G	A
11	rs2009978	0	112969063	A	T
11	rs6589356	0	112969085	A	T
11	rs6589357	0	112969157	A	G
11	rs10891504	0	112969258	G	T
11	rs11214487	0	112969584	G	A
11	rs7121590	0	112969997	T	A
11	rs7105464	0	112970028	A	G
11	rs7946458	0	112970333	T	C
11	rs72995935	0	112970353	C	G
11	rs6589358	0	112970401	G	T
11	rs7931461	0	112970450	A	G
11	rs7931763	0	112970490	G	A
11	rs73568761	0	112970636	C	T
11	rs75848169	0	112970869	C	A
11	rs7110066	0	112971211	C	G
11	rs11214488	0	112971545	C	T
11	rs72995940	0	112972184	A	T
11	rs9326240	0	112972565	A	G
11	rs2574830	0	112972588	A	G
11	rs7118324	0	112973014	A	G
11	rs10891505	0	112973497	A	G
11	rs10891506	0	112974083	C	G
11	rs2853192	0	112974523	T	C
11	rs12286388	0	112975115	A	G
11	rs12286447	0	112975186	A	T
11	rs11214489	0	112975934	C	T
11	rs78480215	0	112976881	C	T
11	rs17114843	0	112977024	A	G
11	rs920129	0	112977813	A	T
11	rs12788208	0	112978377	G	A
11	rs12270558	0	112978396	G	C
11	rs59168216	0	112978728	C	A
11	rs11214490	0	112979007	A	G
11	rs11214491	0	112979038	T	C
11	rs11214492	0	112979142	A	G
11	rs147072891	0	112979320	C	T
11	rs11214493	0	112979356	T	C
11	rs28488581	0	112979644	G	A
11	rs111599244	0	112979766	A	G
11	rs183627152	0	112979841	T	C
11	rs11214494	0	112980371	G	A
11	rs17114861	0	112980411	G	C
11	rs11214496	0	112980707	T	C
11	rs10891507	0	112980722	G	A
11	rs11214497	0	112980742	A	T
11	rs80350670	0	112980857	C	T
11	rs56268408	0	112981185	C	T
11	rs1811403	0	112981688	T	A
11	rs12361946	0	112981760	C	T
11	rs17114863	0	112981914	G	C
11	rs11826764	0	112981926	A	C
11	rs72995959	0	112982027	T	C
11	rs72995961	0	112982164	T	C
11	rs7107443	0	112982535	A	G
11	rs4539361	0	112983139	A	T
11	rs4492854	0	112983534	C	T
11	rs4471463	0	112983595	C	T
11	rs11214498	0	112983622	G	A
11	rs11214499	0	112983623	A	C
11	rs4547130	0	112983698	A	G
11	rs10891508	0	112983809	G	A
11	rs1245088	0	112983874	A	G
11	rs72995965	0	112983892	A	T
11	rs17114864	0	112983898	T	C
11	rs1245087	0	112984037	G	A
11	rs7950135	0	112984321	T	C
11	rs4936261	0	112985022	C	T
11	rs11214500	0	112985432	C	T
11	rs11214501	0	112985477	T	A
11	rs892954	0	112985970	A	G
11	rs1369818	0	112986192	A	G
11	rs873803	0	112986270	G	A
11	rs1245084	0	112986469	T	C
11	rs11214503	0	112986754	C	T
11	rs873804	0	112987113	T	C
11	rs2003898	0	112987381	T	C
11	rs1245083	0	112987455	G	T
11	rs1245082	0	112987874	T	C
11	rs2011487	0	112988115	C	A
11	rs2011505	0	112988236	G	A
11	rs2011507	0	112988280	G	C
11	rs1245081	0	112988635	G	A
11	rs10891509	0	112988830	T	G
11	rs1245080	0	112988900	C	T
11	rs1061	0	112989298	T	C
11	rs10750024	0	112989441	G	A
11	rs72645446	0	112989515	G	A
11	rs147527785	0	112989695	A	C
11	rs1436111	0	112989720	T	G
11	rs1436109	0	112991618	G	T
11	rs2362212	0	112991784	G	A
11	rs61902492	0	112991921	A	G
11	rs1079021	0	112992369	G	A
11	rs2005086	0	112992450	A	G
11	rs2005085	0	112992501	G	T
11	rs1369816	0	112992701	A	C
11	rs61395032	0	112992778	G	A
11	rs2853194	0	112992847	A	G
11	rs1273044	0	112993848	T	C
11	rs79917100	0	112993893	C	T
11	rs1245127	0	112994317	C	A
11	rs1261877	0	112994681	A	G
11	rs76901230	0	112994975	C	T
11	rs10502168	0	112995432	C	A
11	rs2012801	0	112996454	A	G
11	rs2362213	0	112996695	C	T
11	rs117768977	0	112996789	G	A
11	rs3018457	0	112996918	C	A
11	rs151012650	0	112996993	G	A
11	rs7947910	0	112997413	G	A
11	rs2574828	0	112997433	T	C
11	rs58993351	0	112997817	C	T
11	rs11214508	0	112998484	G	A
11	rs2016905	0	112999384	C	T
11	rs10588285	0	112999670	T	C
11	rs3018458	0	112999738	C	A
11	rs11214509	0	112999743	G	A
11	rs1436106	0	112999832	G	A
11	rs12788026	0	113000212	A	T
11	rs76331187	0	113000224	A	G
11	rs17509332	0	113000567	C	T
11	rs7932647	0	113001310	G	A
11	rs1245120	0	113001396	T	C
11	rs12226411	0	113001578	G	A
11	rs1245119	0	113001661	C	G
11	rs1245118	0	113002355	C	T
11	rs4937993	0	113004662	A	G
11	rs2437692	0	113004699	A	T
11	rs73570726	0	113004955	G	C
11	rs948246	0	113006070	C	A
11	rs73570728	0	113006135	G	A
11	rs7112548	0	113006860	C	T
11	rs948247	0	113007580	G	C
11	rs10891510	0	113008160	T	G
11	rs1261878	0	113008320	T	G
11	rs1245139	0	113008360	T	C
11	rs1245138	0	113008370	C	A
11	rs11214511	0	113008772	A	G
11	rs11214512	0	113009421	G	C
11	rs17114972	0	113009703	G	A
11	rs10891511	0	113009718	A	G
11	rs10891512	0	113009970	A	G
11	rs17114979	0	113010199	T	C
11	rs1245136	0	113010256	C	G
11	rs1245135	0	113010872	T	C
11	rs1245134	0	113011346	T	C
11	rs75850040	0	113011683	C	T
11	rs1245133	0	113011721	A	G
11	rs190846949	0	113012310	G	C
11	rs10891513	0	113012331	A	G
11	rs1245132	0	113012494	A	G
11	rs17114989	0	113013248	T	C
11	rs7112370	0	113014058	A	G
11	rs4936262	0	113014812	G	A
11	rs1245131	0	113014986	G	A
11	rs76919913	0	113015032	T	G
11	rs150739283	0	113015472	G	T
11	rs1245130	0	113015973	G	T
11	rs10891514	0	113016423	C	T
11	rs55859223	0	113016737	T	G
11	rs17115004	0	113017161	C	T
11	rs1268913	0	113017191	A	G
11	rs10891515	0	113017470	G	A
11	rs10891516	0	113017536	A	G
11	rs10891517	0	113017850	T	C
11	rs10502169	0	113018408	A	G
11	rs11214514	0	113018492	T	C
11	rs76406876	0	113018849	T	G
11	rs10891518	0	113018964	C	T
11	rs1369814	0	113019437	C	A
11	rs1245129	0	113019459	T	C
11	rs1245128	0	113019538	C	T
11	rs4366519	0	113020582	C	T
11	rs117844202	0	113021812	T	C
11	rs12286728	0	113022450	G	C
11	rs9651679	0	113023162	A	G
11	rs117502277	0	113023326	C	G
11	rs75794878	0	113023716	G	T
11	rs11214518	0	113025146	A	G
11	rs80254943	0	113025684	C	A
11	rs1261876	0	113026154	C	T
11	rs1245126	0	113026570	C	T
11	rs79919860	0	113026579	A	G
11	rs28463004	0	113026758	A	G
11	rs76058268	0	113026901	C	A
11	rs4936263	0	113027158	G	A
11	rs117763161	0	113027627	G	A
11	rs17595156	0	113027641	G	A
11	rs11214520	0	113027945	C	G
11	rs1940704	0	113028224	A	G
11	rs1940705	0	113028227	T	C
11	rs1245125	0	113028441	A	C
11	rs56155282	0	113028499	C	T
11	rs1245124	0	113029314	A	T
11	rs1261875	0	113029572	A	G
11	rs117126469	0	113029879	C	T
11	rs1245123	0	113030178	T	A
11	rs1245122	0	113030245	A	G
11	rs1245121	0	113030627	C	A
11	rs78133861	0	113030759	T	C
11	rs78187572	0	113031215	A	G
11	rs2846915	0	113031338	A	T
11	rs2846916	0	113031758	T	C
11	rs75797378	0	113032662	T	G
11	rs7939805	0	113032906	C	A
11	rs17510563	0	113033220	A	G
11	rs80293576	0	113034213	T	G
11	rs11214523	0	113034374	G	A
11	rs80327551	0	113034690	T	C
11	rs12272966	0	113034787	C	T
11	rs77983511	0	113035334	T	A
11	rs7131082	0	113036206	A	G
11	rs2885455	0	113036362	G	A
11	rs2885456	0	113036363	A	T
11	rs4595575	0	113036501	G	T
11	rs11214524	0	113036969	A	G
11	rs11607865	0	113037493	C	A
11	rs4937995	0	113037986	A	G
11	rs4936265	0	113038005	C	T
11	rs4937996	0	113038053	G	A
11	rs11214525	0	113038430	G	A
11	rs11214526	0	113038506	G	A
11	rs7120505	0	113038595	A	G
11	rs7121317	0	113038934	G	A
11	rs73570745	0	113039120	G	A
11	rs10502170	0	113040118	A	G
11	rs12274201	0	113040493	G	A
11	rs56970820	0	113040595	C	T
11	rs4143165	0	113040818	G	A
11	rs7129539	0	113040855	C	T
11	rs75264054	0	113041378	T	A
11	rs7102903	0	113041446	C	T
11	rs79778663	0	113041710	T	G
11	rs2043603	0	113042059	G	A
11	rs10789937	0	113042119	C	T
11	rs116304249	0	113042680	C	T
11	rs981555	0	113043047	C	T
11	rs2043602	0	113043726	C	T
11	rs11214529	0	113044728	T	G
11	rs11214530	0	113045684	A	G
11	rs12224124	0	113047005	T	C
11	rs12222643	0	113047146	G	A
11	rs11214531	0	113047583	G	A
11	rs4936266	0	113047896	G	A
11	rs11214532	0	113048431	C	T
11	rs11214533	0	113048466	T	C
11	rs73570752	0	113048682	A	G
11	rs12286372	0	113048894	T	C
11	rs7111410	0	113049287	C	T
11	rs35107553	0	113049801	C	T
11	rs6589360	0	113050292	A	T
11	rs1436104	0	113051042	C	T
11	rs7941908	0	113051314	G	T
11	rs6589361	0	113051547	T	C
11	rs111282629	0	113052196	C	T
11	rs4937998	0	113052567	G	T
11	rs753926	0	113052704	A	G
11	rs74679371	0	113053111	A	G
11	rs1369813	0	113053558	C	T
11	rs6589362	0	113054209	T	C
11	rs6589363	0	113054434	A	G
11	rs138287584	0	113054607	G	T
11	rs7943611	0	113054642	T	C
11	rs112426035	0	113055850	A	G
11	rs1436103	0	113056039	C	A
11	rs75343099	0	113056055	T	G
11	rs4936267	0	113056323	C	T
11	rs73570764	0	113056520	C	A
11	rs17115088	0	113056672	C	A
11	rs2196456	0	113056711	G	A
11	rs112008188	0	113056784	T	C
11	rs58021667	0	113056976	G	A
11	rs4648322	0	113057011	T	C
11	rs117438594	0	113057146	T	C
11	rs4938000	0	113060336	T	C
11	rs2117912	0	113060469	C	T
11	rs77153794	0	113060512	A	G
11	rs17115093	0	113060546	G	A
11	rs11214535	0	113061212	T	C
11	rs117697657	0	113061546	C	T
11	rs74480274	0	113061798	G	A
11	rs117432962	0	113062053	C	T
11	rs17115096	0	113062669	A	G
11	rs4938001	0	113062881	G	A
11	rs9667149	0	113063086	G	C
11	rs72993590	0	113063690	C	T
11	rs77624651	0	113063715	A	G
11	rs77821431	0	113063958	G	A
11	rs76672027	0	113064448	A	G
11	rs11214538	0	113064471	A	G
11	rs7928046	0	113065024	A	G
11	rs1943620	0	113065293	G	A
11	rs1807939	0	113065319	T	C
11	rs58582652	0	113065347	T	G
11	rs7110080	0	113066293	C	T
11	rs150708993	0	113067047	T	A
11	rs4938002	0	113067230	G	A
11	rs973461	0	113067854	T	C
11	rs140907327	0	113068051	G	C
11	rs17115109	0	113068301	G	A
11	rs2574824	0	113068639	G	T
11	rs117279587	0	113069651	G	T
11	rs2574823	0	113069713	G	C
11	rs17115117	0	113069950	G	A
11	rs17115119	0	113070283	G	A
11	rs2574822	0	113070339	G	A
11	rs17115124	0	113070674	C	T
11	rs11607273	0	113071249	G	A
11	rs2850302	0	113071498	C	T
11	rs45467002	0	113071640	A	G
11	rs2226849	0	113072174	T	C
11	rs45602736	0	113072376	G	T
11	rs965560	0	113072605	G	A
11	rs1836796	0	113073360	T	G
11	rs1836795	0	113073563	T	G
11	rs1836794	0	113073581	C	G
11	rs76559417	0	113074602	C	T
11	rs1975259	0	113076982	G	C
11	rs1821693	0	113077541	A	G
11	rs12574998	0	113078756	T	C
11	rs1545086	0	113080092	C	T
11	rs1943619	0	113080304	A	G
11	rs17115178	0	113080883	C	T
11	rs17115184	0	113081187	T	C
11	rs2552513	0	113081624	C	T
11	rs7122359	0	113082548	T	G
11	rs45439094	0	113083985	C	T
11	rs686050	0	113085244	C	G
11	rs2241449	0	113085388	G	T
11	rs686934	0	113085448	T	C
11	rs77044918	0	113087160	C	T
11	rs75637745	0	113087170	G	A
11	rs662912	0	113089249	A	G
11	rs677642	0	113090180	G	C
11	rs3781876	0	113090888	G	A
11	rs2850303	0	113091230	G	A
11	rs143036582	0	113091642	A	G
11	rs17115202	0	113093039	G	A
11	rs146671016	0	113093376	A	G
11	rs595278	0	113093709	G	A
11	rs609708	0	113094603	T	C
11	rs11606354	0	113094604	G	A
11	rs79625788	0	113094939	T	C
11	rs623617	0	113095573	G	A
11	rs4938003	0	113096138	G	C
11	rs142968816	0	113096197	C	T
11	rs112733311	0	113097269	T	C
11	rs9736945	0	113100628	G	A
11	rs118000040	0	113100960	T	G
11	rs17115204	0	113101143	C	T
11	rs2241450	0	113103259	C	T
11	rs584427	0	113103996	T	G
11	rs4646982	0	113105405	T	G
11	rs75811017	0	113105458	A	T
11	rs117485712	0	113105857	C	T
11	rs646558	0	113105907	C	A
11	rs12279261	0	113106455	A	G
11	rs17597344	0	113106464	G	A
11	rs11214546	0	113106528	G	T
11	rs652285	0	113107204	G	A
11	rs2288157	0	113107389	C	T
11	rs11214547	0	113107690	G	A
11	rs649568	0	113107739	G	A
11	rs12785741	0	113108387	G	C
11	rs11214550	0	113108753	T	C
11	rs17597455	0	113109462	G	A
11	rs12271908	0	113109836	C	T
11	rs675646	0	113110640	T	G
11	rs587761	0	113110780	A	C
11	rs586903	0	113110946	C	A
11	rs2303377	0	113111501	T	C
11	rs2303378	0	113111665	G	A
11	rs884110	0	113112073	A	C
11	rs144186126	0	113112532	G	T
11	rs645965	0	113112688	T	C
11	rs649862	0	113112689	T	C
11	rs72995533	0	113112902	A	G
11	rs7929707	0	113113288	C	T
11	rs635596	0	113113515	G	A
11	rs620291	0	113113858	C	G
11	rs57908147	0	113115659	C	A
11	rs591042	0	113115748	A	G
11	rs589760	0	113116034	G	C
11	rs11214551	0	113116042	C	G
11	rs7130671	0	113116371	C	T
11	rs12222469	0	113116827	C	A
11	rs45602031	0	113117261	C	T
11	rs12794326	0	113118856	C	T
11	rs3781878	0	113120212	G	A
11	rs619265	0	113120668	G	A
11	rs622699	0	113120678	A	G
11	rs187996693	0	113121803	G	A
11	rs3781881	0	113123078	T	G
11	rs61902544	0	113123309	T	C
11	rs117394443	0	113123993	C	T
11	rs10891524	0	113124379	G	A
11	rs625087	0	113124432	C	T
11	rs17115275	0	113124718	T	C
11	rs605843	0	113125234	T	C
11	rs2186798	0	113128061	C	G
11	rs78599561	0	113132512	T	A
11	rs2288158	0	113133676	T	G
11	rs2298703	0	113134605	G	A
11	rs1006826	0	113135006	T	C
11	rs17598303	0	113136080	C	T
11	rs77625024	0	113136716	T	C
11	rs674246	0	113141684	T	C
11	rs74349964	0	113141807	A	G
11	rs11214561	0	113142023	C	T
11	rs11214563	0	113142322	G	T
11	rs2552516	0	113143042	G	A
11	rs2156485	0	113143557	C	T
11	rs618114	0	113145073	A	G
11	rs654298	0	113145081	G	T
11	rs635903	0	113146785	T	C
11	rs75175317	0	113147018	C	T
11	rs668204	0	113149642	T	C
11	rs45516297	0	113149684	A	C
11	rs667800	0	113149690	C	A
11	rs600964	0	113150050	G	T
11	rs3741075	0	113150111	A	G
11	rs45517632	0	113150501	A	G
11	rs10891526	0	113150802	T	C
11	rs614681	0	113150804	C	T
11	rs61903971	0	113151638	A	C
11	rs10891527	0	113151790	C	T
11	rs593217	0	113153489	C	T
11	rs592739	0	113153637	T	G
11	rs688011	0	113154170	G	A
11	rs185398311	0	113154408	C	T
11	rs71475102	0	113154680	C	G
11	rs592903	0	113155794	A	G
11	rs17513907	0	113155980	G	A
11	rs78088225	0	113156683	T	G
11	rs17115310	0	113157283	C	G
11	rs61903972	0	113157518	G	C
11	rs641748	0	113157558	T	C
11	rs628041	0	113158315	T	C
11	rs56159811	0	113158709	C	T
11	rs10891528	0	113159482	T	C
11	rs10891529	0	113159770	G	T
11	rs3897583	0	113160199	C	T
11	rs12281876	0	113160332	G	A
11	rs12281944	0	113160503	G	A
11	rs117004354	0	113161082	G	A
11	rs7106370	0	113161398	T	C
11	rs76732781	0	113162062	G	A
11	rs59691290	0	113162870	T	C
11	rs12801450	0	113163267	C	A
11	rs10891530	0	113163961	A	G
11	rs7103866	0	113164768	G	A
11	rs10789939	0	113166086	T	C
11	rs75663997	0	113166350	C	G
11	rs7928309	0	113166722	T	C
11	rs3885072	0	113167420	C	G
11	rs4379877	0	113168060	G	A
11	rs6589368	0	113168918	C	T
11	rs7129381	0	113169234	G	A
11	rs7929301	0	113170713	C	T
11	rs10047489	0	113170835	C	A
11	rs4127469	0	113172782	A	G
11	rs10047406	0	113173276	G	A
11	rs7928346	0	113173929	T	C
11	rs12791974	0	113174272	C	T
11	rs1943623	0	113174339	T	C
11	rs11214570	0	113174668	T	C
11	rs61428601	0	113175032	G	C
11	rs75343922	0	113176239	C	T
11	rs4648321	0	113177526	T	C
11	rs4648325	0	113177913	C	T
11	rs4648324	0	113177960	C	T
11	rs10789941	0	113178126	G	A
11	rs7118188	0	113178597	C	T
11	rs4545595	0	113179840	G	T
11	rs4517559	0	113180202	C	T
11	rs11603181	0	113180416	T	G
11	rs11603187	0	113180509	T	G
11	rs4503577	0	113181615	G	A
11	rs76103629	0	113182215	G	A
11	rs2236709	0	113186776	G	A
11	rs7130072	0	113186879	C	T
11	rs73572791	0	113187949	A	G
11	rs7927508	0	113188197	G	A
11	rs2156486	0	113188923	T	G
11	rs10891532	0	113189237	C	T
11	rs75350083	0	113190044	G	A
11	rs10891533	0	113190282	G	A
11	rs6589369	0	113190875	C	T
11	rs7942392	0	113191428	C	T
11	rs10891534	0	113192406	G	A
11	rs1893699	0	113192524	G	T
11	rs6589371	0	113192797	C	T
11	rs2000808	0	113193062	C	G
11	rs7947310	0	113193206	C	G
11	rs7950569	0	113193601	C	T
11	rs723078	0	113193963	C	G
11	rs723077	0	113194168	A	C
11	rs723079	0	113194448	T	G
11	rs948178	0	113195595	A	G
11	rs869549	0	113195611	A	G
11	rs146056471	0	113195696	G	A
11	rs75590462	0	113196835	C	T
11	rs635358	0	113197243	T	A
11	rs45627831	0	113198685	C	G
11	rs10502172	0	113199146	C	T
11	rs12225351	0	113200003	C	T
11	rs7928978	0	113200558	A	G
11	rs2303380	0	113200709	G	A
11	rs10891535	0	113201280	C	G
11	rs2187346	0	113201841	C	A
11	rs4936269	0	113202430	G	C
11	rs10502173	0	113203023	C	A
11	rs948177	0	113204157	T	A
11	rs11214577	0	113204266	C	T
11	rs948176	0	113204481	A	G
11	rs1893695	0	113206085	A	C
11	rs1893696	0	113206275	G	A
11	rs7109196	0	113206464	A	C
11	rs2155462	0	113206799	A	C
11	rs1943622	0	113206867	T	C
11	rs144346656	0	113207180	C	T
11	rs7114433	0	113208098	C	T
11	rs11214579	0	113208186	C	A
11	rs12282356	0	113208382	A	G
11	rs60373142	0	113208533	G	A
11	rs10891536	0	113209428	C	G
11	rs2288159	0	113211329	G	T
11	rs10891537	0	113211370	T	G
11	rs4938007	0	113211813	A	G
11	rs6589372	0	113212553	T	C
11	rs7928201	0	113213069	C	G
11	rs11214580	0	113213298	T	C
11	rs147887292	0	113213978	C	T
11	rs117966334	0	113215418	G	A
11	rs4987094	0	113215923	G	A
11	rs3781884	0	113217364	A	G
11	rs11214582	0	113218050	C	T
11	rs118057268	0	113222407	G	A
11	rs10891538	0	113224017	C	T
11	rs11214583	0	113224404	A	G
11	rs6589373	0	113224916	C	G
11	rs11493880	0	113225144	C	T
11	rs7931066	0	113226206	G	A
11	rs145057991	0	113227610	T	A
11	rs11214585	0	113227723	G	C
11	rs12292113	0	113227790	T	A
11	rs12293753	0	113228501	T	C
11	rs7939992	0	113229665	T	C
11	rs2276070	0	113230600	C	T
11	rs4938009	0	113230928	A	G
11	rs4438071	0	113231614	C	T
11	rs4370966	0	113231691	G	A
11	rs74574333	0	113231966	A	T
11	rs11214587	0	113232422	T	G
11	rs7115082	0	113232703	C	T
11	rs12574694	0	113232831	T	C
11	rs2298490	0	113233059	G	A
11	rs713233	0	113234466	G	A
11	rs719803	0	113234471	A	G
11	rs719802	0	113234679	T	C
11	rs719804	0	113234775	A	G
11	rs2298489	0	113235419	A	G
11	rs7949242	0	113235864	A	G
11	rs10789942	0	113236199	A	G
11	rs10891539	0	113236492	G	C
11	rs138333675	0	113236975	G	A
11	rs7130431	0	113238223	T	G
11	rs10891540	0	113239082	G	A
11	rs1055075	0	113239512	T	C
11	rs1055076	0	113239709	C	A
11	rs12804573	0	113241726	G	A
11	rs12805699	0	113241810	T	A
11	rs1078	0	113241877	C	T
11	rs74816891	0	113242069	A	G
11	rs2155463	0	113242301	T	C
11	rs2155464	0	113242448	T	C
11	rs2186799	0	113242533	G	T
11	rs2186800	0	113242860	G	A
11	rs12285457	0	113243378	T	C
11	rs2282511	0	113244177	A	C
11	rs11214589	0	113245048	G	A
11	rs4938010	0	113245566	A	G
11	rs4938011	0	113247232	T	G
11	rs28712705	0	113247738	A	G
11	rs78182368	0	113248392	G	T
11	rs754672	0	113249136	C	T
11	rs3897584	0	113249725	G	C
11	rs4601821	0	113250346	A	G
11	rs11214592	0	113250473	A	G
11	rs4551806	0	113250540	T	A
11	rs7116782	0	113250938	A	G
11	rs10891541	0	113252147	A	G
11	rs10891542	0	113253915	G	T
11	rs6589375	0	113255111	C	A
11	rs7107223	0	113255574	A	T
11	rs10891543	0	113255895	A	G
11	rs10891544	0	113256152	C	A
11	rs877137	0	113256330	C	T
11	rs877138	0	113256508	G	A
11	rs10891545	0	113258065	T	C
11	rs11214594	0	113259332	G	A
11	rs4938012	0	113259654	A	G
11	rs11214595	0	113259658	G	T
11	rs17600713	0	113259947	G	A
11	rs34601878	0	113260898	G	A
11	rs73557236	0	113261317	C	T
11	rs7945132	0	113262473	A	T
11	rs61492892	0	113262554	G	T
11	rs7123797	0	113262571	A	G
11	rs12360992	0	113262900	A	C
11	rs12224538	0	113263198	G	A
11	rs4590907	0	113263370	T	G
11	rs17115439	0	113264272	T	C
11	rs4938013	0	113264470	A	C
11	rs11214596	0	113264511	C	G
11	rs4938014	0	113264521	G	A
11	rs4938015	0	113264644	T	C
11	rs10891546	0	113265292	T	C
11	rs11214597	0	113265999	G	A
11	rs35023999	0	113266411	A	C
11	rs34863235	0	113266679	C	T
11	rs11214598	0	113266702	T	C
11	rs7118900	0	113266821	G	A
11	rs75698063	0	113267173	C	T
11	rs10891547	0	113267218	C	A
11	rs10891548	0	113267259	G	A
11	rs117124358	0	113267291	G	A
11	rs7122228	0	113267342	A	G
11	rs11604671	0	113268059	G	A
11	rs2734849	0	113270160	A	G
11	rs1800497	0	113270828	G	A
11	rs2734847	0	113271065	T	G
11	rs2859545	0	113271340	C	T
11	rs11214599	0	113271360	C	T
11	rs2587552	0	113271773	G	A
11	rs11214601	0	113272762	C	T
11	rs2587550	0	113272925	G	A
11	rs117093679	0	113273516	T	C
11	rs1003641	0	113273636	A	G
11	rs12422191	0	113274010	G	A
11	rs2511520	0	113274771	C	T
11	rs2859544	0	113275441	G	A
11	rs75249539	0	113275565	T	A
11	rs2859543	0	113275579	T	C
11	rs2242593	0	113276265	T	C
11	rs11214602	0	113277551	C	A
11	rs10891549	0	113278447	T	C
11	rs2234689	0	113278483	G	C
11	rs1554929	0	113278764	C	T
11	rs74997775	0	113279048	C	A
11	rs2587543	0	113279119	A	G
11	rs2242592	0	113279430	G	A
11	rs2242591	0	113279921	C	T
11	rs11214603	0	113279922	G	A
11	rs2734842	0	113280274	G	C
11	rs6278	0	113280724	C	A
11	rs6279	0	113281073	G	C
11	rs6276	0	113281397	C	T
11	rs2734841	0	113281776	A	C
11	rs1124491	0	113282090	G	A
11	rs1124492	0	113282275	C	A
11	rs1124493	0	113282295	T	G
11	rs1079595	0	113282669	A	C
11	rs1079594	0	113282812	A	C
11	rs6277	0	113283459	G	A
11	rs6275	0	113283477	A	G
11	rs1801028	0	113283484	G	C
11	rs1076560	0	113283688	C	A
11	rs2511521	0	113285299	G	A
11	rs2283265	0	113285536	C	A
11	rs12363125	0	113285916	C	T
11	rs2734839	0	113286490	C	T
11	rs2734838	0	113286501	A	G
11	rs2734837	0	113286829	C	T
11	rs2440390	0	113286878	T	C
11	rs1107162	0	113289037	G	A
11	rs2075654	0	113289066	C	T
11	rs1079727	0	113289182	T	C
11	rs2002453	0	113289298	T	C
11	rs78044862	0	113289862	A	G
11	rs2005313	0	113290049	A	G
11	rs2245805	0	113290699	T	G
11	rs2734836	0	113291239	C	T
11	rs2734835	0	113291343	T	G
11	rs1800498	0	113291588	G	A
11	rs2234690	0	113291748	T	A
11	rs2587548	0	113292212	G	C
11	rs2734833	0	113292920	G	A
11	rs2734832	0	113293501	A	G
11	rs2734831	0	113293596	T	G
11	rs554260363	0	113294016	G	T
11	rs1962262	0	113294179	G	A
11	rs2075652	0	113294898	G	A
11	rs11608185	0	113294976	T	C
11	rs1076563	0	113295909	A	C
11	rs1076562	0	113296008	A	G
11	rs1116313	0	113296107	A	G
11	rs1079598	0	113296274	A	G
11	rs1079597	0	113296286	C	T
11	rs1079596	0	113296619	C	T
11	rs1125394	0	113297185	T	C
11	rs1125393	0	113297349	C	T
11	rs2471857	0	113298339	C	T
11	rs12798900	0	113298996	G	T
11	rs2471856	0	113299201	A	T
11	rs75349786	0	113299273	A	G
11	rs2471855	0	113299500	C	G
11	rs2471854	0	113299639	G	C
11	rs7131627	0	113299829	G	A
11	rs7131440	0	113299910	C	T
11	rs7131465	0	113300022	A	C
11	rs7131681	0	113300052	C	T
11	rs11214605	0	113300601	C	T
11	rs2471851	0	113301069	A	C
11	rs2471850	0	113301266	G	A
11	rs12800853	0	113302514	C	T
11	rs11608109	0	113303448	G	C
11	rs7103679	0	113303674	T	C
11	rs4938017	0	113303929	C	T
11	rs77560271	0	113304206	G	A
11	rs7122246	0	113304457	G	A
11	rs7350522	0	113305203	G	T
11	rs12364051	0	113305314	A	G
11	rs60599314	0	113306431	C	T
11	rs4436578	0	113306765	C	T
11	rs12421264	0	113306886	G	C
11	rs4587762	0	113306893	G	A
11	rs4586205	0	113307129	G	T
11	rs114749741	0	113307633	C	T
11	rs17115583	0	113308902	G	A
11	rs4620755	0	113309619	G	A
11	rs79549222	0	113310340	T	G
11	rs7125415	0	113310681	C	T
11	rs11214607	0	113312139	T	G
11	rs4648318	0	113313389	T	C
11	rs4648319	0	113314363	G	A
11	rs11214608	0	113315355	C	T
11	rs11214609	0	113316102	G	C
11	rs12574471	0	113316236	C	T
11	rs17529477	0	113317067	G	A
11	rs17601612	0	113317745	G	C
11	rs4245146	0	113317973	T	C
11	rs4245147	0	113318007	C	T
11	rs4936270	0	113318408	T	C
11	rs4936271	0	113318705	T	C
11	rs80215768	0	113318880	G	A
11	rs4936272	0	113318907	T	C
11	rs4274224	0	113319452	G	A
11	rs76581995	0	113319835	C	A
11	rs77195172	0	113320382	C	T
11	rs4245148	0	113320419	T	C
11	rs78303686	0	113320519	T	C
11	rs55697087	0	113321211	G	C
11	rs4460839	0	113321796	C	T
11	rs142615934	0	113322370	G	A
11	rs72999670	0	113323831	C	G
11	rs12805897	0	113324293	G	A
11	rs117411835	0	113324419	G	A
11	rs4581480	0	113324474	C	T
11	rs144851051	0	113325866	C	T
11	rs73557283	0	113326519	C	G
11	rs77541954	0	113327294	T	A
11	rs7122454	0	113327468	G	C
11	rs80014933	0	113328135	T	C
11	rs7948028	0	113328681	A	C
11	rs10891550	0	113328682	G	C
11	rs74751335	0	113328810	G	C
11	rs77264605	0	113328913	A	G
11	rs76499333	0	113329449	G	A
11	rs7131056	0	113329774	A	C
11	rs11214611	0	113330219	A	G
11	rs4936274	0	113330451	A	G
11	rs4648317	0	113331532	G	A
11	rs10891551	0	113332295	G	A
11	rs74355206	0	113332450	G	A
11	rs4322431	0	113332956	T	A
11	rs7117915	0	113333425	G	A
11	rs10891552	0	113333671	A	T
11	rs4337071	0	113334100	C	T
11	rs4630328	0	113334209	G	A
11	rs72999677	0	113334904	G	C
11	rs11214613	0	113335259	A	G
11	rs11214614	0	113335497	C	T
11	rs4350392	0	113335717	C	A
11	rs11601054	0	113336172	G	A
11	rs12225915	0	113336930	C	T
11	rs61902787	0	113337058	C	A
11	rs75824731	0	113337204	A	G
11	rs10891553	0	113337267	T	A
11	rs77655590	0	113337446	A	C
11	rs12421616	0	113337778	C	T
11	rs73557296	0	113337844	T	C
11	rs4245149	0	113338357	G	A
11	rs60253148	0	113338497	T	G
11	rs7102650	0	113338946	T	C
11	rs55887984	0	113339590	G	A
11	rs75924850	0	113340251	A	G
11	rs117720003	0	113340467	C	G
11	rs182184633	0	113341096	T	C
11	rs4938019	0	113341391	T	C
11	rs10891554	0	113343942	A	C
11	rs61902807	0	113344912	T	C
11	rs10789943	0	113345339	G	A
11	rs10789944	0	113345406	C	A
11	rs79872790	0	113345653	G	A
11	rs79092434	0	113345669	G	A
11	rs1799978	0	113346351	T	C
11	rs12364283	0	113346955	A	G
11	rs77268850	0	113348759	C	G
11	rs56118276	0	113349371	G	A
11	rs7110440	0	113349374	C	A
11	rs35277073	0	113350620	C	G
11	rs118143085	0	113350621	G	A
11	rs141940805	0	113351138	C	T
11	rs4483623	0	113352557	T	C
11	rs10891556	0	113352761	G	T
11	rs78363643	0	113352906	A	G
11	rs4424703	0	113353185	T	C
11	rs11214618	0	113353599	A	G
11	rs76105936	0	113355156	G	A
11	rs7121986	0	113355444	T	C
11	rs6589377	0	113355736	G	A
11	rs12421112	0	113355995	G	A
11	rs115444593	0	113356039	C	T
11	rs72999691	0	113356050	G	A
11	rs7929453	0	113356179	C	T
11	rs139193369	0	113356250	G	A
11	rs148652575	0	113356566	C	T
11	rs10891561	0	113357985	T	G
11	rs79314174	0	113358006	A	G
11	rs12282404	0	113358034	T	C
11	rs4482060	0	113358211	T	A
11	rs4938020	0	113358652	C	T
11	rs77648771	0	113359119	C	T
11	rs11214620	0	113360221	C	T
11	rs11214621	0	113360862	C	T
11	rs10891562	0	113361176	C	G
11	rs4421776	0	113361651	G	A
11	rs191219418	0	113363013	A	C
11	rs150207488	0	113363014	G	T
11	rs10891563	0	113363374	T	C
11	rs11214622	0	113363523	T	C
11	rs4611239	0	113364271	C	T
11	rs4245150	0	113364647	G	T
11	rs17602038	0	113364691	T	C
11	rs4938021	0	113364803	C	T
11	rs4936275	0	113365084	C	T
11	rs4936276	0	113365141	G	C
11	rs12099143	0	113366439	C	T
11	rs11214626	0	113367332	C	T
11	rs12576181	0	113367370	C	T
11	rs10736466	0	113367567	C	T
11	rs4938022	0	113367685	G	A
11	rs76876049	0	113367693	G	T
11	rs12292637	0	113368331	T	C
11	rs57622799	0	113368366	C	T
11	rs79248385	0	113368419	T	C
11	rs12099213	0	113368526	C	A
11	rs7947342	0	113368996	A	G
11	rs7934294	0	113369142	T	A
11	rs12574578	0	113369329	A	T
11	rs139407785	0	113369954	C	T
11	rs10736467	0	113369979	T	C
11	rs61902811	0	113370758	G	A
11	rs76720909	0	113370946	T	C
11	rs7942219	0	113371099	T	C
11	rs7124087	0	113371487	T	A
11	rs7934649	0	113372671	C	T
11	rs17602285	0	113373277	A	T
11	rs11214627	0	113373404	C	T
11	rs11214628	0	113373838	G	A
11	rs78978060	0	113373979	A	G
11	rs10891564	0	113374013	G	A
11	rs6589379	0	113374567	G	T
11	rs11214629	0	113374684	C	T
11	rs4938023	0	113374847	T	G
11	rs117634635	0	113375106	G	A
11	rs75400360	0	113375446	T	C
11	rs79830408	0	113375629	G	C
11	rs4503578	0	113375996	T	C
11	rs4254099	0	113376856	C	T
11	rs7111031	0	113377488	C	A
11	rs11214630	0	113378320	C	G
11	rs73001610	0	113378414	T	C
11	rs4938024	0	113378566	G	A
11	rs535041742	0	113378629	T	G
11	rs6589380	0	113378904	G	A
11	rs6589381	0	113378952	C	A
11	rs11214632	0	113379292	T	C
11	rs6589382	0	113379824	A	C
11	rs79476585	0	113380619	T	C
11	rs12361003	0	113380818	C	A
11	rs4245151	0	113381210	T	A
11	rs7949802	0	113381832	C	T
11	rs12576653	0	113381908	A	G
11	rs11214633	0	113382519	G	A
11	rs4938025	0	113383282	T	C
11	rs4479021	0	113383394	G	A
11	rs12418281	0	113383477	C	T
11	rs10891565	0	113383777	G	C
11	rs11214635	0	113383912	G	A
11	rs7479729	0	113384006	G	A
11	rs7107293	0	113384111	G	A
11	rs4447205	0	113384281	C	T
11	rs77906631	0	113384498	A	G
11	rs1984739	0	113384909	C	G
11	rs77645071	0	113385039	T	C
11	rs75829139	0	113385536	G	A
11	rs4245152	0	113385640	T	C
11	rs4534613	0	113386043	A	C
11	rs80189357	0	113386161	A	T
11	rs35738585	0	113386347	T	G
11	rs34216353	0	113386391	C	T
11	rs12361261	0	113386619	C	T
11	rs77531519	0	113387093	C	T
11	rs4466875	0	113387644	C	T
11	rs7131411	0	113387809	A	G
11	rs4429089	0	113387902	A	G
11	rs149579888	0	113388293	G	A
11	rs4245153	0	113388354	G	A
11	rs4245154	0	113388674	A	G
11	rs10789945	0	113388723	C	T
11	rs4938026	0	113389472	C	T
11	rs2002229	0	113389588	C	G
11	rs140792630	0	113390001	G	A
11	rs2002228	0	113390122	A	G
11	rs4548655	0	113390601	A	T
11	rs73559496	0	113391384	A	G
11	rs78929471	0	113391547	C	T
11	rs2511513	0	113392138	G	A
11	rs2514218	0	113392994	C	T
11	rs7123062	0	113393088	C	A
11	rs142994308	0	113393166	G	A
11	rs12420205	0	113394035	C	T
11	rs188779986	0	113394512	C	T
11	rs142620595	0	113394703	G	A
11	rs2514217	0	113394847	G	C
11	rs142732944	0	113395015	C	T
11	rs2514214	0	113395329	A	G
11	rs76314567	0	113395788	C	A
11	rs2514225	0	113396081	A	G
11	rs2511515	0	113397655	G	T
11	rs2514224	0	113397706	C	T
11	rs10891566	0	113397842	A	G
11	rs10891567	0	113398627	A	G
11	rs2514223	0	113399491	T	C
11	rs2511516	0	113400497	G	A
11	rs2514222	0	113400894	G	A
11	rs2514221	0	113401147	C	T
11	rs2514220	0	113401192	C	T
11	rs10891568	0	113401466	C	T
11	rs7112715	0	113402775	G	A
11	rs2511517	0	113402949	G	A
11	rs7116732	0	113403647	C	T
11	rs2514227	0	113404170	T	C
11	rs2514226	0	113404328	T	C
11	rs2511519	0	113405954	G	T
11	rs183058722	0	113406370	T	C
11	rs11214645	0	113406884	G	A
11	rs11214647	0	113407492	A	C
11	rs74327381	0	113407513	G	A
11	rs76355313	0	113407749	G	A
11	rs114940082	0	113408112	C	T
11	rs11214650	0	113408657	T	C
11	rs11214651	0	113408705	C	T
11	rs2514229	0	113410000	G	A
11	rs7942123	0	113410065	G	A
11	rs17115673	0	113410114	A	G
11	rs11214654	0	113410917	G	A
11	rs77412938	0	113410990	C	T
11	rs11823610	0	113411628	T	C
11	rs11825869	0	113411741	A	G
11	rs4309187	0	113412443	A	C
11	rs10891570	0	113413565	A	G
11	rs11214657	0	113413878	C	T
11	rs4938027	0	113414766	G	A
11	rs10789947	0	113415088	C	A
11	rs4636708	0	113415135	G	A
11	rs4435036	0	113415145	T	C
11	rs7115090	0	113415720	A	C
11	rs7937641	0	113415976	G	A
11	rs11214661	0	113416077	C	T
11	rs7937477	0	113416096	A	T
11	rs79330444	0	113417108	T	C
11	rs12287992	0	113417281	A	G
11	rs12222458	0	113417603	C	T
11	rs146399550	0	113418193	C	T
11	rs10736468	0	113418194	C	G
11	rs10736469	0	113418222	G	A
11	rs10736470	0	113418371	G	A
11	rs12576506	0	113419869	T	C
11	rs10891571	0	113419974	A	G
11	rs75937529	0	113421243	T	A
11	rs79763557	0	113421863	C	A
11	rs10750025	0	113424042	C	T
11	rs7952106	0	113424558	G	T
11	rs73001688	0	113425430	A	G
11	rs7927693	0	113425468	G	A
11	rs75896421	0	113425739	T	C
11	rs4344526	0	113426589	T	C
11	rs77780366	0	113427625	G	C
11	rs10789948	0	113427677	T	A
11	rs4373974	0	113430486	T	G
11	rs4936277	0	113431960	A	G
11	rs7101854	0	113433355	T	A
11	rs73553108	0	113433994	T	C
11	rs11214664	0	113434242	G	A
11	rs11214665	0	113434250	A	C
11	rs73553116	0	113434858	G	C
11	rs7125215	0	113435819	A	C
11	rs78141154	0	113435935	C	A
11	rs7125588	0	113436072	A	G
11	rs75268435	0	113436133	T	C
11	rs4130345	0	113436487	A	G
11	rs117090175	0	113436890	A	G
11	rs4531502	0	113437033	G	A
11	rs12791990	0	113437074	T	C
11	rs61902850	0	113437688	C	A
11	rs7933981	0	113438068	G	A
11	rs61687445	0	113438092	C	A
11	rs11823775	0	113438607	A	C
11	rs4520623	0	113438949	C	G
11	rs115990434	0	113440294	G	A
11	rs7123697	0	113440331	G	T
11	rs77414181	0	113442125	G	A
11	rs76540458	0	113442302	A	G
11	rs7101666	0	113442336	C	T
11	rs7102458	0	113442865	G	A
11	rs12418225	0	113443406	C	T
11	rs6589386	0	113443753	C	T
11	rs7126382	0	113444367	T	C
11	rs73004016	0	113444727	T	C
11	rs78320324	0	113445030	C	T
11	rs7933602	0	113445229	A	G
11	rs7936719	0	113445494	C	T
11	rs4936278	0	113447660	G	C
11	rs73563012	0	113447963	G	A
11	rs4075412	0	113448599	T	A
11	rs7928017	0	113448762	C	A
11	rs78605981	0	113448937	G	C
11	rs115769016	0	113450404	G	A
11	rs4318016	0	113450820	C	T
11	rs59472562	0	113450899	A	G
11	rs4319541	0	113451055	C	T
11	rs4319542	0	113451229	C	G
11	rs4132966	0	113451589	C	A
11	rs7940164	0	113451765	G	T
11	rs2068795	0	113451959	T	A
11	rs61064111	0	113452244	A	G
11	rs12365214	0	113452593	T	C
11	rs116936821	0	113452919	A	G
11	rs12798830	0	113453703	T	C
11	rs12576834	0	113454768	G	A
11	rs10789950	0	113455838	C	T
11	rs7928223	0	113456292	A	G
11	rs117613910	0	113456459	A	G
11	rs76991401	0	113456484	T	C
11	rs10750026	0	113457048	T	C
11	rs147643747	0	113457303	T	C
11	rs4245155	0	113457324	T	C
11	rs191976630	0	113457455	C	T
11	rs4488232	0	113457673	C	T
11	rs77523219	0	113458398	C	T
11	rs11214672	0	113459325	G	A
11	rs11214673	0	113459376	C	T
11	rs59774972	0	113459431	C	A
11	rs10891573	0	113459628	C	T
11	rs118154449	0	113460615	G	A
11	rs3923973	0	113462170	T	C
11	rs7109874	0	113463401	T	C
11	rs11214674	0	113463439	C	T
11	rs12272205	0	113463783	C	T
11	rs3924141	0	113464248	G	A
11	rs7128800	0	113464659	C	T
11	rs78072402	0	113465182	A	T
11	rs7941273	0	113466190	T	C
11	rs2014920	0	113466565	G	T
11	rs12278439	0	113468348	T	C
11	rs12280220	0	113469219	T	C
11	rs1344188	0	113469508	G	A
11	rs58363123	0	113471220	T	A
11	rs955755	0	113471356	C	T
11	rs12788951	0	113471957	C	T
11	rs61902855	0	113472284	A	C
11	rs61902856	0	113472313	C	T
11	rs73004036	0	113473283	T	C
11	rs7126925	0	113473312	T	C
11	rs1509517	0	113473871	T	A
11	rs74325263	0	113473882	T	C
11	rs148612694	0	113475786	G	A
11	rs7123334	0	113475979	C	A
11	rs1396807	0	113476298	T	C
11	rs11214677	0	113477081	C	T
11	rs1039832	0	113478201	A	G
11	rs1039833	0	113478304	G	A
11	rs187621039	0	113480893	C	T
11	rs55817538	0	113482237	C	T
11	rs117090750	0	113482681	A	G
11	rs58257470	0	113482964	C	T
11	rs56369127	0	113483442	A	G
11	rs57567248	0	113483680	G	A
11	rs11606797	0	113484583	C	G
11	rs12278351	0	113484683	A	G
11	rs10789953	0	113488377	G	C
11	rs77668790	0	113488730	G	A
11	rs117092777	0	113489943	T	G
11	rs7107799	0	113490252	A	G
11	rs12281062	0	113494864	T	C
11	rs12806316	0	113495279	A	C
11	rs75513200	0	113495510	G	A
11	rs117536808	0	113498290	G	A
11	rs60060065	0	113498768	G	A
11	rs12221767	0	113499184	C	A
11	rs2076782	0	113499561	A	G
11	rs4502018	0	113499583	A	G
11	rs72645448	0	113500265	T	C
11	rs7131623	0	113500513	G	A
11	rs11214680	0	113500612	C	T
11	rs2886189	0	113501655	G	A
11	rs139801427	0	113501657	G	A
11	rs79190149	0	113501705	G	A
11	rs1878737	0	113502133	A	G
11	rs925268	0	113502266	A	G
11	rs3914059	0	113503954	C	T
11	rs4471464	0	113504082	A	G
11	rs138232898	0	113504228	G	A
11	rs2136446	0	113504326	A	G
11	rs1509513	0	113504913	A	G
11	rs1509514	0	113506081	G	A
11	rs1509515	0	113506285	G	C
11	rs75601171	0	113506551	G	A
11	rs10891576	0	113506860	C	T
11	rs2016102	0	113507723	G	A
11	rs1022084	0	113508425	A	G
11	rs12577253	0	113510323	T	C
11	rs79026631	0	113510776	G	A
11	rs117598252	0	113510836	G	A
11	rs10789954	0	113511358	T	G
11	rs78015293	0	113511658	A	G
11	rs78744398	0	113512562	C	T
11	rs77172267	0	113512931	C	T
11	rs17092533	0	113513386	C	G
11	rs7927147	0	113513936	A	C
11	rs7927264	0	113513977	C	T
11	rs11214684	0	113515898	T	C
11	rs76062169	0	113516051	T	A
11	rs4938029	0	113517822	C	T
11	rs7118687	0	113518429	T	C
11	rs12576957	0	113518436	C	G
11	rs141758400	0	113519098	T	C
11	rs141087434	0	113519622	T	G
11	rs10789955	0	113519673	G	A
11	rs182793382	0	113520043	G	A
11	rs10891577	0	113520059	C	T
11	rs12291314	0	113520200	G	A
11	rs190303791	0	113520483	C	T
11	rs876378	0	113521593	C	A
11	rs2010896	0	113521777	T	C
11	rs10891578	0	113522711	A	T
11	rs140522378	0	113523072	T	C
11	rs144874579	0	113523106	G	C
11	rs7124218	0	113523691	A	G
11	rs7110265	0	113523824	T	C
11	rs7110543	0	113524040	T	G
11	rs34234382	0	113524089	C	T
11	rs79813689	0	113524252	C	A
11	rs7950011	0	113524972	A	G
11	rs7102991	0	113525969	G	A
11	rs12422196	0	113527737	C	G
11	rs12419423	0	113527739	A	T
11	rs7941342	0	113528151	G	A
11	rs142553525	0	113530844	G	A
11	rs74939839	0	113533742	C	T
11	rs7940745	0	113535083	C	T
11	rs11214690	0	113535630	T	C
11	rs10891583	0	113535757	A	G
11	rs10789956	0	113536710	G	A
11	rs11214692	0	113537548	A	G
11	rs56778124	0	113537558	T	C
11	rs12421282	0	113537984	A	T
11	rs3934007	0	113539080	A	G
11	rs12420806	0	113540190	T	C
11	rs1818394	0	113541147	T	C
11	rs10160656	0	113542268	C	G
11	rs12802646	0	113542459	G	A
11	rs4938032	0	113543747	A	C
11	rs4938033	0	113544113	G	T
11	rs148509555	0	113545478	A	G
11	rs148834875	0	113547606	C	A
11	rs17115802	0	113547978	C	T
11	rs17532674	0	113548731	T	G
11	rs4938034	0	113548921	C	A
11	rs56237946	0	113548935	C	T
11	rs17532814	0	113550352	C	T
11	rs7933647	0	113550729	C	T
11	rs7933657	0	113550750	C	A
11	rs11214695	0	113551761	G	A
11	rs7116612	0	113552234	G	A
11	rs7925033	0	113552318	T	C
11	rs74834015	0	113552319	G	A
11	rs1533053	0	113552612	C	G
11	rs118117444	0	113552739	C	T
11	rs963802	0	113553700	T	C
11	rs7946187	0	113554134	C	G
11	rs11214696	0	113554517	C	T
11	rs12801310	0	113555156	C	T
11	rs10891585	0	113555357	G	A
11	rs7925762	0	113556062	C	T
11	rs6589391	0	113557891	C	T
11	rs11214700	0	113559405	G	C
11	rs4938035	0	113560009	T	G
11	rs11214703	0	113561025	G	A
11	rs7110736	0	113561054	A	G
11	rs7110738	0	113561057	A	G
11	rs11601435	0	113561247	T	C
11	rs11607591	0	113561256	G	A
11	rs7114195	0	113561421	A	C
11	rs12421871	0	113562039	C	T
11	rs11214704	0	113562750	C	T
11	rs11214705	0	113562896	C	A
11	rs11214706	0	113563559	C	A
11	rs11214708	0	113563574	T	A
11	rs11604602	0	113563688	A	G
11	rs45553435	0	113564080	G	A
11	rs11601037	0	113564400	G	A
11	rs4936279	0	113566207	C	A
11	rs45503699	0	113566327	C	A
11	rs12577672	0	113566695	C	T
11	rs12421759	0	113567027	C	T
11	rs1567391	0	113569040	C	A
11	rs10891587	0	113569575	T	G
11	rs73568808	0	113570208	C	T
11	rs4936280	0	113570405	T	C
11	rs3802856	0	113570490	T	C
11	rs3802855	0	113570617	C	A
11	rs3802854	0	113570852	C	T
11	rs1848702	0	113571835	C	G
11	rs138012175	0	113572105	G	A
11	rs7930871	0	113572483	A	C
11	rs111627504	0	113573461	C	T
11	rs2089653	0	113573837	G	C
11	rs2089652	0	113573914	A	G
11	rs2063302	0	113574394	T	C
11	rs4553400	0	113574703	A	G
11	rs3902836	0	113574840	A	C
11	rs7121672	0	113575603	G	A
11	rs117036808	0	113575944	C	T
11	rs7926267	0	113576932	A	G
11	rs75648944	0	113577032	G	T
11	rs3898218	0	113577464	T	A
11	rs3907855	0	113577533	G	A
11	rs4132911	0	113577900	G	A
11	rs1155104	0	113578020	G	A
11	rs7933980	0	113578676	C	T
11	rs7934498	0	113578944	G	A
11	rs4938037	0	113579529	G	A
11	rs10891588	0	113579598	C	T
11	rs34561261	0	113579655	G	A
11	rs6589393	0	113579666	C	T
11	rs10891589	0	113579837	C	A
11	rs12804910	0	113579842	C	T
11	rs34526618	0	113579968	G	A
11	rs35698252	0	113579973	G	A
11	rs7938346	0	113579990	C	T
11	rs12786543	0	113580389	A	G
11	rs4938038	0	113581042	G	A
11	rs4938039	0	113581087	T	C
11	rs4938040	0	113581148	C	T
11	rs58673363	0	113581661	G	A
11	rs57792402	0	113581784	A	G
11	rs12285469	0	113581816	C	T
11	rs56000371	0	113581878	G	A
11	rs75599428	0	113582404	T	G
11	rs3863293	0	113582504	T	C
11	rs3863294	0	113582531	A	G
11	rs4938041	0	113582535	T	C
11	rs3851571	0	113582559	A	G
11	rs4936281	0	113582590	C	A
11	rs4083004	0	113582634	A	G
11	rs4259857	0	113583491	C	A
11	rs4471465	0	113583690	T	G
11	rs139527063	0	113583858	G	A
11	rs4938043	0	113583881	G	A
11	rs4938044	0	113584177	G	A
11	rs141328757	0	113584276	A	G
11	rs76336146	0	113584365	G	A
11	rs116573798	0	113584455	G	A
11	rs149499720	0	113584586	G	A
11	rs12791580	0	113585059	G	T
11	rs12791789	0	113585197	G	A
11	rs12279366	0	113585256	A	G
11	rs12796831	0	113585281	G	T
11	rs12273259	0	113585370	T	C
11	rs12292722	0	113585371	G	A
11	rs12292878	0	113585626	G	A
11	rs12292853	0	113585782	C	T
11	rs10891590	0	113586361	T	C
11	rs3914060	0	113586757	T	C
11	rs35619137	0	113587249	T	C
11	rs10891591	0	113587276	A	T
11	rs57539594	0	113587718	G	A
11	rs17115875	0	113587738	C	T
11	rs61345035	0	113587882	C	T
11	rs11214711	0	113588082	A	C
11	rs4938047	0	113588109	G	A
11	rs4936282	0	113588371	C	A
11	rs4938048	0	113588419	C	T
11	rs11195658	0	113588652	C	T
11	rs144301295	0	113588711	A	C
11	rs34973194	0	113589162	A	G
11	rs4245156	0	113589163	C	T
11	rs35004447	0	113589182	C	T
11	rs59012614	0	113589402	C	T
11	rs35465460	0	113589437	T	A
11	rs4938050	0	113590031	A	G
11	rs7932415	0	113590575	C	A
11	rs4938051	0	113591005	G	A
11	rs76363885	0	113591044	G	A
11	rs7114297	0	113591402	G	A
11	rs12577772	0	113591532	G	A
11	rs10750027	0	113591832	G	A
11	rs12419057	0	113592072	A	G
11	rs12295777	0	113592223	C	T
11	rs73551130	0	113592489	C	T
11	rs12419794	0	113593817	A	G
11	rs6589395	0	113594007	C	G
11	rs7127060	0	113594492	C	A
11	rs7127678	0	113594795	G	A
11	rs11214714	0	113594935	A	C
11	rs17115895	0	113595689	T	C
11	rs73551134	0	113595846	G	A
11	rs17115901	0	113596347	G	A
11	rs116998235	0	113596383	T	A
11	rs149357499	0	113596928	G	A
11	rs7117393	0	113597613	C	T
11	rs78686569	0	113598270	C	T
11	rs1318296	0	113599224	T	C
11	rs7126671	0	113600132	C	G
11	rs10789958	0	113600415	C	T
11	rs73007952	0	113600759	G	A
11	rs73007954	0	113600920	C	T
11	rs117261325	0	113601030	A	C
11	rs74531076	0	113601096	A	T
11	rs41358051	0	113601370	C	T
11	rs7927569	0	113601850	G	T
11	rs79555404	0	113602103	C	T
11	rs78777053	0	113602122	T	A
11	rs2885987	0	113602555	T	G
11	rs10750028	0	113603042	C	T
11	rs73007957	0	113604832	T	G
11	rs77765931	0	113605197	A	G
11	rs118091141	0	113605450	G	A
11	rs77841778	0	113606088	T	C
11	rs7102791	0	113606623	A	G
11	rs2279996	0	113608450	G	A
11	rs7933965	0	113608728	C	G
11	rs2279995	0	113608888	A	G
11	rs4351850	0	113609854	T	A
11	rs2364110	0	113610829	A	G
11	rs2364111	0	113610935	C	T
11	rs139068633	0	113611669	T	C
11	rs55782301	0	113613194	T	G
11	rs10502176	0	113613547	A	G
11	rs17115915	0	113613574	T	C
11	rs17115918	0	113613758	G	A
11	rs17115920	0	113613869	G	A
11	rs7930141	0	113615113	C	A
11	rs57063004	0	113615366	A	C
11	rs2465651	0	113616880	C	T
11	rs10502175	0	113616988	C	T
11	rs77466658	0	113617430	G	A
11	rs17613359	0	113617882	G	T
11	rs11214716	0	113617975	T	G
11	rs2459977	0	113618470	T	A
11	rs11214717	0	113618747	T	C
11	rs76274106	0	113618773	A	G
11	rs2271261	0	113618936	A	T
11	rs56173047	0	113619263	C	T
11	rs7105512	0	113619339	G	T
11	rs73007975	0	113620210	G	A
11	rs10891592	0	113620632	T	C
11	rs2511052	0	113620794	T	C
11	rs12292532	0	113621087	G	A
11	rs112393775	0	113621171	G	A
11	rs2465649	0	113621620	T	C
11	rs112280294	0	113622349	G	A
11	rs113897599	0	113622452	G	A
11	rs2513591	0	113623057	C	T
11	rs140421231	0	113623107	T	G
11	rs2513592	0	113624522	G	T
11	rs77900725	0	113625255	G	A
11	rs79643524	0	113625449	A	C
11	rs76605443	0	113625545	C	G
11	rs74484528	0	113625765	A	T
11	rs75407982	0	113625805	A	G
11	rs74839092	0	113626043	T	A
11	rs72645449	0	113626426	T	C
11	rs79179520	0	113626679	A	G
11	rs2457377	0	113626708	T	C
11	rs12226708	0	113627268	C	T
11	rs2457376	0	113627904	T	C
11	rs12575893	0	113627908	A	T
11	rs2457375	0	113627942	C	A
11	rs76069704	0	113628149	C	T
11	rs190731556	0	113630675	A	C
11	rs906847	0	113632291	T	C
11	rs151202070	0	113634932	A	G
11	rs2459969	0	113638374	G	T
11	rs2459970	0	113639232	T	C
11	rs2271795	0	113639324	T	C
11	rs2271796	0	113639564	T	C
11	rs4938052	0	113640457	T	C
11	rs4430548	0	113641740	G	T
11	rs7124878	0	113641859	G	A
11	rs2459976	0	113642993	G	A
11	rs75480900	0	113643113	A	C
11	rs142065894	0	113643730	A	G
11	rs1467057	0	113645550	G	C
11	rs6589396	0	113645877	A	T
11	rs17614161	0	113647332	C	T
11	rs75980984	0	113648702	T	C
11	rs7105485	0	113649700	A	G
11	rs34017209	0	113649851	G	A
11	rs7129831	0	113651400	T	G
11	rs2465648	0	113651797	G	T
11	rs11822222	0	113653030	T	C
11	rs2459975	0	113653252	A	G
11	rs117189169	0	113653703	G	A
11	rs2459974	0	113654712	C	T
11	rs17542254	0	113655696	A	G
11	rs2513572	0	113656267	A	G
11	rs10891596	0	113656763	C	A
11	rs35524849	0	113657250	A	G
11	rs12797623	0	113657807	G	A
11	rs17115975	0	113658730	T	C
11	rs2513585	0	113659016	C	T
11	rs906846	0	113659993	A	C
11	rs1713676	0	113660576	A	G
11	rs74337724	0	113660837	G	A
11	rs145984166	0	113661069	G	C
11	rs139802881	0	113661076	G	A
11	rs1713675	0	113661349	A	G
11	rs2513586	0	113662406	T	C
11	rs17796421	0	113662496	A	G
11	rs60016141	0	113663010	G	A
11	rs79275906	0	113663087	G	A
11	rs1621515	0	113663529	A	G
11	rs11214725	0	113663781	T	C
11	rs79632263	0	113664795	T	C
11	rs11214727	0	113665012	A	T
11	rs2428022	0	113665723	C	T
11	rs1713672	0	113665878	C	T
11	rs77693242	0	113666206	G	C
11	rs144789148	0	113666335	A	G
11	rs58115485	0	113666346	T	C
11	rs80164990	0	113666441	G	T
11	rs73552937	0	113666670	T	C
11	rs12421592	0	113666884	C	T
11	rs17115996	0	113666950	C	G
11	rs11214730	0	113667211	T	G
11	rs2465650	0	113667873	A	G
11	rs141134527	0	113668240	G	A
11	rs45480291	0	113668314	T	C
11	rs12416854	0	113668857	C	G
11	rs140282271	0	113668946	G	C
11	rs117125699	0	113669488	T	C
11	rs2285392	0	113669644	G	A
11	rs74516960	0	113669979	T	C
11	rs147499211	0	113670969	C	T
11	rs10750030	0	113670991	C	T
11	rs76211911	0	113671023	G	A
11	rs7951021	0	113671159	G	C
11	rs1633547	0	113673206	C	T
11	rs9630198	0	113673227	C	T
11	rs2428020	0	113673521	G	C
11	rs7116233	0	113674693	G	A
11	rs1713671	0	113674838	G	A
11	rs11214731	0	113674871	A	G
11	rs45595543	0	113675542	T	C
11	rs1034582	0	113675960	T	C
11	rs1016955	0	113676681	C	T
11	rs1713670	0	113676942	G	A
11	rs2428019	0	113678423	C	A
11	rs2465647	0	113679119	C	T
11	rs11606284	0	113680512	T	C
11	rs2513575	0	113680962	C	T
11	rs138520718	0	113681644	G	A
11	rs79186081	0	113681981	C	A
11	rs6589397	0	113682372	T	C
11	rs77641750	0	113682406	T	C
11	rs12286592	0	113682452	G	A
11	rs75249816	0	113684035	T	C
11	rs2023642	0	113684215	C	A
11	rs59459108	0	113684516	C	T
11	rs3758989	0	113684747	C	A
11	rs2519200	0	113684809	A	G
11	rs4365086	0	113685294	G	C
11	rs74507276	0	113686705	C	T
11	rs17723728	0	113686828	T	C
11	rs12421567	0	113687638	T	C
11	rs4320980	0	113689248	G	A
11	rs9667440	0	113689991	C	T
11	rs7113526	0	113691836	G	T
11	rs2513566	0	113691977	A	G
11	rs2428018	0	113695097	C	T
11	rs79493319	0	113695340	C	T
11	rs61907861	0	113695469	G	A
11	rs10891598	0	113695794	C	T
11	rs12222411	0	113696064	C	T
11	rs7111825	0	113696653	C	T
11	rs10891599	0	113696988	G	A
11	rs4938053	0	113697436	G	A
11	rs138096456	0	113697439	C	T
11	rs17802314	0	113698002	C	T
11	rs12416876	0	113698947	G	A
11	rs17116057	0	113702190	G	C
11	rs45447199	0	113702975	G	A
11	rs74535269	0	113704886	G	T
11	rs11214736	0	113705774	T	G
11	rs2428015	0	113705787	T	C
11	rs10789965	0	113706122	G	A
11	rs2513579	0	113706299	G	A
11	rs6589398	0	113707199	G	A
11	rs79893157	0	113707744	C	T
11	rs12418634	0	113708749	C	A
11	rs7110680	0	113708985	C	G
11	rs7104752	0	113710905	T	C
11	rs2428012	0	113711713	T	A
11	rs3802852	0	113711810	C	A
11	rs2513577	0	113712278	G	T
11	rs7112957	0	113712526	T	C
11	rs4936283	0	113713390	C	G
11	rs115507604	0	113714324	C	T
11	rs11214737	0	113715083	C	T
11	rs11560843	0	113715120	C	T
11	rs7122325	0	113715162	T	C
11	rs79176357	0	113716345	G	T
11	rs147990565	0	113716643	A	G
11	rs77843918	0	113716688	T	C
11	rs17802617	0	113717911	A	T
11	rs11214739	0	113718427	C	G
11	rs11214740	0	113718461	G	A
11	rs11214741	0	113718597	C	G
11	rs34701486	0	113718705	C	T
11	rs7938454	0	113718934	T	C
11	rs75816722	0	113719927	C	T
11	rs77803855	0	113721142	T	C
11	rs190201338	0	113721266	T	A
11	rs12421635	0	113721477	C	T
11	rs10891600	0	113722276	G	A
11	rs61907871	0	113722304	G	C
11	rs116314472	0	113722454	C	T
11	rs2428008	0	113723061	C	A
11	rs17802653	0	113723144	G	A
11	rs12575186	0	113724097	T	C
11	rs35144767	0	113724640	A	G
11	rs7126080	0	113724673	G	A
11	rs111691619	0	113727520	C	T
11	rs78346388	0	113727631	C	A
11	rs150808894	0	113727839	G	A
11	rs56879587	0	113727974	G	A
11	rs116711768	0	113728754	G	C
11	rs17802676	0	113729138	C	T
11	rs11214745	0	113729472	T	C
11	rs552435053	0	113729585	C	T
11	rs2513587	0	113729611	A	G
11	rs74571546	0	113730361	C	T
11	rs2428024	0	113731273	T	C
11	rs75132682	0	113731715	C	T
11	rs2428021	0	113732828	C	G
11	rs2051675	0	113733111	G	T
11	rs59625643	0	113733980	A	T
11	rs189936318	0	113734592	G	A
11	rs144902766	0	113734645	C	T
11	rs12417827	0	113736446	C	A
11	rs74766967	0	113736951	T	G
11	rs36022874	0	113738340	T	C
11	rs2513569	0	113739985	T	C
11	rs116842426	0	113741078	G	A
11	rs11214750	0	113741094	A	T
11	rs2513570	0	113741466	T	C
11	rs12420194	0	113742441	G	A
11	rs45587435	0	113745574	C	T
11	rs116983665	0	113745886	C	T
11	rs74374515	0	113746436	C	T
11	rs11600930	0	113748065	A	G
11	rs12574597	0	113748307	A	G
11	rs77981412	0	113748422	C	G
11	rs2510564	0	113748991	T	C
11	rs137897212	0	113749867	T	G
11	rs12289874	0	113749973	C	A
11	rs4435037	0	113750150	C	T
11	rs75910704	0	113751038	G	C
11	rs75457439	0	113751704	C	T
11	rs11214755	0	113752239	C	T
11	rs149117769	0	113752349	G	A
11	rs869451	0	113753012	C	T
11	rs12295684	0	113753178	G	C
11	rs7118121	0	113753222	G	C
11	rs76696784	0	113753294	T	G
11	rs78124388	0	113753336	T	C
11	rs1008868	0	113753432	G	T
11	rs2097078	0	113753516	G	A
11	rs12416969	0	113754039	C	T
11	rs2513571	0	113754302	T	C
11	rs7111589	0	113754766	T	C
11	rs2008008	0	113755006	C	T
11	rs7937295	0	113755370	T	G
11	rs78440249	0	113757772	C	A
11	rs76073660	0	113759017	C	A
11	rs11214758	0	113759394	A	C
11	rs114771585	0	113761597	T	G
11	rs2510562	0	113761677	C	T
11	rs79988481	0	113762171	C	T
11	rs117239707	0	113763199	G	A
11	rs61907884	0	113763978	T	C
11	rs113432963	0	113764005	G	C
11	rs139272105	0	113764156	C	T
11	rs12417191	0	113764443	C	T
11	rs12794818	0	113764999	C	T
11	rs75175798	0	113765169	C	T
11	rs78417016	0	113766979	T	C
11	rs10891605	0	113767245	G	A
11	rs12577754	0	113767254	C	T
11	rs6589400	0	113767725	A	C
11	rs10160482	0	113767729	A	G
11	rs12276717	0	113768414	T	C
11	rs2011249	0	113768638	G	A
11	rs7945619	0	113770022	G	A
11	rs1176758	0	113770355	G	A
11	rs12574465	0	113770537	G	A
11	rs34117109	0	113770811	A	C
11	rs17116096	0	113771143	T	C
11	rs3891484	0	113772589	A	G
11	rs10789970	0	113773946	C	T
11	rs11214763	0	113774895	G	A
11	rs3758987	0	113775275	T	C
11	rs79427400	0	113777072	G	A
11	rs10502180	0	113777762	T	G
11	rs10891606	0	113781251	G	C
11	rs7943259	0	113781377	G	A
11	rs11214766	0	113781651	A	T
11	rs7943925	0	113782139	A	G
11	rs35125461	0	113784956	G	A
11	rs77820844	0	113785269	A	G
11	rs4938056	0	113786539	C	T
11	rs144591423	0	113786918	A	T
11	rs12421126	0	113787209	T	C
11	rs4938057	0	113789292	T	A
11	rs1176756	0	113789299	G	A
11	rs4938058	0	113789380	A	G
11	rs7103572	0	113790099	C	T
11	rs12271442	0	113790240	T	A
11	rs11214769	0	113790668	A	G
11	rs111554680	0	113790977	G	A
11	rs12273321	0	113791278	T	A
11	rs35201864	0	113791413	C	A
11	rs4020502	0	113791716	G	C
11	rs117517757	0	113791826	C	A
11	rs74399990	0	113791827	G	A
11	rs113145017	0	113791899	C	T
11	rs111473828	0	113793487	C	T
11	rs77700897	0	113794477	C	T
11	rs12417527	0	113795224	C	G
11	rs116948893	0	113796190	G	T
11	rs12270070	0	113799047	G	C
11	rs11214772	0	113799417	C	T
11	rs72997471	0	113801516	G	T
11	rs1176746	0	113802601	A	G
11	rs11214773	0	113803008	T	C
11	rs1176744	0	113803028	A	C
11	rs2276306	0	113803369	T	C
11	rs2276307	0	113803887	A	G
11	rs2276308	0	113803976	C	G
11	rs1176743	0	113804108	T	C
11	rs45438696	0	113805352	G	A
11	rs114375840	0	113805786	T	A
11	rs77872977	0	113806257	C	T
11	rs11214775	0	113807181	G	A
11	rs3782025	0	113807607	G	A
11	rs72645450	0	113807627	A	G
11	rs75898840	0	113808527	G	A
11	rs77799363	0	113808748	G	A
11	rs12278709	0	113808757	G	A
11	rs118122127	0	113809400	A	G
11	rs111997253	0	113809666	G	A
11	rs59444224	0	113810048	T	C
11	rs45611539	0	113810940	T	C
11	rs75240464	0	113811841	G	A
11	rs6589401	0	113811847	C	T
11	rs1672717	0	113812733	G	A
11	rs11605098	0	113812819	C	T
11	rs11605102	0	113812895	C	A
11	rs1176760	0	113814296	G	A
11	rs11606288	0	113814625	G	A
11	rs7943062	0	113817286	G	A
11	rs7945926	0	113817468	C	T
11	rs4936285	0	113817579	T	C
11	rs1185027	0	113817656	T	A
11	rs12795805	0	113817680	T	C
11	rs78882869	0	113817769	C	T
11	rs4936286	0	113818271	T	C
11	rs4938059	0	113818329	C	T
11	rs79816668	0	113818463	T	C
11	rs7129190	0	113818752	C	A
11	rs11607692	0	113818783	T	C
11	rs11214780	0	113819452	G	A
11	rs76213666	0	113819674	C	T
11	rs12291118	0	113820652	G	T
11	rs78955753	0	113820937	C	A
11	rs11214782	0	113821793	G	A
11	rs1177066	0	113822262	T	G
11	rs720396	0	113822745	A	G
11	rs59391854	0	113823356	G	A
11	rs7942029	0	113823865	A	G
11	rs12363499	0	113824194	A	G
11	rs57460893	0	113824326	T	G
11	rs78712249	0	113824401	C	T
11	rs11214783	0	113824447	C	T
11	rs1150234	0	113825129	G	A
11	rs1123193	0	113826630	C	G
11	rs75181006	0	113826912	A	G
11	rs1150232	0	113827103	G	C
11	rs17116178	0	113827326	G	T
11	rs74783665	0	113827532	A	T
11	rs1176754	0	113827650	G	A
11	rs137938264	0	113829636	G	C
11	rs12286333	0	113830264	A	G
11	rs144584511	0	113831289	G	T
11	rs34614384	0	113831931	T	G
11	rs34703448	0	113832657	A	G
11	rs1150230	0	113833125	G	A
11	rs1150229	0	113833152	A	G
11	rs78592616	0	113834640	A	T
11	rs148811088	0	113835890	G	T
11	rs11214786	0	113836713	G	A
11	rs59212645	0	113837184	G	C
11	rs117360927	0	113838011	T	G
11	rs7104827	0	113838119	A	T
11	rs76168892	0	113838928	C	T
11	rs11214789	0	113839272	T	C
11	rs11214790	0	113839435	G	T
11	rs61905760	0	113839974	C	A
11	rs1176753	0	113840627	G	A
11	rs10789980	0	113841003	A	G
11	rs1062613	0	113846006	T	C
11	rs190646973	0	113846041	G	T
11	rs33940208	0	113846077	C	T
11	rs1150225	0	113846688	A	G
11	rs1150222	0	113846872	G	T
11	rs11604247	0	113846904	C	T
11	rs34607544	0	113847193	G	A
11	rs1176725	0	113847348	T	C
11	rs34570010	0	113847551	G	A
11	rs1985242	0	113848273	A	T
11	rs1176722	0	113848474	G	A
11	rs56798091	0	113849002	C	A
11	rs58143450	0	113849004	G	A
11	rs1176720	0	113849753	G	C
11	rs34161959	0	113849885	G	T
11	rs2276302	0	113850140	G	A
11	rs7930558	0	113851289	C	T
11	rs10891611	0	113851413	C	T
11	rs1176719	0	113852187	G	A
11	rs78218836	0	113853031	T	C
11	rs73556695	0	113853456	A	T
11	rs3737457	0	113853699	G	A
11	rs35448518	0	113854096	T	C
11	rs909411	0	113854282	G	A
11	rs74353090	0	113854602	C	T
11	rs11214796	0	113854679	C	T
11	rs1176717	0	113855342	C	A
11	rs3867473	0	113855367	G	A
11	rs1176716	0	113855398	T	C
11	rs1176715	0	113855406	G	A
11	rs1176714	0	113855526	A	G
11	rs948983	0	113855977	C	T
11	rs138466531	0	113856197	T	C
11	rs10160548	0	113856681	G	T
11	rs2276304	0	113857843	C	T
11	rs1150220	0	113857886	G	A
11	rs140304024	0	113859233	C	T
11	rs4020469	0	113859258	G	A
11	rs183698487	0	113860274	G	A
11	rs1176713	0	113860425	A	G
11	rs117835039	0	113861244	G	A
11	rs1182457	0	113861749	G	A
11	rs75841559	0	113861995	C	T
11	rs11214800	0	113862930	C	A
11	rs10891613	0	113862968	T	A
11	rs7115470	0	113863131	C	A
11	rs12421901	0	113863209	C	T
11	rs897685	0	113864109	C	T
11	rs930865	0	113865158	T	C
11	rs79704824	0	113865200	G	C
11	rs112346076	0	113865659	C	T
11	rs12361344	0	113865827	G	A
11	rs60714211	0	113866007	G	A
11	rs1379170	0	113866551	T	C
11	rs57740015	0	113867654	C	T
11	rs73558569	0	113867965	G	C
11	rs75703160	0	113868568	C	T
11	rs76611779	0	113868972	T	C
11	rs7930014	0	113869356	T	G
11	rs55835514	0	113870041	C	T
11	rs1970831	0	113870683	G	A
11	rs7112208	0	113870735	T	A
11	rs7126511	0	113870883	A	G
11	rs79900073	0	113871726	A	T
11	rs11214805	0	113872040	T	G
11	rs10736473	0	113872373	T	A
11	rs7104236	0	113872478	C	A
11	rs11214806	0	113872627	T	C
11	rs7104411	0	113872699	A	G
11	rs4082224	0	113873697	C	T
11	rs148119041	0	113873847	C	T
11	rs191062427	0	113873948	C	T
11	rs373227290	0	113873967	C	A
11	rs73013223	0	113874159	T	A
11	rs73013225	0	113874247	A	G
11	rs117562938	0	113875448	G	A
11	rs7925936	0	113875575	T	C
11	rs7925943	0	113875589	T	C
11	rs10891615	0	113875853	T	C
11	rs117304894	0	113875957	T	C
11	rs77423986	0	113876797	A	T
11	rs73013230	0	113876943	A	G
11	rs7483974	0	113877065	G	A
11	rs182001565	0	113877277	G	A
11	rs2364857	0	113877557	G	A
11	rs4318013	0	113877594	T	C
11	rs4318014	0	113877596	T	C
11	rs76995217	0	113878753	C	T
11	rs4936287	0	113879029	G	T
11	rs4938064	0	113879251	C	T
11	rs117653795	0	113879295	C	T
11	rs4938065	0	113879541	C	A
11	rs10789985	0	113880679	A	G
11	rs12576962	0	113881139	T	C
11	rs150407358	0	113881680	C	T
11	rs117123861	0	113882017	G	C
11	rs11604851	0	113882422	C	G
11	rs7396436	0	113882680	A	G
11	rs141141488	0	113882727	C	T
11	rs10789986	0	113882821	T	C
11	rs12289199	0	113884524	G	A
11	rs12289200	0	113884526	G	A
11	rs12289274	0	113884637	G	T
11	rs7119284	0	113884760	T	C
11	rs116949573	0	113884796	C	T
11	rs7103325	0	113884984	C	T
11	rs4938066	0	113885412	A	G
11	rs4938067	0	113885634	A	T
11	rs3867474	0	113885790	G	T
11	rs11606742	0	113885979	G	C
11	rs3894248	0	113886190	G	A
11	rs11606774	0	113886210	G	A
11	rs3894247	0	113886654	T	C
11	rs3889025	0	113886816	C	G
11	rs17544032	0	113887138	C	T
11	rs11606861	0	113887345	T	C
11	rs4553401	0	113887360	C	T
11	rs117546765	0	113887879	C	T
11	rs10789988	0	113888450	C	T
11	rs10736474	0	113888681	C	G
11	rs12288459	0	113889377	C	T
11	rs12805609	0	113889579	A	G
11	rs7101955	0	113889713	G	C
11	rs74494412	0	113889798	C	A
11	rs7118530	0	113890125	T	C
11	rs7940335	0	113890219	T	A
11	rs78830115	0	113890317	T	C
11	rs12221649	0	113890353	T	C
11	rs57662195	0	113890474	C	T
11	rs10789989	0	113890513	T	C
11	rs56903197	0	113890577	G	A
11	rs2085421	0	113890708	A	G
11	rs59842979	0	113890882	A	G
11	rs4938068	0	113891252	G	A
11	rs76533068	0	113891677	C	T
11	rs73560709	0	113892520	A	C
11	rs1563533	0	113892617	A	G
11	rs180716308	0	113892669	G	A
11	rs17626940	0	113892708	G	A
11	rs2045364	0	113892901	T	C
11	rs2045365	0	113892941	G	A
```
