## Supplementary material for "Characterization of shared and ancestry-specific signals driving complex traits using multi-ancestry fine-mapping": susiex_nc3.cs80.cs

```
CS_ID	SNP	BP	REF_ALLELE	ALT_ALLELE	REF_FRQ	BETA	SE	-LOG10P	CS_PIP	OVRL_PIP
1	rs6589379	113374567	T,T	G,G	0.358847,0.027778	0.0313451,0.0328895	0.00412196,0.0260118	13.5433,0.685958	0.0909285	0.0909294
1	rs7934649	113372671	T,T	C,C	0.358847,0.027778	0.0313014,0.0333677	0.00412196,0.0260118	13.5077,0.699915	0.0875301	0.0875311
1	rs4938023	113374847	G,G	T,T	0.358847,0.027778	0.0312528,0.0331772	0.00412196,0.0260118	13.4683,0.69434	0.0813272	0.0813281
1	rs61902811	113370758	A,A	G,G	0.641153,0.972222	-0.0312095,-0.033888	0.00412196,0.0260119	13.4331,0.715239	0.0791719	0.0791729
1	rs7111031	113377488	A,A	C,C	0.358847,0.027778	0.0312092,0.0330058	0.00412196,0.0260118	13.4328,0.689341	0.076134	0.076135
1	rs2514218	113392994	T,T	C,C	0.648111,0.969246	-0.0317239,-0.0308404	0.00414011,0.0247591	13.7394,0.671813	0.0587037	0.0587051
1	rs4938021	113364803	T,T	C,C	0.361829,0.027778	0.0308138,0.0326045	0.00411452,0.0260118	13.1587,0.677695	0.0410661	0.041067
1	rs17602038	113364691	C,C	T,T	0.638171,0.972222	-0.0308118,-0.0326619	0.00411452,0.0260119	13.1571,0.679353	0.0410591	0.04106
1	rs4936276	113365141	C,C	G,G	0.361829,0.027778	0.0308138,0.0325428	0.00411452,0.0260118	13.1587,0.675912	0.0409584	0.0409593
1	rs4245150	113364647	T,T	G,G	0.361829,0.027778	0.0307209,0.03266	0.00411452,0.0260118	13.0841,0.6793	0.0364357	0.0364366
1	rs4936275	113365084	T,T	C,C	0.361829,0.027778	0.0307209,0.0326045	0.00411452,0.0260118	13.0841,0.677695	0.0363496	0.0363504
1	rs7929453	113356179	T,T	C,C	0.361829,0.027778	0.0306769,0.0315508	0.00411452,0.0260118	13.0489,0.647524	0.0328327	0.0328336
1	rs7121986	113355444	C,C	T,T	0.361829,0.027778	0.0306769,0.0313082	0.00411452,0.0260118	13.0489,0.640663	0.0325078	0.0325086
1	rs6589377	113355736	A,A	G,G	0.362823,0.027778	0.0306587,0.0313082	0.00411209,0.0260118	13.0489,0.640663	0.0317972	0.031798
1	rs61902787	113337058	A,A	C,C	0.637177,0.972222	-0.0306568,-0.0310507	0.00411209,0.0260119	13.0474,0.633407	0.0270846	0.0270855
1	rs35277073	113350620	G,G	C,C	0.638171,0.972222	-0.0304484,-0.0308337	0.00411452,0.0260119	12.8666,0.627326	0.0251114	0.0251122
2	rs45627831	113198685	G,G	C,C	0.923459,0.933532	0.0351195,0.0248235	0.00743677,0.0171606	5.63253,0.829667	0.253994	0.253994
2	rs4987094	113215923	A,A	G,G	0.895626,0.564484	0.0355438,0.00727444	0.00646666,0.00862135	7.41177,0.399247	0.226823	0.226823
2	rs60373142	113208533	A,A	G,G	0.869781,0.564484	0.0291058,0.00539558	0.00587486,0.00862135	6.1391,0.274562	0.131095	0.131095
2	rs11214580	113213298	C,C	T,T	0.869781,0.564484	0.0291058,0.00537691	0.00587486,0.00862135	6.1391,0.273402	0.130958	0.130958
2	rs3781884	113217364	G,G	A,A	0.867793,0.563492	0.0290095,0.00544288	0.0058372,0.00861912	6.17372,0.277596	0.120295	0.120295
3	rs4319542	113451229	G,G	C,C	0.574553,0.720238	-0.0251165,-0.00516892	0.003999,0.00952293	9.47229,0.231157	0.153116	0.153117
3	rs7933981	113438068	A,A	G,G	0.591451,0.720238	-0.0257508,-0.00626591	0.00402215,0.00952293	9.81501,0.291961	0.150181	0.150181
3	rs61687445	113438092	A,A	C,C	0.590457,0.72123	-0.0257412,-0.00622395	0.00402064,0.0095333	9.81501,0.289169	0.142852	0.142852
3	rs6589386	113443753	T,T	C,C	0.591451,0.72123	-0.0257348,-0.00570152	0.00402215,0.0095333	9.80367,0.259797	0.141866	0.141866
3	rs7928017	113448762	A,A	C,C	0.591451,0.72123	-0.0256677,-0.00546638	0.00402215,0.0095333	9.75631,0.246896	0.14085	0.140851
3	rs4936278	113447660	C,C	G,G	0.590457,0.72123	-0.0254487,-0.00534997	0.00402064,0.0095333	9.60913,0.240582	0.10694	0.10694
```
