## Supplementary material for "Characterization of shared and ancestry-specific signals driving complex traits using multi-ancestry fine-mapping": susiex_nc3.cs80.snp

```
BP	SNP	PIP(CS1)	LogBF(CS1,Pop1)	LogBF(CS1,Pop2)	PIP(CS2)	LogBF(CS2,Pop1)	LogBF(CS2,Pop2)	PIP(CS3)	LogBF(CS3,Pop1)	LogBF(CS3,Pop2)
112893494	rs11214463	6.75018e-08	-0.771631	-0.337905	1.93253e-06	-1.34907	-0.30311	5.73714e-07	-1.33004	-0.23839
112893561	rs7941072	7.79039e-09	-1.96905	-1.29975	4.37323e-07	-1.8403	-1.29779	1.06183e-07	-1.95517	-1.30022
112893805	rs11214464	3.10015e-08	-1.88765	-2.29378e-10	1.37591e-06	-1.99189	-2.29378e-10	3.63881e-07	-2.02373	-2.29378e-10
112893856	rs7926312	4.93853e-08	-0.202684	-1.21935	2.24622e-06	-0.292087	-1.20967	5.61113e-07	-0.380465	-1.21017
112894450	rs17114689	9.34576e-07	2.56031	-1.04191	1.9852e-05	1.72486	-1.04756	9.41015e-06	2.24364	-1.01465
112895028	rs1940734	4.9991e-08	-0.1851	-1.22475	2.37985e-06	-0.228598	-1.21537	5.66007e-07	-0.366095	-1.21586
112895063	rs116998009	3.11531e-08	-1.88278	-2.29378e-10	1.37984e-06	-1.98904	-2.29378e-10	3.64544e-07	-2.02191	-2.29378e-10
112895177	rs4351849	6.1303e-08	-0.848355	-0.357506	1.79044e-06	-1.40548	-0.323063	5.30779e-07	-1.38723	-0.258982
112895801	rs77682594	2.97028e-08	-1.93045	-2.29378e-10	2.26366e-06	-1.49402	-2.29378e-10	4.58537e-07	-1.79252	-2.29378e-10
112896214	rs10750021	4.98164e-08	-0.1851	-1.22824	2.37105e-06	-0.228598	-1.21907	5.63921e-07	-0.366095	-1.21955
112897073	rs11214468	7.84341e-09	-1.96499	-1.29703	4.41684e-07	-1.83366	-1.2945	1.06926e-07	-1.95076	-1.29766
112897647	rs76915667	1.26461e-07	-2.29525e-10	-0.481756	6.62257e-06	-2.29525e-10	-0.420519	1.81197e-06	-2.29525e-10	-0.418386
112897907	rs17114694	1.22964e-07	-2.29525e-10	-0.509796	6.43279e-06	-2.29525e-10	-0.449594	1.75998e-06	-2.29525e-10	-0.447497
112898136	rs1940698	6.01711e-08	-0.86071	-0.363788	1.76305e-06	-1.4145	-0.329458	5.22483e-07	-1.39638	-0.265583
112898210	rs12287147	1.25957e-07	0.718284	-1.20403	3.1504e-06	0.0198133	-1.18329	1.17536e-06	0.346508	-1.19774
112898216	rs10891491	2.89612e-08	-1.4078	-0.547928	1.41864e-06	-1.44411	-0.517193	2.91656e-07	-1.75445	-0.490529
112898428	rs1940699	4.94809e-08	-0.1851	-1.235	2.35412e-06	-0.228598	-1.22624	5.59905e-07	-0.366095	-1.22669
112898995	rs12288908	1.22934e-07	0.698346	-1.20839	3.08176e-06	0.00258325	-1.18809	1.14858e-06	0.327962	-1.20223
112899214	rs1892983	4.83125e-08	-0.207358	-1.23664	2.29889e-06	-0.250592	-1.22798	5.4724e-07	-0.387238	-1.22843
112899536	rs117250156	5.8967e-08	-2.29525e-10	-1.24471	2.84348e-06	-2.29525e-10	-1.26597	7.82585e-07	-2.29525e-10	-1.25795
112899633	rs1892981	4.93998e-08	-0.1851	-1.23664	2.35002e-06	-0.228598	-1.22798	5.58933e-07	-0.366095	-1.22843
112899685	rs150882588	2.97402e-08	-1.92919	-2.29378e-10	2.30606e-06	-1.47546	-2.29378e-10	4.58554e-07	-1.79248	-2.29378e-10
112899735	rs17114702	1.1159e-07	0.603678	-1.21053	2.83336e-06	-0.0790919	-1.19045	1.04952e-06	0.239973	-1.20445
112899832	rs17114705	1.24615e-07	0.718284	-1.21475	3.1134e-06	0.0198133	-1.1951	1.16243e-06	0.346508	-1.2088
112900343	rs11214469	4.93708e-08	-0.1851	-1.23723	2.34748e-06	-0.228598	-1.22906	5.58699e-07	-0.366095	-1.22885
112900799	rs12365502	7.86261e-09	-1.96082	-1.29875	4.43752e-07	-1.82692	-1.29657	1.07236e-07	-1.94624	-1.29929
112901094	rs2155293	1.21902e-07	0.698346	-1.21682	3.05321e-06	0.00258325	-1.19739	1.13863e-06	0.327962	-1.21094
112902609	rs77808061	1.19891e-07	-2.29525e-10	-0.535106	6.26606e-06	-2.29525e-10	-0.475854	1.71431e-06	-2.29525e-10	-0.473789
112902671	rs1320670	5.15678e-08	-0.14053	-1.23826	2.45338e-06	-0.18383	-1.22971	5.85249e-07	-0.318369	-1.23015
112902809	rs144608847	5.71544e-08	-2.29525e-10	-1.27593	2.8089e-06	-2.29525e-10	-1.27821	7.6295e-07	-2.29525e-10	-1.28336
112903003	rs149013269	2.97843e-08	-1.92771	-2.29378e-10	2.31363e-06	-1.47218	-2.29378e-10	4.59556e-07	-1.7903	-2.29378e-10
112903064	rs12416786	1.21013e-07	-2.29525e-10	-0.52579	6.32694e-06	-2.29525e-10	-0.466186	1.73099e-06	-2.29525e-10	-0.46411
112903595	rs7945073	5.04192e-08	-0.163055	-1.23826	2.39935e-06	-0.206097	-1.22971	5.72832e-07	-0.339814	-1.23015
112904335	rs7113099	5.2574e-08	-0.117868	-1.2416	2.50007e-06	-0.161426	-1.23326	5.95902e-07	-0.296788	-1.23369
112904479	rs7127528	4.92241e-08	-0.185445	-1.23986	2.34284e-06	-0.228228	-1.23141	5.59804e-07	-0.361123	-1.23185
112905039	rs7128314	5.27498e-08	-0.117868	-1.23826	2.50897e-06	-0.161426	-1.22971	5.98017e-07	-0.296788	-1.23015
112905129	rs7128648	5.26904e-08	-0.117868	-1.23939	2.50868e-06	-0.161426	-1.22982	5.97801e-07	-0.296788	-1.23051
112905428	rs149319694	6.58881e-07	1.16885	-2.29378e-10	5.45759e-06	-0.613995	-2.29378e-10	1.66384e-06	-0.503676	-2.29378e-10
112905589	rs17114718	7.16832e-07	2.25673	-1.00358	1.42998e-05	1.35888	-1.00963	8.39545e-06	2.08933	-0.974438
112905776	rs4480572	4.94291e-08	-0.117868	-1.30328	2.33236e-06	-0.161426	-1.30269	5.56088e-07	-0.296788	-1.30284
112906218	rs1940712	4.94291e-08	-0.117868	-1.30328	2.33236e-06	-0.161426	-1.30269	5.56088e-07	-0.296788	-1.30284
112906285	rs1940713	4.9431e-08	-0.117868	-1.30324	2.33275e-06	-0.161426	-1.30253	5.56169e-07	-0.296788	-1.3027
112906328	rs146441034	5.57731e-08	-2.29525e-10	-1.3004	2.74114e-06	-2.29525e-10	-1.30263	7.4801e-07	-2.29525e-10	-1.30314
112906391	rs1940714	4.94282e-08	-0.117868	-1.3033	2.33202e-06	-0.161426	-1.30284	5.56018e-07	-0.296788	-1.30297
112906674	rs151161751	3.66297e-08	-1.72083	-2.29378e-10	2.77507e-06	-1.29033	-2.29378e-10	6.66247e-07	-1.4189	-2.29378e-10
112906675	rs140131540	5.59832e-08	-2.29525e-10	-1.29664	2.79646e-06	-2.29525e-10	-1.28265	7.63729e-07	-2.29525e-10	-1.28234
112906804	rs7935745	4.9431e-08	-0.117868	-1.30324	2.33275e-06	-0.161426	-1.30253	5.56169e-07	-0.296788	-1.3027
112907016	rs73004668	2.66835e-07	0.264939	-2.29378e-10	8.74686e-06	-0.142307	-2.29378e-10	2.74044e-06	-0.00468373	-2.29378e-10
112907146	rs67483103	8.60832e-07	2.40962	-0.973414	2.16151e-05	1.74215	-0.979764	9.68965e-06	2.20113	-0.942875
112907421	rs10502164	7.18764e-07	2.25673	-1.00089	1.4338e-05	1.35888	-1.00697	8.41915e-06	2.08933	-0.971619
112907820	rs118144194	2.66267e-08	-2.03978	-2.29378e-10	1.63629e-06	-1.81857	-2.29378e-10	3.80024e-07	-1.98032	-2.29378e-10
112908054	rs12418058	1.21581e-07	-2.29525e-10	-0.521112	6.35772e-06	-2.29525e-10	-0.461332	1.73942e-06	-2.29525e-10	-0.459249
112908855	rs1940735	8.32078e-09	-1.96053	-1.2424	4.49868e-07	-1.87312	-1.23668	1.13715e-07	-1.94187	-1.24499
112909302	rs141863045	4.29718e-08	-1.56115	-2.29378e-10	1.38383e-06	-1.98615	-2.29378e-10	5.24292e-07	-1.65851	-2.29378e-10
112909396	rs7947502	8.33134e-08	-0.530151	-0.368929	3.35002e-06	-0.690014	-0.412021	9.7897e-07	-0.677937	-0.356119
112909745	rs10891492	4.8405e-08	-0.138902	-1.30319	2.28371e-06	-0.182857	-1.30234	5.47705e-07	-0.312287	-1.30253
112909759	rs57141400	4.08646e-08	-0.894232	-0.717193	1.20778e-06	-1.43423	-0.687985	3.51414e-07	-1.42056	-0.638035
112909813	rs17591732	4.03192e-08	-0.907669	-0.717193	1.19603e-06	-1.44401	-0.687985	3.47956e-07	-1.43045	-0.638035
112909871	rs10891493	1.21689e-07	0.707482	-1.2277	3.60258e-06	0.18012	-1.20947	1.11035e-06	0.314065	-1.2222
112910077	rs7948327	4.8405e-08	-0.138902	-1.30319	2.28371e-06	-0.182857	-1.30234	5.47705e-07	-0.312287	-1.30253
112910158	rs17114730	8.44507e-07	2.38735	-0.970286	2.12414e-05	1.72162	-0.976666	9.51226e-06	2.17939	-0.939605
112910783	rs2155292	4.95148e-08	-0.116233	-1.30319	2.33546e-06	-0.16045	-1.30234	5.59674e-07	-0.290671	-1.30253
112910818	rs12574676	8.39489e-09	-1.95561	-1.23846	4.54561e-07	-1.86687	-1.23255	1.14898e-07	-1.93539	-1.24113
112910908	rs190866457	6.07043e-08	-2.29525e-10	-1.21568	3.05556e-06	-2.29525e-10	-1.19404	8.28071e-07	-2.29525e-10	-1.20146
112910969	rs12574688	1.0304e-07	-0.358411	-0.328163	3.49963e-06	-0.783301	-0.275046	7.52549e-07	-1.05087	-0.246219
112910976	rs73004672	1.25146e-07	0.727439	-1.21964	3.7008e-06	0.198067	-1.20052	1.14052e-06	0.332544	-1.21386
112911004	rs7938812	4.84135e-08	-0.138902	-1.30301	2.2847e-06	-0.182857	-1.30191	5.47919e-07	-0.312287	-1.30214
112911273	rs77032557	6.10325e-08	-2.29525e-10	-1.21028	2.99259e-06	-2.29525e-10	-1.21486	8.14901e-07	-2.29525e-10	-1.21749
112911839	rs7942723	4.73469e-08	-0.161435	-1.30275	2.23552e-06	-0.205128	-1.3014	5.36526e-07	-0.333768	-1.30167
112911929	rs55677011	8.43047e-07	2.40962	-0.99429	2.11729e-05	1.74215	-1.00043	9.48036e-06	2.20113	-0.964711
112912048	rs7105462	8.50482e-08	-0.469541	-0.40893	3.40767e-06	-0.632658	-0.452315	9.9425e-07	-0.620329	-0.39824
112912303	rs3802847	4.63873e-08	-0.181598	-1.30307	2.18732e-06	-0.225055	-1.30327	5.25464e-07	-0.352984	-1.30329
112912387	rs3802848	4.73824e-08	-0.161435	-1.302	2.23833e-06	-0.205128	-1.30015	5.37157e-07	-0.333768	-1.3005
112912430	rs3802849	1.08375e-08	-1.70506	-1.23362	7.84905e-07	-1.33034	-1.22286	2.03666e-07	-1.38458	-1.2195
112912518	rs3802850	4.97211e-08	-0.116233	-1.29903	2.33927e-06	-0.16045	-1.30071	5.61145e-07	-0.290671	-1.29991
112912550	rs3802851	1.06677e-08	-1.73025	-1.22422	7.64259e-07	-1.36708	-1.21277	1.98635e-07	-1.41988	-1.20921
112912627	rs76271694	6.9123e-08	-2.29525e-10	-1.0858	3.51961e-06	-2.29525e-10	-1.05265	1.00523e-06	-2.29525e-10	-1.00759
112912724	rs2186874	4.97071e-08	-0.116233	-1.29931	2.33889e-06	-0.16045	-1.30088	5.61048e-07	-0.290671	-1.30008
112912811	rs2155646	4.96879e-08	-0.116233	-1.29969	2.33819e-06	-0.16045	-1.30117	5.60854e-07	-0.290671	-1.30043
112912947	rs2155645	1.05224e-08	-1.73025	-1.23793	7.53512e-07	-1.36708	-1.22693	1.95551e-07	-1.41988	-1.22486
112913053	rs10891494	7.80045e-08	-0.134237	-0.830687	1.25863e-06	-1.27661	-0.80437	4.83057e-07	-0.978836	-0.761587
112913691	rs867328	5.15672e-08	-0.337224	-1.04158	6.76138e-07	-1.67721	-1.02515	2.80436e-07	-1.28929	-0.994924
112913871	rs75793180	2.65909e-08	-2.04112	-2.29378e-10	1.46351e-06	-1.93016	-2.29378e-10	3.61138e-07	-2.0313	-2.29378e-10
112913874	rs138099528	3.53632e-08	-1.75602	-2.29378e-10	1.71272e-06	-1.77292	-2.29378e-10	4.0111e-07	-1.92632	-2.29378e-10
112914680	rs12224032	0.00103686	9.03497	-0.504953	0.00181095	5.63821	-0.447607	0.00157036	6.75472	-0.408462
112915157	rs61902817	5.79104e-08	-0.173098	-1.08969	7.92868e-07	-1.47127	-1.07183	2.95224e-07	-1.1714	-1.06142
112915628	rs11214470	4.74248e-08	-0.351211	-1.11133	6.89788e-07	-1.58799	-1.09438	2.63676e-07	-1.26135	-1.08449
112915889	rs77186359	3.9284e-08	-1.65087	-2.29378e-10	1.3288e-06	-2.02673	-2.29378e-10	3.56189e-07	-2.0451	-2.29378e-10
112916446	rs117558680	1.60678e-07	-0.24229	-2.29378e-10	1.01137e-05	0.0028919	-2.29378e-10	4.29263e-06	0.444097	-2.29378e-10
112916957	rs80336196	6.1844e-08	-2.29525e-10	-1.19707	2.99005e-06	-2.29525e-10	-1.21571	8.37788e-07	-2.29525e-10	-1.18979
112917027	rs79488743	6.1844e-08	-2.29525e-10	-1.19707	2.99005e-06	-2.29525e-10	-1.21571	8.37788e-07	-2.29525e-10	-1.18979
112917111	rs12574893	0.000873944	8.9684	-0.60932	0.00149611	5.56152	-0.561898	0.00115527	6.56233	-0.523041
112917378	rs12277922	7.90397e-05	7.19461	-1.2386	9.80045e-05	3.50769	-1.23368	8.19621e-05	4.617	-1.22354
112918214	rs146831101	6.51462e-08	-1.14506	-2.29378e-10	3.96811e-06	-0.932713	-2.29378e-10	1.20643e-06	-0.825133	-2.29378e-10
112918523	rs140405665	5.67806e-08	-2.29525e-10	-1.2825	2.79136e-06	-2.29525e-10	-1.28447	7.58739e-07	-2.29525e-10	-1.2889
112918941	rs10891495	0.000785723	8.81542	-0.562746	0.00144428	5.45425	-0.489886	0.00112504	6.45371	-0.440938
112918985	rs12575544	9.2923e-05	7.29383	-1.17599	0.000115762	3.60051	-1.15998	9.85072e-05	4.72276	-1.14543
112919138	rs138029175	2.94676e-07	0.364187	-2.29378e-10	2.99289e-06	-1.21476	-2.29378e-10	1.01443e-06	-0.99848	-2.29378e-10
112919384	rs11214471	2.73495e-08	-2.01299	-2.29378e-10	1.37868e-06	-1.98987	-2.29378e-10	3.7031e-07	-2.00622	-2.29378e-10
112920921	rs10891496	2.65287e-08	-0.744883	-1.29858	7.7533e-07	-1.26536	-1.30011	2.03747e-07	-1.30305	-1.30062
112920985	rs10891497	1.26584e-07	0.667983	-1.14877	2.10837e-06	-0.436095	-1.12899	1.16965e-06	0.257157	-1.11325
112921071	rs12576197	2.74776e-05	6.13367	-1.23424	4.76757e-05	2.78461	-1.23119	3.13922e-05	3.65731	-1.22355
112921522	rs10891498	1.73369e-08	-1.16568	-1.30317	5.39968e-07	-1.62406	-1.30319	1.48184e-07	-1.61881	-1.30329
112921810	rs59598942	0.000227608	7.63323	-0.619541	0.000437222	4.34696	-0.577521	0.00035145	5.38665	-0.537388
112921923	rs7946527	0.000219154	7.59538	-0.619541	0.00042398	4.31621	-0.577521	0.000339986	5.35349	-0.537388
112922132	rs7933591	2.49935e-08	-0.801038	-1.30203	7.16889e-07	-1.34157	-1.30227	1.99189e-07	-1.32386	-1.30245
112922293	rs7947116	1.73421e-08	-1.16568	-1.30288	5.40121e-07	-1.62406	-1.30291	1.48206e-07	-1.61881	-1.30314
112922447	rs7950047	1.71574e-08	-1.18099	-1.29827	5.38189e-07	-1.63463	-1.29592	1.47705e-07	-1.62945	-1.29589
112922506	rs7950359	2.55091e-08	-0.782641	-1.30001	7.28251e-07	-1.32772	-1.30039	2.02355e-07	-1.30983	-1.3007
112922734	rs61902818	1.25891e-07	0.690954	-1.17723	2.17298e-06	-0.3736	-1.1613	1.16167e-06	0.282107	-1.14505
112922871	rs11605535	1.28733e-07	0.71328	-1.17723	2.11389e-06	-0.401169	-1.1613	1.18134e-06	0.298899	-1.14505
112923269	rs143600244	5.55835e-08	-1.3038	-2.29378e-10	4.09856e-06	-0.900368	-2.29378e-10	1.45e-06	-0.64124	-2.29378e-10
112923466	rs7102704	1.69358e-08	-1.19444	-1.29782	5.33184e-07	-1.64452	-1.29537	1.46016e-07	-1.6415	-1.29534
112923604	rs10750023	3.18184e-08	-2.0045	0.142854	1.75998e-06	-1.86178	0.116076	4.46238e-07	-2.01011	0.190403
112923802	rs12577005	1.8589e-08	-1.10173	-1.29739	5.69389e-07	-1.5797	-1.29449	1.52269e-07	-1.59999	-1.29492
112924114	rs10891499	1.91755e-08	-1.0712	-1.29686	5.81929e-07	-1.55819	-1.29422	1.55621e-07	-1.57894	-1.29419
112924311	rs76384704	1.32445e-08	-2.04381	-0.694297	7.9647e-07	-1.88785	-0.650718	2.022e-07	-1.97637	-0.634929
112924690	rs4144893	0.00025228	7.75573	-0.639122	0.000473374	4.44658	-0.5977	0.000383264	5.49404	-0.55812
112926119	rs77119934	5.86938e-08	-2.29525e-10	-1.24936	2.91985e-06	-2.29525e-10	-1.23947	7.8466e-07	-2.29525e-10	-1.25531
112926259	rs2509377	1.89485e-08	-1.08312	-1.29685	5.77904e-07	-1.56514	-1.29421	1.54586e-07	-1.58562	-1.29418
112926312	rs2437694	1.7542e-08	-1.16075	-1.29634	5.47658e-07	-1.6195	-1.2936	1.46673e-07	-1.63878	-1.29357
112926913	rs3016630	1.62033e-08	-1.23618	-1.30029	5.16289e-07	-1.67171	-1.30038	1.41272e-07	-1.66876	-1.30111
112927109	rs2509374	1.89226e-07	1.12266	-1.20141	2.82815e-06	-0.0843299	-1.18705	1.79626e-06	0.745204	-1.1723
112927576	rs78583196	1.39779e-08	-2.04448	-0.639734	8.37651e-07	-1.89388	-0.594278	2.13536e-07	-1.97893	-0.577824
112927957	rs2574829	2.5625e-08	-0.778477	-1.29965	7.31472e-07	-1.32365	-1.30005	2.02686e-07	-1.30853	-1.30037
112928164	rs1369817	1.73536e-08	-1.16765	-1.30024	5.52027e-07	-1.60681	-1.29835	1.48583e-07	-1.62108	-1.29833
112928363	rs139666309	5.29426e-08	-1.35248	-2.29378e-10	1.43299e-06	-1.95124	-2.29378e-10	5.71977e-07	-1.57146	-2.29378e-10
112929357	rs2853191	1.83045e-07	1.0983	-1.21026	2.74479e-06	-0.103485	-1.19781	1.73654e-06	0.722344	-1.18325
112929890	rs1436107	1.58013e-07	0.962204	-1.22122	2.44721e-06	-0.207773	-1.20828	1.41437e-06	0.528786	-1.1949
112930837	rs76228155	5.57463e-08	-2.29525e-10	-1.30088	2.74448e-06	-2.29525e-10	-1.30141	7.49597e-07	-2.29525e-10	-1.30102
112931624	rs1836799	0.000240662	8.35559	-1.28613	0.000262342	4.53919	-1.28054	0.000241075	5.74681	-1.2745
112931625	rs1836798	0.000210747	8.22286	-1.28613	0.000236069	4.43366	-1.28054	0.000214923	5.63198	-1.2745
112931646	rs1245100	1.77476e-07	1.07646	-1.21932	2.67547e-06	-0.120643	-1.20623	1.68529e-06	0.701853	-1.19272
112931893	rs1245099	1.6568e-07	1.00661	-1.21824	2.53583e-06	-0.1754	-1.20508	1.58039e-06	0.636356	-1.19148
112932016	rs1245098	1.81244e-07	1.0983	-1.22015	2.71934e-06	-0.103485	-1.20713	1.71854e-06	0.722344	-1.19367
112932059	rs17114739	1.48283e-08	-2.03802	-0.587136	8.21551e-07	-1.96762	-0.539941	2.15744e-07	-2.02359	-0.522872
112932112	rs2846911	1.86067e-07	1.12266	-1.21824	2.77761e-06	-0.0843299	-1.20508	1.76213e-06	0.745204	-1.19148
112932115	rs2846912	1.85713e-07	1.12266	-1.22015	2.77193e-06	-0.0843299	-1.20713	1.75828e-06	0.745204	-1.19367
112932175	rs1245097	1.85713e-07	1.12266	-1.22015	2.77193e-06	-0.0843299	-1.20713	1.75828e-06	0.745204	-1.19367
112932219	rs1245096	1.74859e-07	1.0493	-1.207	2.62746e-06	-0.141201	-1.20378	1.6289e-06	0.670327	-1.19522
112932404	rs116938060	2.93829e-08	-1.94128	-2.29378e-10	1.39763e-06	-1.97623	-2.29378e-10	3.67827e-07	-2.01294	-2.29378e-10
112932454	rs117264210	1.15753e-06	1.73235	-2.29378e-10	4.5424e-05	1.50504	-2.29378e-10	9.5905e-06	1.24797	-2.29378e-10
112932464	rs1245095	1.69675e-07	1.02522	-1.21303	2.5626e-06	-0.160072	-1.20991	1.58245e-06	0.647781	-1.20161
112932573	rs1245094	3.06049e-08	-0.626897	-1.27363	8.41978e-07	-1.20757	-1.27544	2.26293e-07	-1.22312	-1.27561
112932639	rs1245093	1.30179e-07	0.776575	-1.22935	2.09483e-06	-0.354481	-1.21705	1.25801e-06	0.421005	-1.20428
112933496	rs117764440	2.5484e-07	0.218944	-2.29378e-10	2.75084e-06	-1.2991	-2.29378e-10	9.22526e-07	-1.09344	-2.29378e-10
112933540	rs1245092	1.93025e-07	1.15937	-1.21824	2.72634e-06	-0.102961	-1.20508	1.68922e-06	0.702948	-1.19148
112934495	rs10502165	0.000393399	8.2451	-0.684212	0.000673693	4.84597	-0.644198	0.000561639	5.92398	-0.605927
112934756	rs1245091	1.91415e-07	1.14712	-1.21437	2.84342e-06	-0.0650786	-1.20092	1.81107e-06	0.76816	-1.18705
112934787	rs10502166	1.67658e-08	-1.9727	-0.529655	7.84466e-07	-2.04218	-0.511573	2.1466e-07	-2.04312	-0.508383
112934932	rs143095355	3.53504e-08	-1.75638	-2.29378e-10	3.68122e-06	-1.00776	-2.29378e-10	5.81869e-07	-1.55431	-2.29378e-10
112936062	rs189574457	2.72536e-08	-2.0165	-2.29378e-10	1.32687e-06	-2.02818	-2.29378e-10	4.13923e-07	-1.89488	-2.29378e-10
112936329	rs1245090	1.573e-07	0.962204	-1.22574	2.43533e-06	-0.207773	-1.21315	1.40704e-06	0.528786	-1.2001
112937245	rs1245089	4.01595e-08	-1.99905	0.370216	2.23003e-06	-1.85039	0.341401	5.65022e-07	-2.00503	0.421338
112937566	rs117157106	1.61209e-08	-2.03926	-0.502316	9.09119e-07	-1.96329	-0.442993	2.37193e-07	-2.02128	-0.430408
112938006	rs1245102	2.28434e-08	-0.930031	-1.263	6.61649e-07	-1.45979	-1.26423	1.84329e-07	-1.43852	-1.26531
112938014	rs11214474	0.000330296	8.06202	-0.675968	0.000576954	4.67653	-0.62977	0.000471093	5.73723	-0.594979
112938089	rs1245101	2.28335e-08	-0.930031	-1.26343	6.61287e-07	-1.45979	-1.26478	1.84218e-07	-1.43852	-1.26592
112938119	rs78970020	5.88224e-08	-2.29525e-10	-1.24717	2.81777e-06	-2.29525e-10	-1.27506	7.83615e-07	-2.29525e-10	-1.25664
112938676	rs2511762	1.92962e-08	-1.09262	-1.26916	5.85535e-07	-1.57583	-1.27041	1.6277e-07	-1.55676	-1.27145
112938783	rs1264453	1.87931e-08	-1.13999	-1.24821	5.79581e-07	-1.6089	-1.24756	1.60432e-07	-1.59051	-1.25218
112938835	rs149690681	1.7689e-08	-2.04033	-0.408415	1.10392e-06	-1.85817	-0.353961	2.77669e-07	-1.95466	-0.339464
112939531	rs12361204	1.01074e-07	-1.37282	0.666979	3.06006e-06	-1.79764	0.605068	8.75256e-07	-1.79494	0.648895
112940835	rs117947879	2.90381e-08	-1.95308	-2.29378e-10	2.56192e-06	-1.37024	-2.29378e-10	3.92155e-07	-1.9489	-2.29378e-10
112940848	rs149532923	1.25537e-07	-2.29525e-10	-0.489091	6.126e-06	-2.29525e-10	-0.498461	1.6826e-06	-2.29525e-10	-0.492464
112940892	rs117600340	1.91338e-07	-0.0676495	-2.29378e-10	9.04523e-06	-0.108765	-2.29378e-10	4.54535e-06	0.501303	-2.29378e-10
112941058	rs2511763	2.40791e-07	1.16982	-1.00759	3.14082e-06	-0.182578	-0.98394	2.5133e-06	0.896453	-0.987658
112941184	rs17592124	7.44528e-08	-1.01152	-2.29378e-10	3.82524e-06	-0.969382	-2.29378e-10	1.05227e-06	-0.961849	-2.29378e-10
112941207	rs73006841	8.35697e-08	-0.896008	-2.29378e-10	3.8212e-06	-0.970438	-2.29378e-10	1.18188e-06	-0.845694	-2.29378e-10
112941460	rs76318343	1.91355e-08	-2.03853	-0.33161	1.21855e-06	-1.84773	-0.265611	3.03744e-07	-1.94735	-0.257018
112941656	rs2511764	2.65027e-08	-2.04444	-2.29378e-10	1.5026e-06	-1.9038	-2.29378e-10	3.64781e-07	-2.02126	-2.29378e-10
112942022	rs2509375	2.48094e-07	1.23389	-1.04177	3.03722e-06	-0.179676	-1.02039	2.399e-06	0.884614	-1.02236
112942109	rs146201810	2.72611e-08	-2.01623	-2.29378e-10	1.30653e-06	-2.04363	-2.29378e-10	5.3797e-07	-1.63275	-2.29378e-10
112942427	rs139221225	5.40937e-07	1.47735	-0.505738	6.02673e-06	-0.0480448	-0.466753	1.05665e-06	-0.481313	-0.476388
112943222	rs75800050	1.8805e-08	-2.04368	-0.34389	1.09868e-06	-1.93987	-0.277019	2.81778e-07	-2.00796	-0.271484
112943808	rs1030814	2.91324e-07	1.40708	-1.05433	3.64024e-06	0.0145055	-1.03346	2.62911e-06	0.989234	-1.03539
112943810	rs1030813	2.90401e-07	1.40708	-1.0575	3.62824e-06	0.0145055	-1.03676	2.62048e-06	0.989234	-1.03868
112943961	rs4306316	8.84744e-05	6.48851	-0.419731	0.000198927	3.32914	-0.3472	0.000150149	4.31313	-0.314308
112943964	rs76145387	1.90085e-08	-2.04368	-0.333129	1.11097e-06	-1.93987	-0.265891	2.84939e-07	-2.00796	-0.260326
112944036	rs145867905	4.77336e-08	-1.45605	-2.29378e-10	6.40755e-06	-0.453525	-2.29378e-10	7.64468e-07	-1.28138	-2.29378e-10
112944050	rs11214475	0.000179347	7.16696	-0.391575	0.000321566	3.80641	-0.344205	0.000236905	4.77834	-0.323486
112944821	rs9943574	0.000261614	7.53671	-0.383773	0.000512072	4.23727	-0.30981	0.000361199	5.15291	-0.276286
112944961	rs78964379	2.96138e-08	-1.93345	-2.29378e-10	1.33361e-06	-2.02311	-2.29378e-10	3.74237e-07	-1.99567	-2.29378e-10
112945033	rs11214476	6.92554e-05	6.25569	-0.431826	0.000140903	3.02257	-0.3855	0.000111065	4.06254	-0.365229
112945892	rs745631	2.12923e-05	5.91275	-1.26834	2.98548e-05	2.3481	-1.26276	2.73625e-05	3.55447	-1.25809
112946012	rs141441446	3.53682e-08	-1.75588	-2.29378e-10	1.31335e-06	-2.03842	-2.29378e-10	4.33522e-07	-1.84862	-2.29378e-10
112946037	rs113675135	7.32621e-08	-1.02765	-2.29378e-10	3.198e-06	-1.14848	-2.29378e-10	1.80191e-06	-0.423955	-2.29378e-10
112946070	rs73006860	3.25986e-08	-1.83742	-2.29378e-10	2.02864e-06	-1.60364	-2.29378e-10	4.9506e-07	-1.71588	-2.29378e-10
112946228	rs17114746	2.01253e-08	-2.03146	-0.288251	1.08285e-06	-2.00243	-0.228974	2.90085e-07	-2.0337	-0.216684
112946261	rs2003987	2.31659e-08	-1.60884	-0.570164	8.18393e-07	-1.93555	-0.575865	2.42273e-07	-1.91231	-0.518178
112946859	rs1245103	2.64958e-07	1.32253	-1.06464	3.61465e-06	0.0181895	-1.0442	2.42035e-06	0.917198	-1.04609
112947206	rs12222753	0.000211628	7.33887	-0.397974	0.000380859	3.9634	-0.331977	0.000290323	4.95216	-0.293971
112947591	rs17114749	7.60316e-08	-2.29525e-10	-0.990541	3.79999e-06	-2.29525e-10	-0.976004	1.04127e-06	-2.29525e-10	-0.972364
112947672	rs75617068	2.07055e-08	-2.04312	-0.248174	1.23885e-06	-1.90906	-0.187755	3.21391e-07	-1.97267	-0.175232
112948292	rs117071489	2.09567e-08	-2.04289	-0.236344	1.25631e-06	-1.90723	-0.175592	3.25783e-07	-1.97133	-0.163001
112948306	rs1465765	5.40903e-05	6.06892	-0.492197	0.00011369	2.87687	-0.454392	8.86678e-05	3.90248	-0.430386
112948508	rs1965775	7.92234e-05	6.41421	-0.455875	0.000161417	3.16497	-0.391986	0.000131596	4.22209	-0.355161
112948575	rs141881809	2.93388e-08	-1.94278	-2.29378e-10	1.64898e-06	-1.81084	-2.29378e-10	4.54336e-07	-1.80172	-2.29378e-10
112948688	rs3943739	2.41597e-08	-1.51845	-0.618555	8.18037e-07	-1.88779	-0.624064	2.39196e-07	-1.87499	-0.568284
112949168	rs80090160	2.1393e-08	-2.02764	-0.230991	1.14735e-06	-2.00854	-0.165012	3.06663e-07	-2.03675	-0.158057
112949475	rs10502167	2.20714e-08	-1.99076	-0.236646	1.56899e-06	-1.68973	-0.170838	3.75153e-07	-1.82932	-0.163901
112949894	rs1245115	2.32603e-07	1.18281	-1.05517	3.05368e-06	-0.16033	-1.03433	2.28239e-06	0.848676	-1.03625
112950192	rs1261874	1.9909e-08	-1.12441	-1.20611	6.36429e-07	-1.5573	-1.20558	1.59177e-07	-1.63607	-1.21447
112950782	rs1245114	1.62933e-08	-1.33692	-1.19402	5.44398e-07	-1.72561	-1.19346	1.41458e-07	-1.76565	-1.2029
112950841	rs139524386	3.10635e-07	-2.29525e-10	0.416928	1.43074e-05	-2.29525e-10	0.349774	3.6117e-06	-2.29525e-10	0.271376
112951025	rs1245113	1.609e-08	-1.35155	-1.19194	5.40213e-07	-1.73542	-1.19137	1.40447e-07	-1.77482	-1.20091
112951340	rs145654944	6.92239e-08	-2.29525e-10	-1.08434	3.3231e-06	-2.29525e-10	-1.1101	9.06861e-07	-2.29525e-10	-1.11057
112951637	rs17114757	9.45883e-07	2.81591	-1.28548	1.13819e-05	1.4043	-1.28328	1.36232e-05	2.87578	-1.27681
112951660	rs17114760	2.15421e-08	-2.03261	-0.219069	1.1711e-06	-2.00033	-0.15273	3.11756e-07	-2.0326	-0.145737
112951709	rs12794745	2.14562e-08	-1.60884	-0.646832	7.58226e-07	-1.93555	-0.652227	2.23777e-07	-1.91231	-0.597592
112951927	rs17114764	2.12769e-08	-2.045	-0.219069	1.28936e-06	-1.90413	-0.15273	3.26743e-07	-1.98565	-0.145737
112952434	rs117676743	1.92164e-08	-2.02731	-0.338611	9.90033e-07	-2.00998	-0.311044	2.60404e-07	-2.03797	-0.320356
112952628	rs17114770	2.14199e-08	-2.03261	-0.224754	1.16426e-06	-2.00033	-0.158586	3.0993e-07	-2.0326	-0.151612
112952878	rs17114773	2.12868e-08	-2.03261	-0.230991	1.15681e-06	-2.00033	-0.165012	3.07939e-07	-2.0326	-0.158057
112953130	rs7951034	7.7933e-08	-0.38475	-0.581091	1.66323e-06	-1.25566	-0.546578	3.61801e-07	-1.4774	-0.552058
112953512	rs1245112	2.04614e-08	-1.10913	-1.19402	6.51406e-07	-1.54616	-1.19346	1.62681e-07	-1.62586	-1.2029
112954651	rs12417093	1.83935e-08	-2.02801	-0.381679	9.52925e-07	-2.00898	-0.350245	2.50332e-07	-2.03751	-0.360257
112955308	rs148570333	3.43544e-08	-1.78496	-2.29378e-10	1.8865e-06	-1.67628	-2.29378e-10	4.19701e-07	-1.88102	-2.29378e-10
112956053	rs1245111	3.46024e-07	1.57915	-1.05433	4.14863e-06	0.145233	-1.03346	3.32665e-06	1.22455	-1.03539
112956167	rs1245110	3.46024e-07	1.57915	-1.05433	4.14863e-06	0.145233	-1.03346	3.32665e-06	1.22455	-1.03539
112956360	rs75198191	1.85918e-08	-2.00622	-0.392746	9.21767e-07	-2.03097	-0.3615	2.46189e-07	-2.043	-0.371453
112956420	rs79386775	9.77094e-08	-1.68208	0.942387	6.04624e-06	-1.45434	0.942774	1.36939e-06	-1.69325	0.994811
112956541	rs1962881	5.68413e-05	6.2166	-0.590269	0.000116132	2.99203	-0.548308	9.1095e-05	4.02901	-0.529913
112956757	rs714233	1.79797e-08	-2.0287	-0.403749	9.3272e-07	-2.00796	-0.37269	2.4492e-07	-2.03704	-0.382583
112957783	rs56331084	0.000189676	7.40214	-0.570759	0.000322761	3.99415	-0.528236	0.000240847	4.98096	-0.509599
112958278	rs34643760	2.74492e-08	-2.00935	-2.29378e-10	1.30897e-06	-2.04176	-2.29378e-10	5.51556e-07	-1.60781	-2.29378e-10
112958599	rs114947942	1.80214e-08	-2.04265	-0.387484	1.04867e-06	-1.90733	-0.356148	2.65431e-07	-1.97307	-0.36613
112958651	rs76690063	1.78246e-08	-2.04312	-0.397994	1.03374e-06	-1.91098	-0.366836	2.61933e-07	-1.97571	-0.376761
112958678	rs17114786	1.8026e-08	-2.04239	-0.387484	1.05061e-06	-1.90548	-0.356148	2.65785e-07	-1.97174	-0.36613
112958905	rs7933413	5.60413e-05	6.29096	-0.678805	0.000112352	3.05013	-0.639497	8.85316e-05	4.0928	-0.622242
112959145	rs17114790	1.76513e-08	-2.03813	-0.412749	1.08726e-06	-1.87906	-0.348282	2.77896e-07	-1.95037	-0.342942
112959219	rs79774280	1.75556e-08	-2.04215	-0.414167	1.02419e-06	-1.90381	-0.383287	2.59021e-07	-1.97053	-0.393123
112959347	rs12288106	1.71785e-08	-2.04434	-0.433698	9.85165e-07	-1.92279	-0.403157	2.50521e-07	-1.98413	-0.412886
112959581	rs12281332	1.71431e-08	-2.04124	-0.438852	1.00469e-06	-1.89792	-0.4084	2.53719e-07	-1.96623	-0.418101
112959658	rs1245109	2.78818e-07	1.38161	-1.07274	3.50156e-06	-0.00515535	-1.05264	2.5185e-06	0.96536	-1.0545
112959967	rs146081004	5.59644e-08	-2.29525e-10	-1.29697	2.74269e-06	-2.29525e-10	-1.30206	7.50643e-07	-2.29525e-10	-1.29963
112960163	rs10891500	1.68266e-08	-2.03332	-0.465413	8.82941e-07	-2.00007	-0.435428	2.31001e-07	-2.03315	-0.444982
112960387	rs1245108	3.31973e-07	1.55304	-1.06967	4.00085e-06	0.124943	-1.04944	3.1939e-06	1.19975	-1.05131
112960571	rs1159620	5.49105e-05	6.33024	-0.738468	0.00010894	3.08085	-0.701055	8.60301e-05	4.12651	-0.684614
112960708	rs142219731	7.2402e-08	-2.29525e-10	-1.03946	3.42811e-06	-2.29525e-10	-1.07899	9.81688e-07	-2.29525e-10	-1.03128
112960722	rs1865732	2.67825e-08	-1.33302	-0.70092	8.53065e-07	-1.76383	-0.706087	2.43693e-07	-1.77094	-0.653714
112960730	rs151223325	3.25766e-08	-1.8381	-2.29378e-10	1.52194e-06	-1.89102	-2.29378e-10	4.27921e-07	-1.86162	-2.29378e-10
112961129	rs11214481	1.88005e-08	-1.99671	-0.391101	1.21879e-06	-1.78847	-0.324675	3.12986e-07	-1.85654	-0.317859
112961269	rs10891501	1.58228e-08	-2.04386	-0.516377	8.48324e-07	-1.98238	-0.493118	2.2407e-07	-2.0134	-0.495203
112961308	rs149340946	2.64917e-08	-2.04486	-2.29378e-10	1.32124e-06	-2.03243	-2.29378e-10	4.76715e-07	-1.75364	-2.29378e-10
112961451	rs74426902	4.71739e-07	-2.29525e-10	0.834735	2.09277e-05	-2.29525e-10	0.730069	5.57468e-06	-2.29525e-10	0.705433
112961666	rs10891502	1.60678e-08	-2.04045	-0.504427	8.97306e-07	-1.91902	-0.500338	2.32888e-07	-1.96517	-0.504826
112962999	rs11214484	1.79317e-08	-2.04493	-0.390192	9.7268e-07	-1.97147	-0.367236	2.56742e-07	-2.00551	-0.366975
112963439	rs17114801	1.7668e-06	3.44358	-1.28834	2.1735e-05	2.05456	-1.28664	2.47503e-05	3.47478	-1.27875
112963583	rs73006881	2.96326e-08	-1.93281	-2.29378e-10	2.00681e-06	-1.61446	-2.29378e-10	5.70614e-07	-1.57384	-2.29378e-10
112964139	rs10891503	7.60452e-05	6.61457	-0.697174	0.000136462	3.28246	-0.67742	0.000110092	4.32172	-0.633204
112964317	rs148222346	4.05242e-08	-1.61979	-2.29378e-10	2.54833e-06	-1.37556	-2.29378e-10	5.38438e-07	-1.63188	-2.29378e-10
112964441	rs1245107	8.08247e-08	-1.91356	0.984157	5.38385e-06	-1.69783	1.07023	1.23416e-06	-1.92382	1.12141
112964648	rs12789616	8.68424e-08	-1.3247	0.467102	3.45517e-06	-1.58373	0.512602	9.88287e-07	-1.6432	0.618619
112964833	rs1245106	2.26458e-07	0.989573	-0.888702	3.17268e-06	-0.314315	-0.84211	2.1611e-06	0.594815	-0.837001
112964869	rs11214486	5.58028e-08	-2.29525e-10	-1.29987	2.77924e-06	-2.29525e-10	-1.28883	7.55836e-07	-2.29525e-10	-1.29273
112965060	rs59411144	2.12171e-08	-1.96254	-0.304344	1.36178e-06	-1.71753	-0.284681	3.38331e-07	-1.8301	-0.266436
112965156	rs2885208	0.000250534	7.68987	-0.580207	0.000350383	4.1075	-0.55948	0.000261188	5.06489	-0.512455
112965456	rs12279124	1.9779e-08	-2.00591	-0.331159	1.20917e-06	-1.81029	-0.310778	3.15061e-07	-1.87518	-0.292617
112965769	rs1436110	2.03365e-07	1.18382	-1.1905	2.80565e-06	-0.0814559	-1.19791	1.66267e-06	0.689843	-1.19422
112966054	rs77155023	4.52265e-07	-2.29525e-10	0.792578	2.42678e-05	-2.29525e-10	0.87815	6.91151e-06	-2.29525e-10	0.920386
112966340	rs17114819	1.95607e-08	-2.00565	-0.342513	1.18726e-06	-1.8171	-0.322251	3.01617e-07	-1.9072	-0.304195
112966374	rs58786875	4.73942e-07	1.50948	-0.670089	4.32322e-06	-0.188126	-0.658877	8.15124e-07	-0.575428	-0.641789
112966379	rs57494072	4.76765e-07	1.50948	-0.66415	4.34919e-06	-0.188126	-0.652886	8.20087e-07	-0.575428	-0.635719
112966538	rs1245105	7.00469e-08	-1.90816	0.835631	4.6194e-06	-1.68907	0.908336	1.06421e-06	-1.91862	0.968056
112966541	rs112124960	1.94506e-08	-2.00591	-0.347898	1.18889e-06	-1.81029	-0.327692	3.09728e-07	-1.87518	-0.309686
112966833	rs56126914	1.71693e-06	3.3927	-1.2661	2.127e-05	2.0091	-1.26281	2.39014e-05	3.41279	-1.25165
112967822	rs17114821	1.71523e-06	3.3927	-1.26709	2.12512e-05	2.0091	-1.26369	2.38789e-05	3.41279	-1.25259
112968053	rs1261873	2.50073e-07	1.05625	-0.856185	3.29795e-06	-0.309853	-0.807848	2.23277e-06	0.592994	-0.802553
112968632	rs1245104	2.52199e-07	1.05916	-0.850628	3.32568e-06	-0.308314	-0.801016	2.26244e-06	0.601617	-0.797976
112968651	rs1816537	1.37732e-08	-1.73327	-0.965698	5.2934e-07	-1.97188	-0.97525	1.46893e-07	-1.99606	-0.93479
112968657	rs7952383	2.00989e-08	-2.00787	-0.313156	1.22643e-06	-1.81512	-0.291775	3.20004e-07	-1.87928	-0.272947
112969063	rs2009978	2.39813e-07	1.01006	-0.851889	3.20054e-06	-0.344358	-0.803326	2.14943e-06	0.550409	-0.798007
112969085	rs6589356	2.00648e-08	-2.00491	-0.31781	1.27816e-06	-1.80786	-0.257721	3.36847e-07	-1.87311	-0.227823
112969157	rs6589357	2.01767e-08	-2.00401	-0.313156	1.23809e-06	-1.80566	-0.291775	3.22589e-07	-1.87123	-0.272947
112969258	rs10891504	1.20554e-08	-1.84665	-0.985524	4.93533e-07	-2.0197	-0.99747	1.38576e-07	-2.03196	-0.957175
112969584	rs11214487	1.99469e-08	-2.00401	-0.324611	1.22384e-06	-1.80566	-0.303353	3.18841e-07	-1.87123	-0.284633
112969997	rs7121590	2.07513e-08	-1.98744	-0.301637	1.30108e-06	-1.76768	-0.280132	3.37209e-07	-1.83866	-0.261197
112970028	rs7105464	2.54893e-07	1.42874	-1.20958	3.50527e-06	0.161096	-1.21783	2.07915e-06	0.93114	-1.21198
112970333	rs7946458	2.06964e-08	-1.9956	-0.296129	1.28468e-06	-1.78593	-0.274566	3.33825e-07	-1.85436	-0.255579
112970353	rs72995935	1.87375e-06	3.47515	-1.26114	2.54463e-05	2.18305	-1.25748	2.58832e-05	3.48639	-1.2456
112970401	rs6589358	2.02289e-08	-2.0069	-0.307678	1.23621e-06	-1.81271	-0.286239	3.22455e-07	-1.87723	-0.267359
112970450	rs7931461	2.07409e-08	-2.01062	-0.278961	1.26081e-06	-1.82203	-0.257217	3.29425e-07	-1.88514	-0.238071
112970490	rs7931763	2.07234e-08	-2.00591	-0.284514	1.26856e-06	-1.81029	-0.262828	3.30844e-07	-1.87518	-0.243734
112970636	rs73568761	1.99314e-07	0.726764	-0.753575	2.35471e-06	-0.711461	-0.743124	4.64003e-07	-1.05348	-0.727185
112970869	rs75848169	2.19142e-08	-1.99119	-0.243369	1.48352e-06	-1.7355	-0.181085	3.76481e-07	-1.83957	-0.150118
112971043	rs143008935	7.18672e-08	-1.04687	-2.29378e-10	1.63489e-06	-1.81943	-2.29378e-10	4.60639e-07	-1.78794	-2.29378e-10
112971211	rs7110066	2.1146e-08	-2.00298	-0.267252	1.30006e-06	-1.8032	-0.245384	3.38758e-07	-1.86914	-0.226131
112971302	rs140632064	3.53644e-08	-1.75598	-2.29378e-10	2.75768e-06	-1.29661	-2.29378e-10	4.439e-07	-1.82496	-2.29378e-10
112971342	rs144545998	3.08927e-08	-1.89117	-2.29378e-10	1.45565e-06	-1.93555	-2.29378e-10	4.09747e-07	-1.90502	-2.29378e-10
112971545	rs11214488	7.27719e-05	6.50218	-0.62879	0.00014626	3.28268	-0.608297	7.74342e-05	3.89912	-0.56249
112972184	rs72995940	1.83615e-06	3.45001	-1.25628	2.50064e-05	2.16106	-1.25293	2.53567e-05	3.46123	-1.24099
112972200	rs79993690	3.94088e-08	-1.6477	-2.29378e-10	1.35872e-06	-2.00446	-2.29378e-10	3.98221e-07	-1.93355	-2.29378e-10
112972434	rs140759884	3.88146e-08	-1.66289	-2.29378e-10	3.19062e-06	-1.15079	-2.29378e-10	4.81863e-07	-1.7429	-2.29378e-10
112972565	rs9326240	2.10283e-08	-2.00298	-0.272836	1.29275e-06	-1.8032	-0.251027	3.36835e-07	-1.86914	-0.231825
112972588	rs2574830	7.35324e-08	-1.9034	0.879432	4.76302e-06	-1.68142	0.931304	1.09429e-06	-1.91405	0.991348
112973014	rs7118324	2.1043e-08	-2.00787	-0.267252	1.28467e-06	-1.81512	-0.245384	3.35341e-07	-1.87928	-0.226131
112973406	rs75092027	4.25744e-07	0.732148	-2.29378e-10	3.16465e-05	1.14363	-2.29378e-10	2.7051e-06	-0.0176644	-2.29378e-10
112973497	rs10891505	1.22633e-08	-1.79951	-1.01557	4.92429e-07	-1.99502	-1.02439	1.36175e-07	-2.01963	-0.986988
112974083	rs10891506	3.5961e-07	1.63967	-1.07634	7.66125e-06	0.782208	-1.05703	4.45827e-06	1.53693	-1.05497
112974523	rs2853192	2.48765e-07	1.09933	-0.904506	2.46895e-06	-0.551823	-0.855385	1.0592e-06	-0.104225	-0.851063
112975115	rs12286388	2.34395e-08	-2.01062	-0.156647	1.48747e-06	-1.82203	-0.0919004	3.93737e-07	-1.88514	-0.0597349
112975186	rs12286447	2.44266e-08	-1.98756	-0.138456	1.6668e-06	-1.72689	-0.0732057	4.22933e-07	-1.83255	-0.0407946
112975454	rs72995946	3.15153e-08	-1.87122	-2.29378e-10	2.24956e-06	-1.50027	-2.29378e-10	6.42813e-07	-1.4547	-2.29378e-10
112975552	rs187810601	3.49154e-08	-1.76876	-2.29378e-10	1.61211e-06	-1.83346	-2.29378e-10	4.20189e-07	-1.87985	-2.29378e-10
112975934	rs11214489	0.000106169	6.84799	-0.596895	0.000195403	3.53713	-0.573066	8.60148e-05	3.97136	-0.529639
112976881	rs78480215	2.42888e-08	-2.01155	-0.120129	1.54071e-06	-1.82439	-0.0543735	4.08178e-07	-1.88714	-0.0217169
112977024	rs17114843	2.44335e-08	-2.01155	-0.114187	1.55014e-06	-1.82439	-0.0482693	4.1071e-07	-1.88714	-0.0155335
112977813	rs920129	1.58364e-08	-1.58234	-0.977036	5.66618e-07	-1.88973	-0.989339	1.5313e-07	-1.94019	-0.949074
112978202	rs76459171	2.68627e-08	-2.03095	-2.29378e-10	1.38908e-06	-1.98236	-2.29378e-10	5.36202e-07	-1.63605	-2.29378e-10
112978377	rs12788208	1.30705e-08	-1.73847	-1.01286	4.99079e-07	-1.98153	-1.02446	1.38479e-07	-2.0034	-0.986445
112978396	rs12270558	2.45518e-08	-2.01327	-0.107635	1.55368e-06	-1.82884	-0.0415381	4.11968e-07	-1.8909	-0.00871522
112978728	rs59168216	2.52552e-08	-1.99099	-0.101663	1.71697e-06	-1.73504	-0.0354039	4.36533e-07	-1.83919	-0.00250181
112979007	rs11214490	2.20606e-08	-2.01327	-0.214628	1.33636e-06	-1.82884	-0.192214	3.49735e-07	-1.8909	-0.172485
112979038	rs11214491	9.51153e-07	2.3709	-0.834919	1.01954e-05	0.841594	-0.83066	7.89237e-06	1.89736	-0.844265
112979142	rs11214492	5.47392e-08	-0.539033	-0.780077	9.84583e-07	-1.55919	-0.767346	2.20354e-07	-1.77046	-0.75486
112979320	rs147072891	1.51239e-07	-2.29525e-10	-0.302828	8.2012e-06	-2.29525e-10	-0.206722	2.13491e-06	-2.29525e-10	-0.254376
112979356	rs11214493	2.22799e-08	-2.00968	-0.208321	1.35731e-06	-1.81966	-0.185842	3.54735e-07	-1.88313	-0.166057
112979644	rs28488581	2.67269e-08	-1.99119	-0.0448319	1.81931e-06	-1.7355	0.0229554	4.62935e-07	-1.83957	0.0566014
112979766	rs111599244	2.45086e-08	-2.01503	-0.107635	1.5465e-06	-1.83347	-0.0415381	4.1036e-07	-1.89481	-0.00871522
112979841	rs183627152	2.4677e-08	-2.01416	-0.101663	1.55961e-06	-1.83116	-0.0354039	4.13723e-07	-1.89286	-0.00250181
112980371	rs11214494	2.44792e-08	-2.0222	-0.101663	1.52549e-06	-1.85328	-0.0354039	4.06113e-07	-1.91142	-0.00250181
112980411	rs17114861	2.66588e-08	-1.99986	-0.0387118	1.7922e-06	-1.7568	0.0292379	4.57907e-07	-1.85685	0.062963
112980707	rs11214496	2.44792e-08	-2.0222	-0.101663	1.52549e-06	-1.85328	-0.0354039	4.06113e-07	-1.91142	-0.00250181
112980722	rs10891507	1.6731e-07	0.975433	-1.17727	2.68701e-06	-0.145099	-1.17747	1.36823e-06	0.465605	-1.16489
112980742	rs11214497	2.44792e-08	-2.0222	-0.101663	1.52549e-06	-1.85328	-0.0354039	4.06113e-07	-1.91142	-0.00250181
112980796	rs117501297	1.45128e-07	-0.344077	-2.29378e-10	3.33239e-06	-1.10731	-2.29378e-10	1.38507e-06	-0.687049	-2.29378e-10
112980857	rs80350670	2.62657e-08	-1.99579	-0.0576377	1.77562e-06	-1.74666	0.00980835	4.52687e-07	-1.84864	0.0432882
112981185	rs56268408	3.88341e-06	4.18793	-1.24515	4.84096e-05	2.80957	-1.24087	5.38159e-05	4.19988	-1.22711
112981688	rs1811403	1.67775e-07	0.975433	-1.1745	2.69446e-06	-0.145099	-1.1747	1.37221e-06	0.465605	-1.16199
112981760	rs12361946	1.57859e-08	-1.52659	-1.03598	5.52743e-07	-1.85676	-1.04711	1.47987e-07	-1.91282	-1.01062
112981914	rs17114863	8.71142e-08	-2.29525e-10	-0.85447	4.42982e-06	-2.29525e-10	-0.822644	1.2528e-06	-2.29525e-10	-0.78742
112981926	rs11826764	2.39128e-08	-2.02144	-0.125842	1.5012e-06	-1.85108	-0.0536629	3.95334e-07	-1.90958	-0.0312418
112982027	rs72995959	3.62268e-06	4.1136	-1.24032	4.55645e-05	2.74399	-1.23586	5.02335e-05	4.12547	-1.22159
112982164	rs72995961	3.62268e-06	4.1136	-1.24032	4.55645e-05	2.74399	-1.23586	5.02335e-05	4.12547	-1.22159
112982535	rs7107443	9.63686e-08	-1.20699	0.45348	3.78446e-06	-1.48492	0.504824	9.82678e-07	-1.62879	0.598519
112983139	rs4539361	1.39635e-08	-1.70211	-0.983133	5.22706e-07	-1.96442	-0.995319	1.44864e-07	-1.98934	-0.955428
112983534	rs4492854	7.5661e-08	-1.37607	0.380646	3.06756e-06	-1.62104	0.430922	8.20293e-07	-1.7336	0.522707
112983595	rs4471463	7.68267e-08	-1.4217	0.441567	3.05016e-06	-1.6764	0.480597	8.4774e-07	-1.76747	0.589491
112983622	rs11214498	6.31147e-08	-0.382556	-0.79418	1.06522e-06	-1.46864	-0.779184	2.33242e-07	-1.70142	-0.767056
112983623	rs11214499	6.31147e-08	-0.382556	-0.79418	1.06522e-06	-1.46864	-0.779184	2.33242e-07	-1.70142	-0.767056
112983698	rs4547130	2.52203e-08	-1.9791	-0.114938	1.74423e-06	-1.7074	-0.0472892	4.37247e-07	-1.81656	-0.023496
112983809	rs10891508	5.6653e-08	-0.490986	-0.793759	1.0015e-06	-1.53174	-0.777765	2.21383e-07	-1.74973	-0.770935
112983874	rs1245088	6.98476e-08	-1.9155	0.840127	4.5679e-06	-1.70098	0.90903	1.07359e-06	-1.92568	0.983887
112983892	rs72995965	3.26566e-06	4.01346	-1.24393	4.15597e-05	2.65573	-1.2396	4.52555e-05	4.02524	-1.22571
112983898	rs17114864	3.44539e-06	4.06342	-1.24032	4.35929e-05	2.69975	-1.23586	4.77729e-05	4.07525	-1.22159
112984037	rs1245087	1.35859e-07	0.471733	-0.881803	2.19382e-06	-0.695127	-0.830232	1.22284e-06	0.0129593	-0.824586
112984321	rs7950135	2.57277e-08	-1.98457	-0.089547	1.75866e-06	-1.71992	-0.0265287	4.44617e-07	-1.82684	0.00349598
112984726	rs77271757	2.69803e-08	-2.02658	-2.29378e-10	1.31014e-06	-2.04087	-2.29378e-10	3.58966e-07	-2.03733	-2.29378e-10
112985022	rs4936261	1.07324e-07	-1.60141	0.955573	7.27717e-06	-1.35255	1.02629	1.65223e-06	-1.61377	1.10309
112985432	rs11214500	7.95598e-08	-1.30443	0.359246	3.14161e-06	-1.56518	0.398914	8.21542e-07	-1.7066	0.497222
112985477	rs11214501	7.74299e-08	-1.34096	0.368642	3.02258e-06	-1.61331	0.408421	8.08177e-07	-1.73278	0.507
112985970	rs892954	1.35048e-07	0.758441	-1.1745	2.26601e-06	-0.318277	-1.1747	1.19838e-06	0.330153	-1.16199
112986041	rs17508858	2.66359e-08	-2.03943	-2.29378e-10	1.34334e-06	-2.01584	-2.29378e-10	5.09487e-07	-1.68715	-2.29378e-10
112986192	rs1369818	7.91542e-08	-1.3275	0.377206	3.08124e-06	-1.60276	0.417086	8.22772e-07	-1.72379	0.515911
112986239	rs143864437	6.26073e-08	-1.18481	-2.29378e-10	2.23319e-06	-1.50757	-2.29378e-10	5.60396e-07	-1.59191	-2.29378e-10
112986270	rs873803	4.01277e-08	-0.413301	-1.21632	7.93786e-07	-1.32687	-1.21507	1.51278e-07	-1.6997	-1.20174
112986469	rs1245084	7.241e-08	-1.90597	0.866621	4.76548e-06	-1.68555	0.935945	1.11353e-06	-1.91652	1.01125
112986754	rs11214503	1.43952e-08	-1.56787	-1.08692	5.07031e-07	-1.89327	-1.09692	1.36528e-07	-1.93998	-1.06404
112987113	rs873804	7.87692e-08	-1.34096	0.385791	3.07549e-06	-1.61331	0.425772	8.22727e-07	-1.73278	0.524842
112987381	rs2003898	7.94269e-08	-1.3275	0.380646	3.12417e-06	-1.60276	0.430922	8.28383e-07	-1.72379	0.522707
112987455	rs1245083	1.21994e-07	0.383905	-0.901627	2.01073e-06	-0.761259	-0.851248	1.17212e-06	-0.0082626	-0.845728
112987874	rs1245082	7.16845e-08	-1.90277	0.853352	4.72586e-06	-1.68042	0.922466	1.10176e-06	-1.91344	0.997548
112988115	rs2011487	1.33159e-08	-1.71139	-1.02134	5.01247e-07	-1.96889	-1.03277	1.38685e-07	-1.99304	-0.995308
112988236	rs2011505	1.3099e-08	-1.72054	-1.02861	4.95536e-07	-1.97323	-1.03989	1.37144e-07	-1.99662	-1.0029
112988280	rs2011507	3.85478e-06	4.17696	-1.24158	5.31438e-05	2.89916	-1.23717	5.42036e-05	4.20297	-1.22303
112988635	rs1245081	7.00017e-08	-1.89953	0.826363	4.62186e-06	-1.67525	0.895046	1.0748e-06	-1.91033	0.969668
112988830	rs10891509	6.24741e-08	-0.357389	-0.829549	1.04404e-06	-1.45378	-0.814123	2.26579e-07	-1.68993	-0.807533
112988900	rs1245080	6.9682e-08	-1.8979	0.820154	4.60473e-06	-1.67266	0.888737	1.06961e-06	-1.90876	0.963253
112989298	rs1061	7.0821e-08	-1.35429	0.292761	2.68646e-06	-1.62374	0.300961	7.03901e-07	-1.74164	0.377715
112989441	rs10750024	7.6096e-08	-1.36244	0.372747	3.04186e-06	-1.62144	0.422906	8.27543e-07	-1.71658	0.514482
112989515	rs72645446	6.53397e-08	-0.282354	-0.859737	1.10217e-06	-1.36892	-0.844806	2.20814e-07	-1.68481	-0.838426
112989695	rs147527785	1.69947e-07	-2.29525e-10	-0.186204	8.26807e-06	-2.29525e-10	-0.198601	2.38717e-06	-2.29525e-10	-0.142691
112989720	rs1436111	7.30193e-08	-1.3675	0.336537	2.77822e-06	-1.63404	0.344849	7.29838e-07	-1.75037	0.422634
112990854	rs11214505	5.70765e-08	-1.2773	-2.29378e-10	3.43598e-06	-1.0767	-2.29378e-10	1.43978e-06	-0.648309	-2.29378e-10
112991618	rs1436109	3.15841e-06	4.01346	-1.27733	4.0137e-05	2.65573	-1.27444	4.3518e-05	4.02524	-1.26486
112991784	rs2362212	2.41181e-08	-2.00302	-0.135703	1.61981e-06	-1.76487	-0.0638225	4.09812e-07	-1.86337	-0.0414923
112991921	rs61902492	1.00182e-07	0.315963	-1.03066	1.5487e-06	-0.884691	-0.988894	8.93094e-07	-0.141577	-0.984288
112992369	rs1079021	2.35915e-06	3.10916	-0.664789	7.09396e-06	0.27601	-0.62777	3.94722e-06	0.936738	-0.576529
112992450	rs2005086	3.60772e-05	5.93102	-0.759291	7.60328e-05	2.75508	-0.734918	3.64947e-05	3.28662	-0.702252
112992501	rs2005085	1.71924e-08	-1.72864	-0.748583	6.51459e-07	-1.96099	-0.778552	1.774e-07	-1.99786	-0.744284
112992701	rs1369816	3.62788e-05	5.93102	-0.753719	7.6467e-05	2.75508	-0.729223	3.67091e-05	3.28662	-0.696396
112992778	rs61395032	2.6617e-08	-2.00092	-0.0392239	1.77997e-06	-1.75947	0.0250712	4.53608e-07	-1.85902	0.055693
112992847	rs2853194	4.22708e-05	6.05532	-0.725158	9.39409e-05	2.93412	-0.702459	4.59625e-05	3.48574	-0.670715
112993848	rs1273044	4.72772e-06	4.43548	-1.29597	1.10879e-05	1.38943	-1.29457	5.25002e-06	1.94211	-1.29668
112993893	rs79917100	1.54083e-07	-2.29525e-10	-0.284199	7.11726e-06	-2.29525e-10	-0.34848	2.12005e-06	-2.29525e-10	-0.261364
112994317	rs1245127	6.76001e-08	-1.86191	0.753825	4.55295e-06	-1.61656	0.821338	1.03403e-06	-1.87404	0.894708
112994681	rs1261877	5.66867e-05	6.27187	-0.648261	0.000133759	3.20915	-0.624113	6.13161e-05	3.69363	-0.590389
112994975	rs76901230	3.39265e-08	-2.00594	0.208444	2.21243e-06	-1.77247	0.255558	5.58929e-07	-1.86948	0.27494
112995432	rs10502168	3.5397e-06	4.1136	-1.26349	4.44808e-05	2.74399	-1.25993	4.8907e-05	4.12547	-1.24835
112996454	rs2012801	2.26961e-06	3.05514	-0.649465	6.94571e-06	0.239809	-0.612687	3.8635e-06	0.895687	-0.556917
112996523	rs146544041	4.41545e-08	-1.534	-2.29378e-10	2.83511e-06	-1.26892	-2.29378e-10	5.85986e-07	-1.54726	-2.29378e-10
112996695	rs2362213	2.83097e-07	-1.03331	1.35741	6.36947e-06	-1.87102	1.41153	1.79304e-06	-1.92804	1.49915
112996789	rs117768977	7.2929e-08	-1.99485	0.962645	5.15633e-06	-1.74436	1.07358	1.33463e-06	-1.84678	1.12263
112996918	rs3018457	1.48529e-07	-1.90875	1.58785	9.69053e-06	-1.69004	1.65019	2.44639e-06	-1.9192	1.80101
112996993	rs151012650	1.26919e-07	-2.29525e-10	-0.478143	6.09473e-06	-2.29525e-10	-0.503579	1.59839e-06	-2.29525e-10	-0.543805
112997413	rs7947910	9.97437e-09	-1.72086	-1.30081	3.87837e-07	-1.95555	-1.30262	1.00006e-07	-2.01339	-1.30194
112997433	rs2574828	1.00452e-07	-1.69713	0.985118	8.31565e-06	-1.37843	1.18557	1.83948e-06	-1.71393	1.31061
112997817	rs58993351	2.13517e-07	-1.52939	1.57142	1.68469e-05	-1.26325	1.77641	3.86367e-06	-1.54272	1.88153
112998484	rs11214508	4.84318e-06	3.63245	-0.468817	5.01674e-05	2.08104	-0.476677	5.06517e-05	3.3796	-0.467426
112999384	rs2016905	2.24247e-07	-1.69155	1.78261	1.86289e-05	-1.37073	1.98444	4.19391e-06	-1.70849	2.12933
112999670	rs10588285	2.3856e-07	1.10708	-0.954147	5.46911e-06	0.350696	-0.962583	5.70529e-06	1.67366	-0.945072
112999738	rs3018458	2.89941e-08	-0.726656	-1.22794	1.7752e-06	-0.509285	-1.22781	5.45091e-07	-0.420475	-1.19913
112999743	rs11214509	5.66058e-08	-2.29525e-10	-1.28558	2.79312e-06	-2.29525e-10	-1.28384	7.58503e-07	-2.29525e-10	-1.28921
112999832	rs1436106	1.07348e-08	-1.73679	-1.2114	5.652e-07	-1.66801	-1.21357	1.62779e-07	-1.59586	-1.23231
113000212	rs12788026	1.06914e-08	-1.93673	-1.01552	9.45446e-07	-1.39121	-0.975892	3.25077e-07	-1.14748	-0.98902
113000224	rs76331187	1.65745e-07	-2.29525e-10	-0.211242	8.86848e-06	-2.29525e-10	-0.128499	2.28515e-06	-2.29525e-10	-0.18637
113000567	rs17509332	2.56805e-08	-0.786369	-1.28959	4.56636e-07	-1.79897	-1.2959	1.13481e-07	-1.89979	-1.28913
113001310	rs7932647	9.98564e-09	-1.94204	-1.0785	8.72251e-07	-1.40436	-1.04333	2.99663e-07	-1.16289	-1.05501
113001396	rs1245120	1.02348e-08	-1.77061	-1.22528	5.36982e-07	-1.70551	-1.22728	1.54352e-07	-1.63689	-1.24444
113001578	rs12226411	8.0501e-08	-2.29525e-10	-0.933421	4.18929e-06	-2.29525e-10	-0.878471	1.07809e-06	-2.29525e-10	-0.937609
113001661	rs1245119	1.02348e-08	-1.77061	-1.22528	5.36982e-07	-1.70551	-1.22728	1.54352e-07	-1.63689	-1.24444
113002355	rs1245118	1.03794e-08	-1.77061	-1.21126	5.49323e-07	-1.70551	-1.20456	1.57862e-07	-1.63689	-1.22195
113003853	rs111869808	2.29408e-07	0.113813	-2.29378e-10	3.50917e-05	1.24696	-2.29378e-10	5.7543e-06	0.737146	-2.29378e-10
113004662	rs4937993	1.0317e-08	-1.93673	-1.05117	9.11666e-07	-1.39121	-1.01228	3.13559e-07	-1.14748	-1.02509
113004699	rs2437692	1.04124e-08	-1.75453	-1.22417	5.56917e-07	-1.66899	-1.22735	1.61319e-07	-1.59439	-1.24278
113004955	rs73570726	6.09675e-08	-2.29525e-10	-1.21135	3.03818e-06	-2.29525e-10	-1.19974	8.13564e-07	-2.29525e-10	-1.21913
113006070	rs948246	2.62107e-07	-1.71105	1.95811	2.17314e-05	-1.39776	2.16551	4.95097e-06	-1.72751	2.31429
113006135	rs73570728	5.70015e-08	-2.29525e-10	-1.27861	2.82183e-06	-2.29525e-10	-1.27362	7.63043e-07	-2.29525e-10	-1.28324
113006512	rs17509584	2.74286e-08	-2.0101	-2.29378e-10	1.31555e-06	-2.03675	-2.29378e-10	3.9858e-07	-1.93265	-2.29378e-10
113006860	rs7112548	1.01976e-08	-1.92455	-1.07499	9.38438e-07	-1.33663	-1.03792	3.25038e-07	-1.08646	-1.05015
113007580	rs948247	2.98853e-07	-1.7566	2.13486	2.7137e-05	-1.46181	2.45171	6.52328e-06	-1.77188	2.63446
113008160	rs10891510	9.87918e-09	-1.93673	-1.09453	8.70036e-07	-1.39121	-1.05901	2.99566e-07	-1.14748	-1.07075
113008320	rs1261878	2.69138e-06	3.30509	-0.728969	4.36565e-05	2.17011	-0.704763	6.17223e-05	3.76522	-0.655382
113008360	rs1245139	1.08573e-08	-1.73013	-1.20672	5.78576e-07	-1.64726	-1.21093	1.67406e-07	-1.57048	-1.22966
113008370	rs1245138	1.10863e-08	-1.71296	-1.20302	6.03178e-07	-1.60792	-1.20862	1.7592e-07	-1.52488	-1.22565
113008772	rs11214511	3.91193e-06	3.28641	-0.336317	3.77391e-05	1.70223	-0.382533	3.99072e-05	3.03413	-0.360371
113008973	rs141859801	6.17938e-08	-1.19789	-2.29378e-10	1.54695e-06	-1.87472	-2.29378e-10	5.59949e-07	-1.59271	-2.29378e-10
113009097	rs1245137	2.778e-08	-1.99737	-2.29378e-10	1.91898e-06	-1.65921	-2.29378e-10	4.1792e-07	-1.88527	-2.29378e-10
113009421	rs11214512	2.6102e-06	3.0036	-0.458111	3.001e-05	1.56534	-0.474815	2.73419e-05	2.77501	-0.479397
113009703	rs17114972	3.10978e-08	-1.65407	-0.230485	1.05015e-06	-2.04022	-0.221848	2.90577e-07	-2.03291	-0.215782
113009718	rs10891511	2.94693e-06	3.0488	-0.381967	3.04183e-05	1.50345	-0.39941	3.02916e-05	2.80226	-0.404196
113009970	rs10891512	3.00441e-06	3.14426	-0.458111	3.38055e-05	1.68444	-0.474815	3.13707e-05	2.91247	-0.479397
113010199	rs17114979	3.13083e-08	-1.65407	-0.223737	1.05729e-06	-2.04022	-0.215072	2.92558e-07	-2.03291	-0.208988
113010256	rs1245136	2.4019e-07	-1.81352	1.97326	1.90692e-05	-1.54406	2.18113	4.55331e-06	-1.82719	2.33024
113010872	rs1245135	8.62729e-07	2.4403	-1.00189	1.18659e-05	1.13738	-0.974711	2.93074e-06	1.08143	-1.01898
113011346	rs1245134	2.37051e-07	-1.81153	1.95811	1.88286e-05	-1.54113	2.16551	4.48993e-06	-1.82526	2.31429
113011683	rs75850040	2.09911e-07	-2.29525e-10	0.024996	1.11407e-05	-2.29525e-10	0.0996066	2.86537e-06	-2.29525e-10	0.0398957
113011721	rs1245133	6.70583e-07	1.64166	-0.455205	3.52682e-06	-0.630217	-0.420389	1.4229e-06	-0.263893	-0.396211
113011771	rs187252647	2.6642e-08	-2.0392	-2.29378e-10	1.4337e-06	-1.95074	-2.29378e-10	3.56484e-07	-2.04427	-2.29378e-10
113012011	rs117014422	2.77989e-08	-1.99669	-2.29378e-10	1.31385e-06	-2.03804	-2.29378e-10	3.62415e-07	-2.02777	-2.29378e-10
113012185	rs118022181	4.84309e-07	0.861032	-2.29378e-10	5.98017e-05	1.78003	-2.29378e-10	6.13994e-06	0.802013	-2.29378e-10
113012310	rs190846949	2.8491e-07	-2.29525e-10	0.330485	1.52341e-05	-2.29525e-10	0.412536	3.75374e-06	-2.29525e-10	0.309952
113012331	rs10891513	2.84801e-06	3.09715	-0.464462	3.2279e-05	1.64452	-0.481103	2.97718e-05	2.86643	-0.485668
113012494	rs1245132	2.1118e-07	-1.85029	1.8813	1.64183e-05	-1.59889	2.08629	3.98831e-06	-1.86281	2.23338
113013248	rs17114989	5.75622e-08	-2.29525e-10	-1.26882	2.81917e-06	-2.29525e-10	-1.27456	7.78378e-07	-2.29525e-10	-1.26335
113014058	rs7112370	2.73488e-06	3.05026	-0.458111	3.12183e-05	1.60482	-0.474815	2.86174e-05	2.82061	-0.479397
113014812	rs4936262	1.29567e-07	-2.01665	1.55915	8.55054e-06	-1.91866	1.75366	2.62843e-06	-1.93984	1.89342
113014986	rs1245131	6.51968e-07	1.66672	-0.508414	3.49539e-06	-0.614678	-0.444879	1.42213e-06	-0.246463	-0.41418
113015032	rs76919913	5.88826e-08	-2.29525e-10	-1.24614	2.87249e-06	-2.29525e-10	-1.25582	7.83402e-07	-2.29525e-10	-1.25691
113015472	rs150739283	3.32351e-07	-2.29525e-10	0.484502	1.59457e-05	-2.29525e-10	0.458188	5.14994e-06	-2.29525e-10	0.626183
113015973	rs1245130	1.67407e-06	2.84349	-0.742164	2.58461e-05	1.648	-0.706843	3.53843e-05	3.21829	-0.664827
113016118	rs117469578	1.07484e-07	-0.644349	-2.29378e-10	5.75465e-06	-0.560995	-2.29378e-10	2.31202e-06	-0.174679	-2.29378e-10
113016370	rs114789747	2.6501e-08	-2.04451	-2.29378e-10	1.37457e-06	-1.99286	-2.29378e-10	3.56411e-07	-2.04447	-2.29378e-10
113016423	rs10891514	1.67834e-06	2.48797	-0.3841	2.24163e-05	1.19557	-0.396787	1.91577e-05	2.34921	-0.409303
113016737	rs55859223	3.1883e-06	3.13416	-0.388607	3.24525e-05	1.57476	-0.405987	3.27071e-05	2.88555	-0.410756
113017161	rs17115004	5.80179e-08	-2.29525e-10	-1.26094	2.83964e-06	-2.29525e-10	-1.26733	7.8499e-07	-2.29525e-10	-1.25489
113017191	rs1268913	1.59092e-06	2.78395	-0.733575	2.47614e-05	1.59627	-0.697989	3.35703e-05	3.15651	-0.655667
113017470	rs10891515	2.79256e-06	3.07491	-0.46189	3.18546e-05	1.62568	-0.475505	2.93606e-05	2.8447	-0.477845
113017536	rs10891516	2.79256e-06	3.07491	-0.46189	3.18546e-05	1.62568	-0.475505	2.93606e-05	2.8447	-0.477845
113017850	rs10891517	2.4357e-06	2.90095	-0.424647	2.58593e-05	1.38023	-0.438562	2.52774e-05	2.65806	-0.440954
113018408	rs10502169	2.68194e-06	3.02813	-0.455528	3.08118e-05	1.58609	-0.469195	2.82259e-05	2.79898	-0.471544
113018492	rs11214514	2.74195e-06	3.05026	-0.455528	3.13943e-05	1.60482	-0.469195	2.8843e-05	2.82061	-0.471544
113018690	rs17115016	4.45574e-08	-1.52491	-2.29378e-10	1.39142e-06	-1.98068	-2.29378e-10	3.57515e-07	-2.04138	-2.29378e-10
113018849	rs76406876	2.70313e-08	-0.786369	-1.23832	4.77403e-07	-1.79897	-1.25143	1.19653e-07	-1.89979	-1.23617
113018964	rs10891518	8.31298e-09	-1.95995	-1.24392	6.66899e-07	-1.48907	-1.22705	2.26557e-07	-1.26207	-1.23549
113019437	rs1369814	2.73082e-08	-0.777306	-1.2372	4.80882e-07	-1.79272	-1.25042	1.20657e-07	-1.89258	-1.23502
113019459	rs1245129	6.60247e-07	1.77631	-0.605385	3.29848e-06	-0.546344	-0.571198	1.34396e-06	-0.169934	-0.54725
113019538	rs1245128	1.93504e-07	-1.839	1.78261	1.50827e-05	-1.58189	1.98444	3.63366e-06	-1.85189	2.12933
113020582	rs4366519	2.80552e-06	3.07491	-0.457259	3.21316e-05	1.62568	-0.466845	2.95962e-05	2.8447	-0.469852
113020704	rs72997770	2.70493e-08	-2.02403	-2.29378e-10	1.62163e-06	-1.82757	-2.29378e-10	4.55827e-07	-1.79844	-2.29378e-10
113021812	rs117844202	5.87329e-08	-2.29525e-10	-1.24869	2.86584e-06	-2.29525e-10	-1.25814	7.81609e-07	-2.29525e-10	-1.2592
113022450	rs12286728	8.41942e-08	-0.729563	-0.159001	1.40331e-06	-1.7735	-0.198674	3.56249e-07	-1.88007	-0.164852
113022744	rs117934051	6.52559e-08	-1.14337	-2.29378e-10	1.46939e-06	-1.92616	-2.29378e-10	4.9175e-07	-1.72259	-2.29378e-10
113023162	rs9651679	2.78114e-06	3.05026	-0.441338	3.18393e-05	1.60482	-0.455119	2.92513e-05	2.82061	-0.457488
113023326	rs117502277	9.69725e-08	-2.29525e-10	-0.747263	4.54829e-06	-2.29525e-10	-0.796252	1.296e-06	-2.29525e-10	-0.753519
113023716	rs75794878	3.96767e-08	-1.60692	-0.0340094	1.28743e-06	-2.03374	-0.0246158	3.5173e-07	-2.03967	-0.018021
113023887	rs4937994	2.64935e-08	-2.04479	-2.29378e-10	1.39505e-06	-1.97807	-2.29378e-10	3.76851e-07	-1.98871	-2.29378e-10
113025146	rs11214518	2.40124e-06	2.85498	-0.392925	2.66112e-05	1.34199	-0.371664	2.61414e-05	2.61324	-0.362522
113025684	rs80254943	1.51716e-08	-1.39551	-1.20676	3.92477e-07	-2.02339	-1.22289	1.07028e-07	-2.04334	-1.20413
113026154	rs1261876	1.50758e-07	-1.89231	1.5863	1.16609e-05	-1.6638	1.80903	2.88077e-06	-1.90338	1.94863
113026570	rs1245126	1.14231e-08	-1.95151	-0.934542	6.7013e-07	-1.83481	-0.876476	1.71071e-07	-1.96532	-0.813156
113026579	rs79919860	1.53591e-08	-1.38747	-1.20251	3.94589e-07	-2.0219	-1.21901	1.07537e-07	-2.04289	-1.19983
113026758	rs28463004	2.39962e-06	2.85498	-0.393601	2.57363e-05	1.34199	-0.405092	2.50564e-05	2.61324	-0.404911
113026901	rs76058268	5.83649e-07	-2.29525e-10	1.04761	2.96877e-05	-2.29525e-10	1.07973	7.55996e-06	-2.29525e-10	1.01006
113027158	rs4936263	8.5199e-09	-1.9075	-1.27179	7.93677e-07	-1.28317	-1.25891	2.32523e-07	-1.20654	-1.26503
113027442	rs138155487	4.588e-08	-1.49566	-2.29378e-10	1.7317e-06	-1.7619	-2.29378e-10	4.0829e-07	-1.90858	-2.29378e-10
113027627	rs117763161	5.56123e-08	-2.29525e-10	-1.30329	2.7393e-06	-2.29525e-10	-1.3033	7.48037e-07	-2.29525e-10	-1.3031
113027641	rs17595156	1.48571e-08	-1.41932	-1.20389	3.91864e-07	-2.02757	-1.22027	1.07226e-07	-2.04439	-1.20123
113027945	rs11214520	2.36798e-06	2.87914	-0.431042	2.61243e-05	1.36209	-0.410229	2.57472e-05	2.6368	-0.401278
113028224	rs1940704	1.15744e-06	1.49591	0.236368	1.7232e-05	0.192931	0.342833	1.7296e-05	1.41422	0.423455
113028227	rs1940705	1.42039e-06	2.20146	-0.264463	5.52939e-06	-0.463611	-0.137313	2.90313e-06	0.171572	-0.118585
113028441	rs1245125	1.53503e-06	2.28724	-0.272631	5.77734e-06	-0.411091	-0.145968	3.06229e-06	0.233672	-0.12731
113028499	rs56155282	2.46201e-06	2.92523	-0.438189	2.61031e-05	1.40045	-0.449394	2.56702e-05	2.68175	-0.449218
113029314	rs1245124	1.06934e-08	-1.9541	-0.997961	6.23361e-07	-1.8387	-0.944932	1.58558e-07	-1.96771	-0.886729
113029572	rs1261875	1.05562e-08	-1.96421	-1.00076	6.11985e-07	-1.85408	-0.947967	1.56576e-07	-1.97702	-0.890001
113029879	rs117126469	2.82216e-07	-2.29525e-10	0.320982	1.34348e-05	-2.29525e-10	0.286845	4.17792e-06	-2.29525e-10	0.417012
113030178	rs1245123	1.07342e-08	-1.9726	-0.975661	6.20711e-07	-1.86709	-0.920805	1.59991e-07	-1.98469	-0.860747
113030245	rs1245122	1.0703e-08	-1.9726	-0.978565	6.18766e-07	-1.86709	-0.923943	1.59452e-07	-1.98469	-0.864123
113030627	rs1245121	1.37898e-06	2.25756	-0.35015	5.22523e-06	-0.4293	-0.228203	2.75866e-06	0.212159	-0.210217
113030759	rs78133861	1.51699e-08	-1.4035	-1.19888	3.94743e-07	-2.02483	-1.21569	1.07842e-07	-2.04374	-1.19615
113031215	rs78187572	5.75955e-07	-2.29525e-10	1.03434	2.92937e-05	-2.29525e-10	1.06637	7.4611e-06	-2.29525e-10	0.996901
113031255	rs143617006	4.63355e-08	-1.48578	-2.29378e-10	1.74405e-06	-1.75479	-2.29378e-10	4.10314e-07	-1.90363	-2.29378e-10
113031338	rs2846915	1.06666e-08	-1.97601	-0.978565	6.15459e-07	-1.87245	-0.923943	1.58958e-07	-1.9878	-0.864123
113031486	rs79147694	2.77273e-08	-1.99927	-2.29378e-10	1.32304e-06	-2.03107	-2.29378e-10	3.91716e-07	-1.95002	-2.29378e-10
113031696	rs11214521	6.52611e-08	-1.14329	-2.29378e-10	2.0861e-06	-1.57571	-2.29378e-10	6.15968e-07	-1.49736	-2.29378e-10
113031758	rs2846916	1.57853e-06	2.44596	-0.403404	5.61243e-06	-0.301211	-0.284808	2.87999e-06	0.312284	-0.2673
113032662	rs75797378	1.49869e-08	-1.41932	-1.19519	3.94999e-07	-2.02757	-1.2123	1.08176e-07	-2.04439	-1.19242
113032906	rs7939805	1.03154e-08	-1.96054	-1.02751	5.97822e-07	-1.84845	-0.977011	1.52253e-07	-1.97364	-0.921374
113033012	rs74998004	3.217e-08	-1.85066	-2.29378e-10	1.50558e-06	-1.90183	-2.29378e-10	4.22895e-07	-1.87343	-2.29378e-10
113033036	rs141693952	5.36282e-08	-1.33961	-2.29378e-10	2.85868e-06	-1.26064	-2.29378e-10	5.82841e-07	-1.55264	-2.29378e-10
113033220	rs17510563	1.50296e-08	-1.41932	-1.19235	3.96032e-07	-2.02757	-1.20969	1.08488e-07	-2.04439	-1.18953
113033701	rs11602518	2.73835e-08	-2.01175	-2.29378e-10	1.3145e-06	-2.03754	-2.29378e-10	3.99779e-07	-1.92964	-2.29378e-10
113033994	rs143265819	2.85491e-08	-1.97006	-2.29378e-10	1.50228e-06	-1.90402	-2.29378e-10	3.83432e-07	-1.9714	-2.29378e-10
113034213	rs80293576	6.15802e-07	-2.29525e-10	1.10123	3.13319e-05	-2.29525e-10	1.13364	8.02063e-06	-2.29525e-10	1.06921
113034374	rs11214523	3.51489e-06	3.31456	-0.471486	3.54978e-05	1.74094	-0.482473	3.34548e-05	2.97969	-0.4823
113034690	rs80327551	1.67677e-08	-1.42716	-1.07507	4.36693e-07	-2.02886	-1.11066	1.20394e-07	-2.04464	-1.08515
113034787	rs12272966	1.15754e-06	2.32867	-0.596307	4.2802e-06	-0.374009	-0.482994	2.18008e-06	0.227519	-0.460961
113035334	rs77983511	6.45713e-07	-2.29525e-10	1.14867	3.29622e-05	-2.29525e-10	1.18436	8.37889e-06	-2.29525e-10	1.11291
113036206	rs7131082	1.03462e-08	-1.96911	-1.01596	5.93278e-07	-1.86165	-0.971448	1.52124e-07	-1.9815	-0.914356
113036362	rs2885455	3.15649e-06	3.21896	-0.483436	3.23729e-05	1.66066	-0.494343	3.01376e-05	2.88714	-0.494172
113036363	rs2885456	4.03917e-06	3.37955	-0.397442	4.5719e-05	1.88292	-0.371404	4.44811e-05	3.15245	-0.370192
113036501	rs4595575	1.26506e-06	1.74688	0.0743086	1.71903e-05	0.404526	0.128815	1.64849e-05	1.59428	0.195362
113036969	rs11214524	3.95339e-06	3.33733	-0.376695	3.97574e-05	1.76009	-0.388292	3.75787e-05	3.00175	-0.38811
113037493	rs11607865	9.21238e-09	-1.9844	-1.11674	6.3786e-07	-1.68817	-1.07247	1.499e-07	-1.79472	-1.11587
113037986	rs4937995	9.85096e-07	1.57714	-0.00609115	1.2901e-05	0.204521	0.0417795	1.18263e-05	1.34224	0.115283
113038005	rs4936265	1.00664e-06	1.53917	0.0535067	1.38008e-05	0.174847	0.138874	1.38113e-05	1.38769	0.22499
113038053	rs4937996	1.32844e-07	-1.87228	1.43976	1.00804e-05	-1.6325	1.63209	2.45817e-06	-1.88406	1.77068
113038430	rs11214525	1.45986e-07	-1.85607	1.51789	1.12111e-05	-1.60766	1.71357	2.67232e-06	-1.8684	1.83854
113038506	rs11214526	1.3786e-07	-1.87053	1.47508	1.04837e-05	-1.62981	1.66863	2.55612e-06	-1.88237	1.80806
113038595	rs7120505	9.27557e-07	2.17861	-0.66775	1.64826e-05	1.09898	-0.607672	1.26348e-05	2.07695	-0.553301
113038934	rs7121317	1.2652e-06	1.78984	0.0314507	1.75914e-05	0.439083	0.117325	1.71718e-05	1.63638	0.194093
113039120	rs73570745	5.60515e-08	-2.29525e-10	-1.29542	2.75249e-06	-2.29525e-10	-1.2985	7.5549e-07	-2.29525e-10	-1.29319
113040118	rs10502170	1.27112e-06	1.81256	0.0134044	1.75856e-05	0.457371	0.0987054	1.72258e-05	1.65863	0.174975
113040493	rs12274201	9.57805e-07	1.57714	-0.0341867	1.2494e-05	0.204521	0.00972183	1.14494e-05	1.34224	0.0828929
113040595	rs56970820	4.35758e-06	3.41106	-0.353077	4.33062e-05	1.82211	-0.364821	4.13184e-05	3.07314	-0.364637
113040818	rs4143165	1.3168e-06	1.81256	0.048712	1.8238e-05	0.457371	0.135131	1.78822e-05	1.65863	0.212373
113040855	rs7129539	1.45628e-07	-1.85128	1.51065	1.12012e-05	-1.60039	1.70541	2.70397e-06	-1.86377	1.84569
113040889	rs118167222	5.47893e-08	-1.31819	-2.29378e-10	2.96378e-06	-1.22454	-2.29378e-10	4.66522e-07	-1.77525	-2.29378e-10
113041378	rs75264054	8.72188e-07	-2.29525e-10	1.44931	4.50112e-05	-2.29525e-10	1.49591	1.13913e-05	-2.29525e-10	1.42005
113041446	rs7102903	9.34063e-07	1.5573	-0.0394464	1.15231e-05	0.128982	0.00437185	1.123e-05	1.32839	0.0773958
113041710	rs79778663	8.4678e-07	-2.29525e-10	1.41975	4.3689e-05	-2.29525e-10	1.46609	1.10612e-05	-2.29525e-10	1.39064
113042059	rs2043603	9.78147e-07	1.57714	-0.0131703	1.32219e-05	0.204521	0.0663503	1.22538e-05	1.34224	0.15079
113042119	rs10789937	1.11597e-08	-1.88572	-1.02366	5.80992e-07	-1.84235	-1.01167	1.54627e-07	-1.8785	-1.00104
113042680	rs116304249	1.33023e-07	-2.29525e-10	-0.43117	6.79743e-06	-2.29525e-10	-0.394457	1.7503e-06	-2.29525e-10	-0.453013
113043047	rs981555	7.89023e-07	2.03963	-0.690521	1.4278e-05	0.97922	-0.631505	1.07446e-05	1.93966	-0.578056
113043726	rs2043602	1.10905e-08	-1.88572	-1.02988	5.79284e-07	-1.84235	-1.01461	1.54203e-07	-1.8785	-1.00378
113044728	rs11214529	4.83664e-06	3.49221	-0.329928	4.77892e-05	1.89048	-0.334687	4.60817e-05	3.15175	-0.334139
113045684	rs11214530	1.34925e-07	-1.83802	1.42105	1.05769e-05	-1.58043	1.6281	2.50597e-06	-1.85094	1.75682
113047005	rs12224124	4.29575e-06	3.49221	-0.448521	4.24879e-05	1.89048	-0.452268	4.09757e-05	3.15175	-0.451575
113047146	rs12222643	4.36798e-06	3.51521	-0.454848	4.30474e-05	1.90988	-0.458582	4.16353e-05	3.17404	-0.457891
113047492	rs112624052	2.75993e-08	-2.0039	-2.29378e-10	1.35439e-06	-2.00765	-2.29378e-10	3.70969e-07	-2.00444	-2.29378e-10
113047583	rs11214531	6.1229e-06	3.80796	-0.409857	6.35565e-05	2.24869	-0.40776	6.44953e-05	3.57198	-0.418187
113047896	rs4936266	1.34117e-07	-1.78832	1.36535	1.05781e-05	-1.50732	1.5551	2.46438e-06	-1.80273	1.69187
113048431	rs11214532	5.54079e-06	3.69292	-0.394719	5.819e-05	2.15129	-0.398583	5.33433e-05	3.36181	-0.397868
113048466	rs11214533	2.95546e-06	3.19089	-0.521166	3.05211e-05	1.60972	-0.502307	2.81815e-05	2.86301	-0.537141
113048682	rs73570752	5.56885e-08	-2.29525e-10	-1.30192	2.74016e-06	-2.29525e-10	-1.30299	7.49686e-07	-2.29525e-10	-1.3009
113048894	rs12286372	1.17322e-08	-1.81563	-1.04373	6.61151e-07	-1.72007	-1.0047	1.5362e-07	-1.93498	-0.951094
113049287	rs7111410	1.74244e-08	-1.30788	-1.15595	1.3888e-06	-0.861966	-1.12059	2.25332e-07	-1.39912	-1.10386
113049801	rs35107553	7.4495e-09	-2.04259	-1.27096	4.62378e-07	-1.83513	-1.24724	1.2475e-07	-1.83421	-1.26004
113050292	rs6589360	5.76045e-07	1.07301	-0.0385186	8.47757e-06	-0.204266	0.0306865	7.81392e-06	0.98645	0.056655
113050688	rs17510855	8.6049e-06	3.7384	-2.29378e-10	0.000209868	3.03547	-2.29378e-10	2.40112e-05	2.16572	-2.29378e-10
113051042	rs1436104	5.81654e-07	1.78783	-0.74364	1.15275e-05	0.819978	-0.686249	9.16523e-06	1.83727	-0.634651
113051314	rs7941908	1.14909e-08	-1.79963	-1.0805	6.47698e-07	-1.70109	-1.04425	1.48796e-07	-1.92382	-0.99416
113051485	rs118162901	1.01093e-06	1.59694	-2.29378e-10	3.02614e-05	1.09887	-2.29378e-10	1.19662e-05	1.46929	-2.29378e-10
113051547	rs6589361	5.93378e-07	1.12992	-0.0657783	8.67284e-06	-0.160482	0.00967602	8.09439e-06	1.04256	0.0358054
113052196	rs111282629	6.72585e-07	-2.29525e-10	1.18944	3.46324e-05	-2.29525e-10	1.23379	8.79686e-06	-2.29525e-10	1.16159
113052567	rs4937998	5.85223e-07	1.81509	-0.76479	1.15432e-05	0.84356	-0.708467	9.20478e-06	1.86471	-0.657788
113052704	rs753926	1.10502e-08	-1.83348	-1.08576	6.18594e-07	-1.74139	-1.04992	1.44453e-07	-1.94724	-1.00036
113053111	rs74679371	8.28979e-07	-2.29525e-10	1.3985	4.27629e-05	-2.29525e-10	1.44467	1.08299e-05	-2.29525e-10	1.36951
113053248	rs113886560	8.46441e-08	-0.883235	-2.29378e-10	4.38062e-06	-0.833812	-2.29378e-10	2.14709e-06	-0.248689	-2.29378e-10
113053558	rs1369813	1.20089e-07	-1.72884	1.19539	8.73216e-06	-1.5231	1.37911	1.92615e-06	-1.86893	1.51165
113054179	rs147062540	3.84148e-08	-1.67325	-2.29378e-10	1.63486e-06	-1.81945	-2.29378e-10	3.6462e-07	-2.0217	-2.29378e-10
113054209	rs6589362	1.12217e-08	-1.81047	-1.09337	6.30606e-07	-1.71394	-1.05814	1.45446e-07	-1.9314	-1.00935
113054434	rs6589363	5.81371e-07	1.8497	-0.806	1.21352e-05	0.936928	-0.75182	9.90276e-06	1.983	-0.702984
113054607	rs138287584	6.17458e-08	-2.29525e-10	-1.19866	3.00939e-06	-2.29525e-10	-1.20926	8.21839e-07	-2.29525e-10	-1.20901
113054642	rs7943611	5.76893e-07	1.8497	-0.813733	1.20368e-05	0.936928	-0.759965	9.81895e-06	1.983	-0.711483
113055850	rs112426035	1.12525e-08	-1.80701	-1.09409	6.32708e-07	-1.70984	-1.05891	1.45673e-07	-1.92899	-1.0102
113056039	rs1436103	6.03079e-07	1.87444	-0.794077	1.25574e-05	0.958578	-0.739269	1.02889e-05	2.00815	-0.689892
113056055	rs75343099	5.80546e-08	-2.29525e-10	-1.26031	2.79604e-06	-2.29525e-10	-1.2828	7.69841e-07	-2.29525e-10	-1.27437
113056323	rs4936267	6.15819e-07	1.87444	-0.773173	1.2408e-05	0.958578	-0.751238	1.00644e-05	2.00815	-0.711952
113056520	rs73570764	5.72494e-08	-2.29525e-10	-1.27427	2.80362e-06	-2.29525e-10	-1.28009	7.73795e-07	-2.29525e-10	-1.26925
113056590	rs61902500	4.09403e-08	-1.60958	-2.29378e-10	1.96941e-06	-1.63327	-2.29378e-10	6.18688e-07	-1.49296	-2.29378e-10
113056672	rs17115088	1.28298e-07	-1.7051	1.23777	9.40552e-06	-1.49272	1.42301	2.051e-06	-1.8511	1.55662
113056711	rs2196456	5.06694e-07	1.71644	-0.81022	1.07532e-05	0.820467	-0.756265	8.60749e-06	1.84745	-0.707622
113056784	rs112008188	8.09542e-07	-2.29525e-10	1.37478	4.17518e-05	-2.29525e-10	1.42074	1.05774e-05	-2.29525e-10	1.34591
113056976	rs58021667	5.62501e-08	-2.29525e-10	-1.29188	2.761e-06	-2.29525e-10	-1.29541	7.58924e-07	-2.29525e-10	-1.28866
113057011	rs4648322	5.80723e-07	1.87444	-0.831852	1.20079e-05	0.958578	-0.784018	9.85238e-06	2.00815	-0.733239
113057146	rs117438594	6.13082e-08	-2.29525e-10	-1.20578	3.05719e-06	-2.29525e-10	-1.1935	8.25205e-07	-2.29525e-10	-1.20493
113057434	rs17596017	2.65003e-08	-2.04453	-2.29378e-10	1.377e-06	-1.99109	-2.29378e-10	3.79345e-07	-1.98211	-2.29378e-10
113057562	rs78168702	7.87837e-08	-0.954984	-2.29378e-10	4.42153e-06	-0.824518	-2.29378e-10	7.29928e-07	-1.32761	-2.29378e-10
113058219	rs76591847	5.74192e-08	-1.27131	-2.29378e-10	4.42996e-06	-0.822611	-2.29378e-10	5.24743e-07	-1.65765	-2.29378e-10
113060336	rs4938000	9.3874e-09	-2.00157	-1.08075	4.61526e-07	-1.98096	-1.10326	1.2457e-07	-1.97089	-1.1248
113060469	rs2117912	5.48067e-07	1.93097	-0.946262	1.11854e-05	1.00809	-0.904485	9.19448e-06	2.06564	-0.859838
113060512	rs77153794	5.95594e-07	-2.29525e-10	1.06787	3.06346e-05	-2.29525e-10	1.11113	7.79526e-06	-2.29525e-10	1.04071
113060546	rs17115093	5.68469e-08	-2.29525e-10	-1.28133	2.78613e-06	-2.29525e-10	-1.28635	7.67873e-07	-2.29525e-10	-1.27693
113060660	rs17115095	4.66434e-08	-1.47916	-2.29378e-10	1.51308e-06	-1.89686	-2.29378e-10	3.64456e-07	-2.02215	-2.29378e-10
113061212	rs11214535	2.10596e-08	-1.68926	-0.585073	1.24752e-06	-1.54376	-0.546085	3.10465e-07	-1.63055	-0.551931
113061227	rs117340843	5.65844e-08	-1.28596	-2.29378e-10	1.43459e-06	-1.95012	-2.29378e-10	4.49498e-07	-1.81243	-2.29378e-10
113061546	rs117697657	6.36655e-07	-2.29525e-10	1.13454	3.27663e-05	-2.29525e-10	1.1784	8.32951e-06	-2.29525e-10	1.107
113061691	rs118074555	2.70345e-08	-2.02458	-2.29378e-10	1.47558e-06	-1.92195	-2.29378e-10	4.08297e-07	-1.90856	-2.29378e-10
113061798	rs74480274	4.78236e-07	-2.29525e-10	0.848414	2.45481e-05	-2.29525e-10	0.889632	6.26733e-06	-2.29525e-10	0.822549
113062053	rs117432962	5.56793e-08	-2.29525e-10	-1.30208	2.74383e-06	-2.29525e-10	-1.30165	7.51106e-07	-2.29525e-10	-1.29901
113062669	rs17115096	1.12448e-07	-1.78326	1.18406	7.97614e-06	-1.60693	1.37238	1.90682e-06	-1.86632	1.49895
113062881	rs4938001	1.19104e-07	-1.79074	1.24905	8.44984e-06	-1.61663	1.43977	2.03037e-06	-1.87249	1.56791
113063086	rs9667149	5.83266e-08	-2.29525e-10	-1.25563	2.85144e-06	-2.29525e-10	-1.26318	7.89425e-07	-2.29525e-10	-1.24925
113063185	rs116912830	2.79066e-08	-1.99283	-2.29378e-10	1.3548e-06	-2.00735	-2.29378e-10	3.66597e-07	-2.01629	-2.29378e-10
113063526	rs142406151	2.65126e-08	-2.04407	-2.29378e-10	1.31521e-06	-2.037	-2.29378e-10	3.77255e-07	-1.98764	-2.29378e-10
113063690	rs72993590	7.59799e-09	-2.03182	-1.26198	4.73351e-07	-1.79778	-1.26114	1.25343e-07	-1.82036	-1.26915
113063715	rs77624651	6.36822e-08	-2.29525e-10	-1.16778	3.17741e-06	-2.29525e-10	-1.15494	8.54009e-07	-2.29525e-10	-1.17061
113063958	rs77821431	5.56209e-08	-2.29525e-10	-1.30313	2.74191e-06	-2.29525e-10	-1.30235	7.50091e-07	-2.29525e-10	-1.30036
113064448	rs76672027	1.40055e-08	-2.04475	-0.637492	7.2573e-07	-2.041	-0.59058	2.03364e-07	-2.00533	-0.600231
113064471	rs11214538	1.3898e-08	-1.39117	-1.29877	1.34791e-06	-0.712074	-1.30037	2.085e-07	-1.28057	-1.30005
113064877	rs140373152	4.49401e-08	-1.51636	-2.29378e-10	2.48596e-06	-1.40034	-2.29378e-10	4.59109e-07	-1.79127	-2.29378e-10
113064991	rs75441873	3.22056e-08	-1.84955	-2.29378e-10	1.32868e-06	-2.02682	-2.29378e-10	3.64549e-07	-2.0219	-2.29378e-10
113065024	rs7928046	2.40526e-08	-0.961929	-1.17952	1.55776e-06	-0.640051	-1.2277	2.99654e-07	-1.03143	-1.1865
113065293	rs1943620	1.15997e-08	-1.72069	-1.15002	8.81733e-07	-1.27295	-1.16391	1.68229e-07	-1.63958	-1.15565
113065319	rs1807939	5.0485e-08	-1.87324	0.47323	2.17284e-06	-1.94887	0.413897	5.66905e-07	-1.995	0.414638
113065347	rs58582652	5.76235e-08	-2.29525e-10	-1.26776	2.80054e-06	-2.29525e-10	-1.28119	7.6544e-07	-2.29525e-10	-1.28011
113066293	rs7110080	1.36917e-08	-2.04001	-0.664896	7.11189e-07	-2.03169	-0.620132	1.93871e-07	-2.02326	-0.63011
113066418	rs143068832	8.15801e-08	-0.920105	-2.29378e-10	4.38407e-06	-0.833025	-2.29378e-10	1.0654e-06	-0.949447	-2.29378e-10
113067047	rs150708993	6.35421e-08	-2.29525e-10	-1.16999	3.18403e-06	-2.29525e-10	-1.15285	8.53531e-07	-2.29525e-10	-1.17117
113067230	rs4938002	1.48747e-08	-2.04114	-0.580888	7.74233e-07	-2.03357	-0.533319	2.11864e-07	-2.0207	-0.543914
113067854	rs973461	1.08787e-08	-1.66326	-1.27163	8.78903e-07	-1.16019	-1.27989	1.60532e-07	-1.56805	-1.27402
113068051	rs140907327	7.89873e-08	-2.29525e-10	-0.952403	3.7869e-06	-2.29525e-10	-0.979456	1.08944e-06	-2.29525e-10	-0.927139
113068301	rs17115109	3.23188e-07	0.514674	-0.0581307	5.77732e-05	1.79303	-0.0475034	2.15149e-06	-0.151524	-0.0951156
113068341	rs17511636	2.66808e-08	-2.03775	-2.29378e-10	1.33583e-06	-2.02145	-2.29378e-10	3.5757e-07	-2.04123	-2.29378e-10
113068639	rs2574824	1.1221e-08	-1.60201	-1.3019	9.8365e-07	-1.03059	-1.2969	1.53041e-07	-1.58953	-1.30032
113069586	rs56012221	3.2559e-08	-1.83864	-2.29378e-10	1.30709e-06	-2.0432	-2.29378e-10	3.74879e-07	-1.99395	-2.29378e-10
113069651	rs117279587	7.20949e-08	-2.29525e-10	-1.04371	3.45178e-06	-2.29525e-10	-1.07211	9.31529e-07	-2.29525e-10	-1.08373
113069713	rs2574823	3.30519e-08	-1.95895	0.135345	1.44554e-06	-2.02452	0.0820027	3.92005e-07	-2.03195	0.0826677
113069950	rs17115117	1.47236e-08	-2.0442	-0.588044	7.73862e-07	-2.02666	-0.540706	2.08532e-07	-2.02921	-0.551251
113070283	rs17115119	1.43735e-08	-2.03836	-0.617943	7.48498e-07	-2.0291	-0.571589	2.02825e-07	-2.0263	-0.581918
113070339	rs2574822	6.146e-08	-1.84454	0.641238	2.70857e-06	-1.91697	0.602387	6.77795e-07	-1.9765	0.574784
113070674	rs17115124	1.44022e-08	-2.03947	-0.614845	7.49606e-07	-2.03082	-0.568389	2.03871e-07	-2.02433	-0.578739
113071249	rs11607273	8.09891e-09	-1.95602	-1.27394	3.65891e-07	-2.04485	-1.27158	1.04423e-07	-2.00533	-1.26678
113071498	rs2850302	1.15846e-08	-1.57704	-1.29498	1.06192e-06	-0.965514	-1.28541	1.60065e-07	-1.55341	-1.29156
113071640	rs45467002	1.442e-08	-2.02179	-0.631283	7.55285e-07	-2.00629	-0.585375	1.9721e-07	-2.04068	-0.595605
113072174	rs2226849	1.5256e-08	-1.37824	-1.21847	1.28577e-06	-0.800787	-1.25886	2.27948e-07	-1.26809	-1.22336
113072349	rs55643163	1.69252e-07	-0.190301	-2.29378e-10	4.84265e-06	-0.73354	-2.29378e-10	1.20865e-06	-0.8233	-2.29378e-10
113072376	rs45602736	3.07612e-07	0.499924	-0.0927762	5.47986e-05	1.77496	-0.0822975	2.05311e-06	-0.164207	-0.129239
113072605	rs965560	1.40736e-08	-1.3864	-1.29099	1.58737e-06	-0.569181	-1.27974	1.91377e-07	-1.37942	-1.28689
113073360	rs1836796	2.07727e-08	-1.77918	-0.508874	1.0153e-06	-1.74744	-0.548384	3.80765e-07	-1.43048	-0.547893
113073563	rs1836795	1.24047e-08	-2.02811	-0.775507	6.45121e-07	-2.01458	-0.734737	1.70634e-07	-2.0372	-0.743837
113073581	rs1836794	1.36595e-08	-2.02542	-0.681842	7.1343e-07	-2.01101	-0.637666	1.87573e-07	-2.03888	-0.647515
113074001	rs117670008	5.55111e-08	-1.30511	-2.29378e-10	6.52268e-06	-0.435718	-2.29378e-10	5.25325e-07	-1.65654	-2.29378e-10
113074602	rs76559417	3.03426e-07	-2.29525e-10	0.393449	1.30608e-05	-2.29525e-10	0.258615	3.87968e-06	-2.29525e-10	0.342951
113075938	rs12802504	3.28935e-08	-1.82841	-2.29378e-10	1.3046e-06	-2.04511	-2.29378e-10	3.60828e-07	-2.03216	-2.29378e-10
113076982	rs1975259	1.19758e-08	-1.57704	-1.26177	1.10834e-06	-0.965514	-1.24262	1.66111e-07	-1.55341	-1.25449
113077541	rs1821693	2.38261e-08	-1.88624	-0.264672	1.04142e-06	-1.95853	-0.311891	2.72271e-07	-2.0019	-0.311856
113078035	rs17115154	3.31811e-08	-1.81971	-2.29378e-10	1.37422e-06	-1.99312	-2.29378e-10	3.57422e-07	-2.04164	-2.29378e-10
113078047	rs17115156	3.54301e-08	-1.75413	-2.29378e-10	1.30576e-06	-2.04422	-2.29378e-10	5.36853e-07	-1.63483	-2.29378e-10
113078586	rs17115160	2.6495e-08	-2.04473	-2.29378e-10	1.68432e-06	-1.78964	-2.29378e-10	3.57326e-07	-2.04191	-2.29378e-10
113078756	rs12574998	1.73788e-06	0.670646	1.46808	0.000249847	1.76076	1.44909	1.11722e-05	-0.015305	1.41593
113080089	rs11214542	3.80119e-08	-1.68379	-2.29378e-10	1.35296e-06	-2.00871	-2.29378e-10	4.09324e-07	-1.90605	-2.29378e-10
113080092	rs1545086	2.77241e-08	-1.80772	-0.191668	1.18764e-06	-1.8985	-0.240536	3.05781e-07	-1.95719	-0.2405
113080304	rs1943619	1.41586e-08	-1.43464	-1.23673	1.57804e-06	-0.64184	-1.21298	1.93455e-07	-1.42792	-1.2276
113080883	rs17115178	1.36454e-08	-2.02382	-0.684464	7.36796e-07	-1.98247	-0.633978	1.86066e-07	-2.0399	-0.654555
113081187	rs17115184	4.81965e-07	0.907835	-0.051653	9.36011e-05	2.2713	-0.043259	3.04376e-06	0.188593	-0.0883014
113081624	rs2552513	1.3389e-08	-1.57704	-1.15022	1.23742e-06	-0.965514	-1.13246	1.87418e-07	-1.55341	-1.1338
113082120	rs142037406	2.72427e-08	-2.0169	-2.29378e-10	1.4109e-06	-1.96678	-2.29378e-10	3.93096e-07	-1.9465	-2.29378e-10
113082548	rs7122359	2.56767e-08	-2.03641	-0.0396985	1.63756e-06	-1.83326	0.015466	3.55484e-07	-1.99677	-0.0503106
113083852	rs144296062	2.70648e-08	-2.02346	-2.29378e-10	1.39519e-06	-1.97797	-2.29378e-10	3.88168e-07	-1.95912	-2.29378e-10
113083985	rs45439094	2.62128e-06	1.18416	1.36557	0.000412611	2.36458	1.34693	1.57817e-05	0.431656	1.31439
113084262	rs77335773	5.43738e-08	-1.32581	-2.29378e-10	6.32612e-06	-0.466315	-2.29378e-10	5.17524e-07	-1.6715	-2.29378e-10
113085244	rs686050	1.25409e-08	-1.49535	-1.29735	1.23287e-06	-0.808783	-1.29287	1.84716e-07	-1.40549	-1.29625
113085388	rs2241449	1.6214e-08	-2.02819	-0.507628	8.50929e-07	-2.01469	-0.457742	2.24654e-07	-2.03715	-0.468848
113085448	rs686934	1.89126e-08	-1.87429	-0.507571	8.08318e-07	-1.97569	-0.548117	2.17317e-07	-1.98925	-0.549948
113087160	rs77044918	5.83136e-07	1.18996	-0.143234	0.000120191	2.61105	-0.132976	3.55618e-06	0.434809	-0.178923
113087170	rs75637745	1.4173e-08	-2.03352	-0.636832	7.39256e-07	-2.022	-0.591112	1.97674e-07	-2.03264	-0.6013
113089249	rs662912	1.67529e-08	-1.8677	-0.635425	7.17441e-07	-1.97146	-0.67161	1.93242e-07	-1.98545	-0.67116
113090180	rs677642	1.20507e-08	-1.66383	-1.16873	9.71415e-07	-1.1614	-1.17861	1.77223e-07	-1.57104	-1.17211
113090587	rs45477191	5.05533e-08	-1.39866	-2.29378e-10	2.39101e-06	-1.43929	-2.29378e-10	6.94801e-07	-1.37693	-2.29378e-10
113090805	rs4646981	3.00918e-08	-1.91744	-2.29378e-10	1.41795e-06	-1.96179	-2.29378e-10	3.98779e-07	-1.93215	-2.29378e-10
113090888	rs3781876	2.09638e-06	-2.29525e-10	2.32628	9.09974e-05	-2.29525e-10	2.19983	2.53776e-05	-2.29525e-10	2.22106
113091061	rs45627444	2.87233e-08	-1.96398	-2.29378e-10	1.30474e-06	-2.045	-2.29378e-10	3.56183e-07	-2.04511	-2.29378e-10
113091230	rs2850303	1.26011e-08	-1.87545	-0.912457	5.38058e-07	-1.98508	-0.945714	1.65839e-07	-1.86097	-0.948566
113091642	rs143036582	5.617e-08	-2.29525e-10	-1.29331	2.74762e-06	-2.29525e-10	-1.30027	7.49518e-07	-2.29525e-10	-1.30113
113093039	rs17115202	1.03444e-08	-1.91934	-1.06591	4.89018e-07	-1.94724	-1.07912	1.92951e-07	-1.59741	-1.06071
113093376	rs146671016	5.78357e-08	-2.29525e-10	-1.26408	2.87564e-06	-2.29525e-10	-1.25473	7.78196e-07	-2.29525e-10	-1.26358
113093709	rs595278	1.26526e-08	-1.83679	-0.947044	5.38347e-07	-1.95229	-0.977967	1.70237e-07	-1.8034	-0.979964
113094603	rs609708	1.1802e-08	-1.82827	-1.02515	5.02755e-07	-1.94626	-1.05239	1.60586e-07	-1.78758	-1.05415
113094604	rs11606354	2.36978e-08	-1.29681	-0.859494	1.0592e-06	-1.46955	-0.783941	5.45767e-07	-0.778944	-0.839421
113094939	rs79625788	1.52701e-06	0.564212	1.44517	7.91955e-05	0.679693	1.38122	1.87942e-05	0.572129	1.34862
113095464	rs35246759	3.82373e-08	-1.67788	-2.29378e-10	1.30695e-06	-2.04331	-2.29378e-10	3.7648e-07	-1.98969	-2.29378e-10
113095573	rs623617	3.94109e-08	-1.97813	0.330477	2.50236e-06	-1.69348	0.299717	5.06098e-07	-2.00808	0.314256
113095876	rs141649508	3.14239e-08	-1.87412	-2.29378e-10	1.59815e-06	-1.84216	-2.29378e-10	3.64622e-07	-2.0217	-2.29378e-10
113096138	rs4938003	1.2913e-08	-2.01022	-0.753237	6.33207e-07	-2.02481	-0.743146	1.96985e-07	-1.87977	-0.757656
113096197	rs142968816	5.56643e-08	-2.29525e-10	-1.30235	2.74758e-06	-2.29525e-10	-1.30028	7.48323e-07	-2.29525e-10	-1.30272
113097269	rs112733311	3.741e-08	-2.02959	0.32984	2.02567e-06	-1.89897	0.293871	4.88026e-07	-2.03397	0.30378
113097331	rs147934156	5.21074e-08	-1.36838	-2.29378e-10	5.93757e-06	-0.529702	-2.29378e-10	5.01976e-07	-1.702	-2.29378e-10
113100628	rs9736945	1.89936e-08	-1.58936	-0.788234	9.82176e-07	-1.54758	-0.781409	2.60626e-07	-1.57989	-0.777585
113100960	rs118000040	8.71496e-08	-2.29525e-10	-0.854064	4.16171e-06	-2.29525e-10	-0.885077	1.13143e-06	-2.29525e-10	-0.889315
113101143	rs17115204	1.95732e-08	-1.21097	-1.13656	7.08488e-07	-1.50747	-1.14815	3.56272e-07	-0.912032	-1.13283
113103259	rs2241450	1.79561e-08	-1.32173	-1.11203	6.64264e-07	-1.59562	-1.12445	3.20776e-07	-1.04178	-1.10803
113103996	rs584427	9.84939e-09	-1.94729	-1.08699	4.32751e-07	-2.04278	-1.10582	1.31563e-07	-1.92771	-1.11336
113104456	rs74800050	1.32537e-05	4.17035	-2.29378e-10	0.000411414	3.7086	-2.29378e-10	7.73077e-05	3.33499	-2.29378e-10
113105158	rs117660538	2.93556e-08	-1.94221	-2.29378e-10	1.64853e-06	-1.81112	-2.29378e-10	3.77473e-07	-1.98706	-2.29378e-10
113105405	rs4646982	1.61519e-08	-1.61404	-0.925616	1.04772e-06	-1.32929	-0.93509	2.18064e-07	-1.60939	-0.926381
113105410	rs113886534	2.78071e-08	-1.9964	-2.29378e-10	1.3122e-06	-2.03929	-2.29378e-10	3.5795e-07	-2.04016	-2.29378e-10
113105458	rs75811017	1.66781e-07	-2.29525e-10	-0.205007	7.34184e-06	-2.29525e-10	-0.317413	2.15197e-06	-2.29525e-10	-0.246419
113105857	rs117485712	6.12079e-08	-2.29525e-10	-1.20741	2.93157e-06	-2.29525e-10	-1.23547	8.00004e-07	-2.29525e-10	-1.23594
113105907	rs646558	5.16053e-08	-1.82197	0.443908	5.65521e-06	-1.00726	0.428839	7.20944e-07	-1.71135	0.371352
113106358	rs644668	8.03524e-08	-0.935268	-2.29378e-10	3.67552e-06	-1.00931	-2.29378e-10	9.79208e-07	-1.03381	-2.29378e-10
113106455	rs12279261	1.36383e-08	-1.67866	-1.03015	6.52914e-07	-1.75034	-0.986969	1.6654e-07	-1.78233	-1.02299
113106464	rs17597344	1.32445e-08	-1.46187	-1.27624	5.94054e-07	-1.54602	-1.28577	1.18518e-07	-1.87301	-1.27248
113106528	rs11214546	9.73437e-08	-1.39865	0.655203	6.30605e-06	-1.45306	0.983563	1.90611e-06	-1.20059	0.832855
113107077	rs111567425	5.4607e-08	-1.32153	-2.29378e-10	2.7656e-05	1.00884	-2.29378e-10	4.37409e-07	-1.83969	-2.29378e-10
113107204	rs652285	3.23183e-08	-2.04452	0.198468	1.31276e-06	-2.03164	-0.00722749	3.95505e-07	-2.03617	0.0957802
113107389	rs2288157	3.4922e-07	-2.29525e-10	0.534013	2.03226e-05	-2.29525e-10	0.700731	4.56371e-06	-2.29525e-10	0.505334
113107690	rs11214547	4.15628e-08	-0.90434	-0.690143	4.16653e-06	-0.184776	-0.699143	3.93805e-07	-1.24553	-0.699168
113107739	rs649568	3.03275e-08	-1.9785	0.0688679	1.15315e-06	-1.99261	-0.175898	3.32385e-07	-2.04212	-0.0721422
113108311	rs11214549	3.00647e-08	-1.91834	-2.29378e-10	1.35253e-06	-2.00903	-2.29378e-10	3.56782e-07	-2.04343	-2.29378e-10
113108346	rs78504227	3.61555e-08	-1.73386	-2.29378e-10	2.02786e-06	-1.60402	-2.29378e-10	4.29184e-07	-1.85867	-2.29378e-10
113108387	rs12785741	3.09846e-08	-1.33791	-0.550288	7.20091e-07	-1.81655	-0.822835	2.06631e-07	-1.982	-0.607619
113108753	rs11214550	1.71037e-08	-1.21379	-1.26861	4.42074e-07	-1.89999	-1.22729	1.19004e-07	-1.88109	-1.26031
113109462	rs17597455	5.02804e-08	-0.179503	-1.22457	1.68365e-06	-0.542149	-1.24789	5.66826e-07	-0.352559	-1.22795
113109836	rs12271908	2.33714e-07	0.727017	-0.594609	2.31474e-05	1.3846	-0.553715	1.16743e-06	-0.237913	-0.620082
113110640	rs675646	2.33696e-07	-1.40475	1.53707	7.2252e-06	-1.53494	1.20151	2.05334e-06	-1.64771	1.35438
113110780	rs587761	4.38039e-08	-1.06861	-0.47336	1.96045e-05	1.1313	-0.466547	1.00306e-06	-0.518278	-0.491465
113110946	rs586903	3.99962e-08	-1.15079	-0.482117	1.67316e-05	0.981634	-0.47534	8.96895e-07	-0.621493	-0.500125
113111093	rs45501891	2.65275e-08	-2.04351	-2.29378e-10	1.30487e-06	-2.0449	-2.29378e-10	3.61121e-07	-2.03134	-2.29378e-10
113111320	rs17115246	1.5175e-06	2.00313	-2.29378e-10	2.78518e-05	1.0159	-2.29378e-10	2.72476e-05	2.29216	-2.29378e-10
113111501	rs2303377	1.79692e-07	1.16735	-1.2978	1.59106e-05	1.75263	-1.29665	5.94946e-07	-0.23162	-1.30047
113111665	rs2303378	1.30146e-08	-1.96699	-0.788621	4.75969e-07	-2.04457	-1.00884	1.63632e-07	-1.98787	-0.835068
113111861	rs45542138	2.7368e-08	-2.01231	-2.29378e-10	1.32746e-06	-2.02774	-2.29378e-10	3.8295e-07	-1.97265	-2.29378e-10
113112073	rs884110	1.33674e-08	-1.4269	-1.30197	3.78647e-07	-1.9946	-1.28755	1.05499e-07	-1.9619	-1.29995
113112367	rs77740173	3.02884e-08	-1.91092	-2.29378e-10	1.80957e-06	-1.71791	-2.29378e-10	5.2599e-07	-1.65527	-2.29378e-10
113112532	rs144186126	5.8635e-08	-2.29525e-10	-1.25036	2.91186e-06	-2.29525e-10	-1.24221	8.17065e-07	-2.29525e-10	-1.21484
113112688	rs645965	1.60837e-07	-1.47988	1.23858	4.65731e-06	-1.69258	0.920014	1.34338e-06	-1.78176	1.06415
113112689	rs649862	1.61642e-07	-1.47489	1.23858	4.67571e-06	-1.68863	0.920014	1.34796e-06	-1.77835	1.06415
113112728	rs71475101	3.69141e-08	-1.7131	-2.29378e-10	1.11533e-05	0.100734	-2.29378e-10	7.03563e-07	-1.3644	-2.29378e-10
113112902	rs72995533	3.48879e-08	-0.957332	-0.812218	4.04297e-06	-0.106047	-0.807976	3.78618e-07	-1.17443	-0.809599
113113152	rs61902539	3.7089e-08	-1.70837	-2.29378e-10	2.0846e-06	-1.57642	-2.29378e-10	4.40301e-07	-1.8331	-2.29378e-10
113113288	rs7929707	1.00663e-07	-0.00227811	-0.707632	8.91518e-06	0.547537	-0.670784	5.55825e-07	-0.868374	-0.73173
113113515	rs635596	4.5465e-08	-1.10072	-0.40403	1.94414e-05	1.04828	-0.391882	9.73708e-07	-0.620544	-0.418901
113113829	rs149687208	1.61035e-06	2.06251	-2.29378e-10	2.93287e-05	1.06756	-2.29378e-10	2.89747e-05	2.35362	-2.29378e-10
113113858	rs620291	3.49336e-08	-1.29059	-0.477655	1.2621e-05	0.691218	-0.466855	7.92775e-07	-0.752145	-0.492872
113114233	rs11605668	2.65106e-08	-2.04415	-2.29378e-10	1.3113e-06	-2.03999	-2.29378e-10	3.62286e-07	-2.02812	-2.29378e-10
113114313	rs61902540	3.70751e-08	-1.70874	-2.29378e-10	2.22277e-06	-1.51225	-2.29378e-10	4.38368e-07	-1.8375	-2.29378e-10
113115659	rs57908147	3.3416e-08	-0.595525	-1.21713	1.17496e-06	-0.908148	-1.24162	3.55225e-07	-0.827144	-1.22066
113115748	rs591042	1.90419e-07	-1.61975	1.54728	7.781e-06	-1.53602	1.2767	1.83734e-06	-1.82295	1.41847
113116034	rs589760	2.58389e-07	0.318038	-0.0852607	1.94814e-05	1.00274	-0.344279	1.16428e-06	-0.737107	-0.123593
113116042	rs11214551	1.92565e-07	-2.29525e-10	-0.0612538	9.54434e-06	-2.29525e-10	-0.0550542	2.47212e-06	-2.29525e-10	-0.107727
113116100	rs112383419	3.50109e-07	0.536555	-2.29378e-10	9.96115e-05	2.29027	-2.29378e-10	4.6949e-06	0.533675	-2.29378e-10
113116371	rs7130671	1.69211e-06	2.65226	-0.540212	5.66238e-05	2.25332	-0.527894	3.79412e-06	0.90529	-0.58464
113116827	rs12222469	8.75312e-08	-0.410597	-0.439098	5.99886e-06	-0.109798	-0.409636	6.07693e-07	-1.09516	-0.415724
113117261	rs45602031	1.18957e-08	-1.54911	-1.2964	1.26651e-06	-0.78063	-1.29411	1.89336e-07	-1.38359	-1.29345
113117721	rs1893697	3.10312e-08	-1.8867	-2.29378e-10	1.44496e-06	-1.94292	-2.29378e-10	4.61243e-07	-1.78663	-2.29378e-10
113118856	rs12794326	8.76799e-08	-2.03873	1.19073	4.03172e-06	-1.82895	0.912139	1.16065e-06	-1.98538	1.12156
113119058	rs145182839	2.2203e-06	2.38371	-2.29378e-10	3.73148e-05	1.30839	-2.29378e-10	2.89779e-05	2.35373	-2.29378e-10
113119208	rs111501375	3.34706e-08	-1.81102	-2.29378e-10	1.3185e-06	-2.0345	-2.29378e-10	4.06424e-07	-1.91316	-2.29378e-10
113120138	rs112534466	3.49449e-08	-1.76792	-2.29378e-10	1.32844e-06	-2.027	-2.29378e-10	4.2094e-07	-1.87807	-2.29378e-10
113120139	rs17597849	3.32349e-08	-1.81809	-2.29378e-10	1.5433e-06	-1.87708	-2.29378e-10	4.51034e-07	-1.80902	-2.29378e-10
113120212	rs3781878	2.2293e-08	-1.98672	-0.230697	9.32961e-07	-1.78939	-0.591009	7.00602e-07	-1.0457	-0.322915
113120668	rs619265	1.01947e-07	-1.17758	0.480342	4.37073e-06	-1.01156	0.175491	9.86983e-07	-1.31533	0.289428
113120678	rs622699	4.34375e-08	-1.69182	0.141454	3.4614e-06	-0.967048	-0.102282	6.66526e-07	-1.40708	-0.0113997
113120865	rs11214552	9.8579e-08	-0.730831	-2.29378e-10	1.76245e-06	-1.7443	-2.29378e-10	7.8063e-07	-1.26046	-2.29378e-10
113121721	rs4938004	1.55544e-07	-0.274758	-2.29378e-10	2.62982e-06	-1.34409	-2.29378e-10	9.34572e-07	-1.08047	-2.29378e-10
113121771	rs4938005	1.60998e-07	-0.2403	-2.29378e-10	2.68764e-06	-1.32234	-2.29378e-10	9.58691e-07	-1.05499	-2.29378e-10
113121803	rs187996693	5.70193e-08	-2.29525e-10	-1.2783	2.7393e-06	-2.29525e-10	-1.3033	7.7844e-07	-2.29525e-10	-1.26326
113122822	rs11214554	1.63967e-07	-0.222025	-2.29378e-10	2.71894e-06	-1.31076	-2.29378e-10	9.71767e-07	-1.04144	-2.29378e-10
113123078	rs3781881	7.65898e-09	-1.98518	-1.30063	5.68933e-07	-1.57676	-1.29823	1.031e-07	-1.98197	-1.30289
113123309	rs61902544	2.70492e-08	-2.04042	0.0163878	1.34287e-06	-2.04335	0.0271598	4.58062e-07	-1.85433	0.0607759
113123993	rs117394443	5.56579e-08	-2.29525e-10	-1.30247	2.74044e-06	-2.29525e-10	-1.30289	7.4789e-07	-2.29525e-10	-1.3033
113124379	rs10891524	6.27915e-08	-2.03373	0.851857	4.33703e-06	-1.78363	0.939815	1.07255e-06	-1.96561	1.02285
113124432	rs625087	1.70759e-08	-1.99363	-0.490386	9.01028e-07	-1.80466	-0.610558	2.11367e-07	-2.04203	-0.524931
113124718	rs17115275	2.87948e-08	-0.819364	-1.14213	6.56577e-07	-1.68702	-1.0447	3.36077e-07	-0.999917	-1.1033
113124875	rs11214556	1.55129e-07	-0.277436	-2.29378e-10	2.60758e-06	-1.35258	-2.29378e-10	1.21036e-06	-0.821887	-2.29378e-10
113125234	rs605843	3.15062e-08	-0.598235	-1.27327	1.58208e-06	-0.594415	-1.25785	1.89331e-07	-1.42406	-1.25301
113126008	rs11606942	2.66953e-08	-2.0372	-2.29378e-10	1.30938e-06	-2.04145	-2.29378e-10	3.71489e-07	-2.00304	-2.29378e-10
113126274	rs17115279	2.65749e-08	-2.04172	-2.29378e-10	1.3067e-06	-2.0435	-2.29378e-10	3.84569e-07	-1.96843	-2.29378e-10
113128061	rs2186798	1.49687e-08	-1.56325	-1.05248	1.22126e-06	-1.09508	-1.01604	1.29359e-07	-2.04511	-1.01285
113129127	rs7951404	2.65382e-08	-2.04311	-2.29378e-10	1.31091e-06	-2.04028	-2.29378e-10	3.76565e-07	-1.98947	-2.29378e-10
113129388	rs686503	8.18588e-08	-0.916694	-2.29378e-10	2.16393e-06	-1.53908	-2.29378e-10	1.0235e-06	-0.989573	-2.29378e-10
113130734	rs77029508	2.39959e-07	0.158777	-2.29378e-10	3.66653e-06	-1.01176	-2.29378e-10	1.86107e-06	-0.391649	-2.29378e-10
113132010	rs611016	8.71634e-08	-0.853905	-2.29378e-10	2.32795e-06	-1.46602	-2.29378e-10	1.13318e-06	-0.887771	-2.29378e-10
113132285	rs45479599	3.76108e-08	-1.6944	-2.29378e-10	1.30606e-06	-2.04399	-2.29378e-10	3.64537e-07	-2.02193	-2.29378e-10
113132512	rs78599561	1.00183e-08	-1.83964	-1.17763	6.12783e-07	-1.63785	-1.16289	1.24274e-07	-1.9531	-1.14498
113133676	rs2288158	8.61002e-09	-1.8908	-1.27796	5.96753e-07	-1.55621	-1.27105	1.09106e-07	-1.9652	-1.26304
113134306	rs17598185	2.969e-08	-1.93088	-2.29378e-10	1.43613e-06	-1.94905	-2.29378e-10	3.86422e-07	-1.96363	-2.29378e-10
113134605	rs2298703	6.37101e-08	-2.0446	0.877248	2.20179e-06	-1.92747	0.405743	8.56201e-07	-1.8619	0.693853
113134818	rs10502171	2.6484e-08	-2.04515	-2.29378e-10	1.30456e-06	-2.04513	-2.29378e-10	3.69227e-07	-2.00915	-2.29378e-10
113135006	rs1006826	7.05014e-08	-1.6761	0.610045	1.66529e-06	-1.97855	0.177553	5.7896e-07	-2.0029	0.443577
113135330	rs625741	6.62039e-08	-1.12895	-2.29378e-10	2.34991e-06	-1.45663	-2.29378e-10	9.93061e-07	-1.01977	-2.29378e-10
113135866	rs654362	8.81066e-08	-0.843143	-2.29378e-10	2.26602e-06	-1.49298	-2.29378e-10	1.08599e-06	-0.93031	-2.29378e-10
113135992	rs638960	8.51629e-08	-0.877124	-2.29378e-10	2.2146e-06	-1.51593	-2.29378e-10	1.05103e-06	-0.963028	-2.29378e-10
113136061	rs113861726	3.17907e-07	0.44007	-2.29378e-10	0.000108084	2.3719	-2.29378e-10	3.68617e-06	0.291787	-2.29378e-10
113136080	rs17598303	2.94847e-08	-1.72746	-0.210358	7.6817e-07	-1.97949	-0.595254	2.57784e-07	-2.02644	-0.341998
113136716	rs77625024	5.58422e-08	-2.29525e-10	-1.29916	2.74065e-06	-2.29525e-10	-1.30281	7.47979e-07	-2.29525e-10	-1.30318
113137365	rs655250	6.91118e-08	-1.08596	-2.29378e-10	2.35314e-06	-1.45525	-2.29378e-10	9.90568e-07	-1.02228	-2.29378e-10
113138103	rs78092528	1.91905e-07	-0.0646906	-2.29378e-10	2.96471e-06	-1.22422	-2.29378e-10	1.41113e-06	-0.668408	-2.29378e-10
113138921	rs72995548	8.81281e-08	-0.842898	-2.29378e-10	3.62199e-06	-1.02398	-2.29378e-10	1.18808e-06	-0.840461	-2.29378e-10
113139250	rs598026	4.93614e-08	-1.42252	-2.29378e-10	1.82518e-06	-1.70933	-2.29378e-10	6.88325e-07	-1.3863	-2.29378e-10
113139607	rs116998720	6.82126e-08	-1.09906	-2.29378e-10	3.29236e-06	-1.1194	-2.29378e-10	4.68765e-07	-1.77046	-2.29378e-10
113140715	rs11214560	2.70536e-07	0.278715	-2.29378e-10	3.71641e-06	-0.998244	-2.29378e-10	1.88324e-06	-0.379808	-2.29378e-10
113141429	rs118107176	2.66702e-08	-2.03814	-2.29378e-10	1.33934e-06	-2.01883	-2.29378e-10	3.58575e-07	-2.03842	-2.29378e-10
113141472	rs182407816	3.29252e-08	-1.82745	-2.29378e-10	1.32752e-06	-2.02769	-2.29378e-10	4.43082e-07	-1.8268	-2.29378e-10
113141684	rs674246	3.49431e-08	-0.50444	-1.26353	2.78395e-06	-0.0413527	-1.24578	2.15606e-07	-1.30899	-1.23812
113141807	rs74349964	7.83761e-08	-2.29525e-10	-0.96017	4.05108e-06	-2.29525e-10	-0.91202	1.05143e-06	-2.29525e-10	-0.962647
113142023	rs11214561	8.55383e-08	0.411969	-1.28469	1.08337e-06	-0.951635	-1.27929	3.77955e-07	-0.708513	-1.27727
113142322	rs11214563	6.29536e-08	-0.77084	-0.408451	1.55053e-06	-1.38173	-0.49067	4.77751e-07	-1.25737	-0.4941
113142752	rs10891525	4.20651e-07	0.720113	-2.29378e-10	0.000288899	3.35508	-2.29378e-10	6.44917e-06	0.85115	-2.29378e-10
113143042	rs2552516	8.23365e-08	0.291794	-1.20267	1.04711e-06	-1.13586	-1.12911	3.77632e-07	-0.866629	-1.12001
113143557	rs2156485	1.71567e-08	-1.36422	-1.11508	6.30657e-06	0.538539	-1.00795	1.48652e-07	-1.94216	-0.97679
113143796	rs45494195	5.8864e-07	1.05613	-2.29378e-10	3.02942e-05	1.09995	-2.29378e-10	2.2901e-06	-0.184206	-2.29378e-10
113145073	rs618114	8.14235e-09	-1.98133	-1.24328	4.3389e-07	-2.04141	-1.10456	1.83921e-07	-1.6003	-1.10574
113145081	rs654298	8.17899e-09	-1.98185	-1.23827	4.47507e-07	-2.03814	-1.07693	2.02003e-07	-1.52954	-1.08274
113146785	rs635903	9.04954e-09	-1.92133	-1.19765	4.70813e-07	-2.04499	-1.01931	2.34084e-07	-1.44228	-1.02259
113147018	rs75175317	5.87207e-08	-2.29525e-10	-1.2489	3.00169e-06	-2.29525e-10	-1.21183	8.20968e-07	-2.29525e-10	-1.21007
113148155	rs117166580	7.04346e-08	-1.06701	-2.29378e-10	2.4012e-06	-1.43503	-2.29378e-10	4.16882e-07	-1.88775	-2.29378e-10
113148176	rs111287313	5.99995e-08	-1.22735	-2.29378e-10	1.43827e-06	-1.94756	-2.29378e-10	6.078e-07	-1.51071	-2.29378e-10
113149509	rs77727009	1.26898e-07	-0.478306	-2.29378e-10	1.22814e-05	0.197087	-2.29378e-10	1.22107e-06	-0.813073	-2.29378e-10
113149642	rs668204	8.78372e-07	2.53742	-1.08104	0.000207282	4.12232	-1.09925	1.83664e-05	2.9815	-1.08378
113149657	rs117700242	2.731e-08	-2.01444	-2.29378e-10	1.41537e-06	-1.96361	-2.29378e-10	3.57595e-07	-2.04116	-2.29378e-10
113149684	rs45516297	1.83909e-08	-1.1828	-1.22704	1.48326e-06	-0.677645	-1.23912	1.92538e-07	-1.43695	-1.22331
113149690	rs667800	8.86938e-09	-2.03903	-1.10005	5.39842e-07	-2.04382	-0.883661	2.27232e-07	-1.60279	-0.8918
113150050	rs600964	1.06513e-07	0.410576	-1.06399	4.88589e-06	0.0764746	-0.801125	2.02948e-07	-1.78016	-0.827448
113150111	rs3741075	5.9291e-08	-2.29525e-10	-1.23923	2.87299e-06	-2.29525e-10	-1.25565	7.71081e-07	-2.29525e-10	-1.27276
113150501	rs45517632	1.84801e-08	-1.2612	-1.1438	1.19377e-06	-0.972385	-1.1615	1.707e-07	-1.64222	-1.13843
113150802	rs10891526	4.35036e-08	-0.465241	-1.0836	2.62437e-06	-0.533365	-0.812796	1.63919e-07	-1.99261	-0.828581
113150804	rs614681	9.10285e-09	-2.04152	-1.07158	5.75283e-07	-2.04374	-0.820152	2.24119e-07	-1.67803	-0.830349
113150825	rs4255568	1.32718e-07	-0.433461	-2.29378e-10	1.79548e-06	-1.72573	-2.29378e-10	6.02252e-07	-1.51988	-2.29378e-10
113151099	rs4559717	1.03158e-07	-0.685432	-2.29378e-10	1.82203e-06	-1.71105	-2.29378e-10	5.20676e-07	-1.66543	-2.29378e-10
113151638	rs61903971	1.4146e-08	-1.39261	-1.27965	1.78462e-05	1.80916	-1.23837	1.01076e-07	-2.04066	-1.26403
113151790	rs10891527	2.02799e-08	-1.31035	-1.00171	6.58304e-07	-2.00834	-0.720746	1.81377e-07	-2.00891	-0.71107
113151911	rs55845388	1.11982e-07	-0.603351	-2.29378e-10	1.76546e-06	-1.74259	-2.29378e-10	5.31045e-07	-1.64571	-2.29378e-10
113153223	rs148849191	7.83222e-08	-0.960859	-2.29378e-10	2.59642e-06	-1.35687	-2.29378e-10	4.11286e-07	-1.90127	-2.29378e-10
113153356	rs111721949	7.63113e-08	-0.986869	-2.29378e-10	6.75075e-05	1.90124	-2.29378e-10	3.69554e-07	-2.00826	-2.29378e-10
113153489	rs593217	1.02719e-08	-2.00515	-0.987123	6.45963e-07	-2.04443	-0.70359	3.18174e-07	-1.44167	-0.716292
113153599	rs145790064	2.64851e-08	-2.04511	-2.29378e-10	1.91247e-06	-1.66261	-2.29378e-10	3.64192e-07	-2.02288	-2.29378e-10
113153637	rs592739	1.06343e-08	-1.97936	-0.978242	6.57995e-07	-2.03818	-0.691382	3.52707e-07	-1.35071	-0.704214
113154170	rs688011	5.58987e-08	-0.355448	-0.942701	2.83867e-06	-0.660403	-0.607265	2.01073e-07	-1.98767	-0.62922
113154408	rs185398311	6.42657e-08	-2.29525e-10	-1.15866	3.10075e-06	-2.29525e-10	-1.17936	8.7277e-07	-2.29525e-10	-1.14888
113154680	rs71475102	2.25943e-08	-1.24983	-0.95416	6.86034e-07	-2.0325	-0.655334	1.98724e-07	-1.98351	-0.645131
113154943	rs12787488	2.04481e-07	-0.00121607	-2.29378e-10	2.20765e-06	-1.51907	-2.29378e-10	7.79337e-07	-1.26211	-2.29378e-10
113155429	rs11214566	2.07003e-07	0.0110428	-2.29378e-10	2.22144e-06	-1.51285	-2.29378e-10	7.85278e-07	-1.25452	-2.29378e-10
113155794	rs592903	1.11946e-08	-1.99081	-0.915449	7.11931e-07	-2.04151	-0.609269	3.67785e-07	-1.39302	-0.620036
113155980	rs17513907	1.67968e-08	-1.22556	-1.27494	1.18168e-06	-0.86196	-1.2821	1.65692e-07	-1.53778	-1.27265
113156683	rs78088225	1.60097e-08	-1.29692	-1.25158	1.06396e-06	-0.98757	-1.26143	1.59956e-07	-1.59716	-1.2485
113157283	rs17115310	1.523e-08	-1.33813	-1.26029	1.00511e-06	-1.03668	-1.26923	1.53571e-07	-1.62892	-1.25748
113157400	rs17513970	2.64028e-07	0.254366	-2.29378e-10	2.52263e-06	-1.3857	-2.29378e-10	9.15532e-07	-1.10105	-2.29378e-10
113157518	rs61903972	1.6085e-08	-1.24425	-1.29955	1.96648e-05	1.94478	-1.27695	9.93367e-08	-2.02991	-1.29213
113157558	rs641748	1.50167e-08	-1.754	-0.858533	8.28614e-07	-1.96021	-0.538796	2.30896e-07	-1.94377	-0.534822
113158220	rs112030175	4.05261e-08	-1.61974	-2.29378e-10	1.33095e-06	-2.02511	-2.29378e-10	4.22213e-07	-1.87505	-2.29378e-10
113158315	rs628041	9.12849e-09	-2.00859	-1.1017	1.19952e-06	-1.012	-1.11708	1.82143e-07	-1.61951	-1.09625
113158709	rs56159811	8.4238e-07	2.6014	-1.18685	0.000203705	4.20662	-1.20094	1.75334e-05	3.0364	-1.1851
113159313	rs117794392	8.8457e-08	-0.839173	-2.29378e-10	2.86263e-06	-1.25926	-2.29378e-10	4.30813e-07	-1.85488	-2.29378e-10
113159482	rs10891528	4.19529e-08	-0.837694	-0.74745	8.50502e-06	0.209174	-0.37952	2.20989e-07	-1.96336	-0.559084
113159770	rs10891529	2.40494e-07	0.330315	-0.169311	2.52285e-05	0.572615	0.344358	6.84152e-07	-1.74314	0.350762
113160127	rs61903975	9.36754e-08	-0.781854	-2.29378e-10	0.000331224	3.49179	-2.29378e-10	3.92692e-07	-1.94753	-2.29378e-10
113160199	rs3897583	7.94906e-09	-2.04388	-1.20476	4.08093e-07	-2.04295	-1.16432	1.05357e-07	-2.03847	-1.22473
113160204	rs61903976	8.50763e-08	-0.878141	-2.29378e-10	0.000236958	3.15688	-2.29378e-10	3.83785e-07	-1.97047	-2.29378e-10
113160332	rs12281876	2.91601e-08	-1.19065	-0.758242	4.13756e-06	-0.464149	-0.426748	1.94808e-07	-2.0414	-0.607142
113160447	rs4938006	8.50763e-08	-0.878141	-2.29378e-10	0.000236958	3.15688	-2.29378e-10	3.83785e-07	-1.97047	-2.29378e-10
113160503	rs12281944	2.80305e-08	-1.22079	-0.76761	3.84374e-06	-0.504326	-0.460229	1.95055e-07	-2.04431	-0.602962
113161082	rs117004354	1.54298e-06	2.40628	-0.386505	4.61847e-05	1.73256	-0.210914	4.39034e-06	0.771701	-0.305097
113161398	rs7106370	3.2964e-08	-1.03614	-0.790131	4.8431e-06	-0.255312	-0.478136	1.92488e-07	-2.02939	-0.631133
113162062	rs76732781	1.55273e-06	2.4385	-0.412416	4.62485e-05	1.76224	-0.239215	4.38416e-06	0.797339	-0.332142
113162870	rs59691290	1.44562e-06	2.37418	-0.419572	4.32481e-05	1.70299	-0.247038	4.13448e-06	0.746174	-0.339615
113162917	rs11214568	6.76484e-08	-1.10737	-2.29378e-10	1.41338e-06	-1.96502	-2.29378e-10	4.63942e-07	-1.7808	-2.29378e-10
113162987	rs11214569	7.26496e-08	-1.03604	-2.29378e-10	1.44449e-06	-1.94325	-2.29378e-10	4.82143e-07	-1.74232	-2.29378e-10
113163267	rs12801450	5.10132e-07	1.71499	-0.802011	0.000764356	4.94555	-0.617517	6.59455e-07	-0.617039	-0.812105
113163961	rs10891530	3.02532e-08	-1.03614	-0.875947	4.33938e-06	-0.255312	-0.587958	1.74411e-07	-2.02939	-0.729754
113164679	rs61903977	1.10948e-07	-0.612628	-2.29378e-10	0.00046931	3.84026	-2.29378e-10	4.1319e-07	-1.89665	-2.29378e-10
113164768	rs7103866	2.88494e-08	-1.04114	-0.91846	4.10308e-06	-0.255976	-0.643288	1.65191e-07	-2.03428	-0.779182
113164786	rs61903978	1.09504e-07	-0.62573	-2.29378e-10	0.000456996	3.81367	-2.29378e-10	4.11459e-07	-1.90085	-2.29378e-10
113165569	rs72995582	1.1227e-07	-0.600783	-2.29378e-10	0.000480701	3.86424	-2.29378e-10	4.14775e-07	-1.89282	-2.29378e-10
113166086	rs10789939	2.86467e-08	-1.0393	-0.927358	4.0309e-06	-0.259512	-0.6575	1.63978e-07	-2.02978	-0.791043
113166310	rs117509882	4.09487e-07	0.693214	-2.29378e-10	1.12022e-05	0.105111	-2.29378e-10	1.82748e-06	-0.409862	-2.29378e-10
113166350	rs75663997	1.96459e-06	2.58588	-0.324527	5.83113e-05	1.89815	-0.143354	5.40465e-06	0.914929	-0.24047
113166722	rs7928309	8.88894e-08	0.00953644	-0.843834	5.07548e-06	-0.137253	-0.549329	2.06245e-07	-1.89725	-0.694245
113167420	rs3885072	5.15641e-08	-0.406282	-0.972582	2.66368e-06	-0.486606	-0.844688	4.15363e-07	-0.899448	-0.991957
113168060	rs4379877	3.32834e-08	-1.38538	-0.431255	1.34724e-06	-2.01316	0.000215194	4.01901e-07	-2.0071	0.0827436
113168918	rs6589368	5.72249e-07	1.89322	-0.865334	0.00090404	5.18782	-0.691945	6.9186e-07	-0.506408	-0.874765
113169104	rs55890349	7.89971e-08	-0.952279	-2.29378e-10	1.45472e-06	-1.93619	-2.29378e-10	4.86338e-07	-1.73365	-2.29378e-10
113169234	rs7129381	3.29818e-08	-1.37479	-0.450942	1.31217e-06	-2.01544	-0.0238796	3.93047e-07	-2.00452	0.0578942
113169532	rs7925062	7.24976e-08	-1.03814	-2.29378e-10	1.44353e-06	-1.94391	-2.29378e-10	4.8159e-07	-1.74346	-2.29378e-10
113170016	rs78552202	7.89971e-08	-0.952279	-2.29378e-10	1.45472e-06	-1.93619	-2.29378e-10	4.86338e-07	-1.73365	-2.29378e-10
113170137	rs61903981	1.08226e-07	-0.637469	-2.29378e-10	0.000446215	3.7898	-2.29378e-10	4.09928e-07	-1.90457	-2.29378e-10
113170713	rs7929301	2.11741e-06	2.58588	-0.249618	6.32579e-05	1.89815	-0.0619292	5.8431e-06	0.914929	-0.162469
113170835	rs10047489	2.81095e-08	-1.02152	-0.964068	3.93239e-06	-0.235849	-0.705907	1.57432e-07	-2.02751	-0.834052
113172782	rs4127469	6.05827e-07	1.95393	-0.869023	0.000977211	5.27001	-0.696305	7.16063e-07	-0.468374	-0.878415
113173054	rs7924396	6.00533e-08	-1.22646	-2.29378e-10	1.41754e-06	-1.96208	-2.29378e-10	4.3581e-07	-1.84335	-2.29378e-10
113173276	rs10047406	2.65451e-08	-1.05211	-0.990733	3.64345e-06	-0.276601	-0.741471	1.51975e-07	-2.03133	-0.86551
113173929	rs7928346	1.37621e-08	-2.02202	-0.677756	1.09528e-06	-1.91429	-0.305707	2.89222e-07	-2.02001	-0.233351
113174272	rs12791974	2.94139e-08	-1.44708	-0.49314	1.26817e-06	-1.99772	-0.0757	3.6658e-07	-2.02077	0.00442653
113174339	rs1943623	6.01543e-08	-0.253663	-0.971114	2.83118e-06	-0.423523	-0.846787	4.38853e-07	-0.847875	-0.988518
113174668	rs11214570	2.9593e-08	-1.43701	-0.497142	1.25843e-06	-2.00051	-0.0806264	3.65476e-07	-2.0187	-0.00065817
113175032	rs61428601	2.24925e-06	2.58588	-0.189214	6.75394e-05	1.89815	0.00356309	6.22193e-06	0.914929	-0.0996505
113175607	rs11601152	4.19208e-08	-1.58591	-2.29378e-10	2.54881e-06	-1.37538	-2.29378e-10	9.20451e-07	-1.09569	-2.29378e-10
113176164	rs117862178	4.35002e-08	-1.54892	-2.29378e-10	1.39448e-06	-1.97848	-2.29378e-10	4.30732e-07	-1.85507	-2.29378e-10
113176239	rs75343922	2.32474e-06	2.61889	-0.189214	6.96288e-05	1.92861	0.00356309	6.3884e-06	0.941333	-0.0996505
113176306	rs7950067	8.44717e-08	-0.885273	-2.29378e-10	1.48684e-06	-1.91435	-2.29378e-10	5.04285e-07	-1.69742	-2.29378e-10
113176372	rs17598990	2.68904e-08	-2.02992	-2.29378e-10	1.30793e-06	-2.04256	-2.29378e-10	3.60585e-07	-2.03283	-2.29378e-10
113176594	rs7931868	7.99579e-08	-0.94019	-2.29378e-10	1.49138e-06	-1.9113	-2.29378e-10	5.08636e-07	-1.68882	-2.29378e-10
113176645	rs7932075	7.47993e-08	-1.00688	-2.29378e-10	1.45814e-06	-1.93384	-2.29378e-10	4.89953e-07	-1.72625	-2.29378e-10
113177189	rs12279103	7.86531e-08	-0.956643	-2.29378e-10	1.48292e-06	-1.91699	-2.29378e-10	5.0392e-07	-1.69814	-2.29378e-10
113177526	rs4648321	9.28316e-09	-1.80004	-1.29345	2.19678e-06	-0.220707	-1.3033	2.03218e-07	-1.3065	-1.29977
113177593	rs7113755	7.66909e-08	-0.981906	-2.29378e-10	1.47026e-06	-1.92556	-2.29378e-10	4.96815e-07	-1.71234	-2.29378e-10
113177913	rs4648325	6.61467e-07	2.052	-0.879232	0.00110219	5.40244	-0.708385	7.54063e-07	-0.406569	-0.888512
113177960	rs4648324	2.58868e-08	-1.03614	-1.03181	3.52067e-06	-0.255312	-0.79704	1.45006e-07	-2.02939	-0.914393
113177993	rs7114285	7.86531e-08	-0.956643	-2.29378e-10	1.48292e-06	-1.91699	-2.29378e-10	5.0392e-07	-1.69814	-2.29378e-10
113178125	rs12294153	7.86531e-08	-0.956643	-2.29378e-10	1.48292e-06	-1.91699	-2.29378e-10	5.0392e-07	-1.69814	-2.29378e-10
113178126	rs10789941	1.01661e-07	0.228296	-0.928347	5.23597e-06	0.0033458	-0.658797	1.95356e-07	-1.85354	-0.792197
113178597	rs7118188	7.11952e-08	-0.0994738	-0.95679	3.48387e-06	-0.232835	-0.830023	5.22723e-07	-0.686934	-0.974571
113179352	rs34395487	7.56017e-07	1.30637	-2.29378e-10	3.50113e-06	-1.05792	-2.29378e-10	7.29046e-07	-1.32882	-2.29378e-10
113179840	rs4545595	7.31837e-07	2.13256	-0.858696	0.00104174	5.32175	-0.684106	7.87189e-07	-0.383891	-0.868199
113180202	rs4517559	6.02657e-07	1.95995	-0.880288	0.00097958	5.26682	-0.690703	7.16373e-07	-0.453607	-0.892749
113180416	rs11603181	2.45305e-08	-1.50477	-0.616996	1.10744e-06	-1.9796	-0.229347	3.09509e-07	-2.03125	-0.154321
113180509	rs11603187	2.49966e-08	-1.50477	-0.598175	1.08945e-06	-1.9796	-0.245722	3.25387e-07	-2.03125	-0.104293
113181615	rs4503577	7.81238e-09	-1.97376	-1.29222	2.53061e-06	-0.07937	-1.30317	9.87418e-08	-2.04329	-1.28476
113182215	rs76103629	1.83598e-07	-2.29525e-10	-0.108942	1.01785e-05	-2.29525e-10	0.00927369	3.01813e-06	-2.29525e-10	0.0918354
113186463	rs12802470	9.14954e-07	1.49718	-2.29378e-10	3.88784e-06	-0.953148	-2.29378e-10	7.97412e-07	-1.23919	-2.29378e-10
113186776	rs2236709	6.19233e-08	0.0082855	-1.20408	3.07345e-06	-0.0618824	-1.12632	5.20912e-07	-0.451184	-1.21379
113186879	rs7130072	1.98902e-08	-1.0855	-1.24596	2.42944e-06	-0.310095	-1.11325	1.11354e-07	-2.0216	-1.18625
113187224	rs117286758	6.25839e-08	-1.18518	-2.29378e-10	2.79977e-05	1.02112	-2.29378e-10	1.24383e-06	-0.794609	-2.29378e-10
113187949	rs73572791	1.5528e-05	3.93187	0.396846	6.33426e-05	1.20438	0.633181	1.5297e-05	1.20778	0.507079
113188197	rs7927508	6.14532e-07	2.24982	-1.15065	0.00115755	5.76752	-1.02447	7.34275e-07	-0.163451	-1.15822
113188258	rs78667560	3.26062e-08	-1.83719	-2.29378e-10	1.32162e-06	-2.03215	-2.29378e-10	4.13359e-07	-1.89624	-2.29378e-10
113188923	rs2156486	2.56935e-08	-1.56419	-0.511257	1.25807e-06	-1.95658	-0.124847	3.65284e-07	-2.03933	0.0194481
113189133	rs61903985	1.45982e-06	1.96438	-2.29378e-10	7.45142e-05	1.99999	-2.29378e-10	2.89304e-06	0.0495043	-2.29378e-10
113189237	rs10891532	2.509e-08	-1.56419	-0.535025	1.22207e-06	-1.95658	-0.153879	3.54216e-07	-2.03933	-0.0113207
113190044	rs75350083	5.97141e-08	-2.29525e-10	-1.23212	2.99158e-06	-2.29525e-10	-1.2152	8.29057e-07	-2.29525e-10	-1.20027
113190282	rs10891533	2.06363e-08	-1.01164	-1.283	2.48929e-06	-0.211261	-1.18774	1.06503e-07	-2.00887	-1.24351
113190875	rs6589369	1.11209e-08	-1.70907	-1.20379	5.35873e-06	0.622994	-1.25527	1.16616e-07	-1.9782	-1.18347
113191428	rs7942392	6.75657e-06	2.92346	0.573119	2.74153e-05	0.188704	0.811394	8.24261e-06	0.415654	0.680861
113192406	rs10891534	2.14442e-08	-0.965432	-1.2908	2.59465e-06	-0.149872	-1.20768	1.05972e-07	-1.9998	-1.25758
113192521	rs117557632	2.65993e-08	-2.0408	-2.29378e-10	1.30768e-06	-2.04275	-2.29378e-10	3.67457e-07	-2.01395	-2.29378e-10
113192524	rs1893699	6.21408e-07	2.29198	-1.18169	0.00111027	5.76738	-1.06602	7.28218e-07	-0.141195	-1.18876
113192797	rs6589371	1.41161e-05	3.77327	0.46011	6.03027e-05	1.08772	0.700659	1.45298e-05	1.09106	0.572343
113193062	rs2000808	8.02326e-07	2.53033	-1.1645	0.00155603	6.08113	-1.04224	8.28779e-07	-0.0285337	-1.17207
113193206	rs7947310	1.25819e-05	3.62604	0.492282	5.60296e-05	0.979932	0.734946	1.34844e-05	0.983214	0.605519
113193601	rs7950569	5.76947e-07	2.19428	-1.15822	0.00100567	5.63606	-1.03366	6.98444e-07	-0.205739	-1.16596
113193963	rs723078	2.39947e-06	2.35684	0.104472	7.5057e-05	1.68703	0.320219	7.02966e-06	0.732401	0.204935
113193976	rs45457596	5.33531e-08	-1.34476	-2.29378e-10	1.92854e-06	-1.65424	-2.29378e-10	3.67235e-07	-2.01456	-2.29378e-10
113194168	rs723077	1.01039e-08	-1.83433	-1.17444	4.35765e-06	0.395229	-1.2343	1.17968e-07	-1.99869	-1.15145
113194448	rs723079	1.10523e-08	-1.71771	-1.20134	3.94359e-07	-2.02628	-1.21522	1.15349e-07	-1.98147	-1.19112
113194884	rs45519937	3.62214e-07	0.570545	-2.29378e-10	9.70241e-06	-0.0386287	-2.29378e-10	1.83687e-06	-0.404738	-2.29378e-10
113195141	rs45495397	3.51634e-07	0.5409	-2.29378e-10	9.45383e-06	-0.064583	-2.29378e-10	1.79428e-06	-0.428197	-2.29378e-10
113195595	rs948178	4.64951e-07	1.98227	-1.16202	0.00114713	5.82713	-1.09312	6.96842e-07	-0.257868	-1.11613
113195611	rs869549	8.36364e-09	-1.94503	-1.25276	3.32417e-06	0.177699	-1.28748	1.04202e-07	-2.03354	-1.24068
113195696	rs146056471	5.57881e-08	-2.29525e-10	-1.30013	2.79202e-06	-2.29525e-10	-1.28424	7.59406e-07	-2.29525e-10	-1.28802
113196835	rs75590462	8.83124e-09	-2.04477	-1.09863	4.08063e-07	-2.02953	-1.1778	1.21778e-07	-1.99801	-1.12035
113197243	rs635358	4.20952e-08	-0.310127	-1.27163	0.00251678	6.62191	-1.10217	2.7016e-07	-1.04438	-1.27717
113198685	rs45627831	5.87854e-08	-0.45511	-0.792687	0.253994	10.352	-0.217952	1.66389e-07	-1.92502	-0.881205
113199146	rs10502172	1.07459e-07	0.22757	-0.87215	1.1607e-05	1.28274	-1.14213	5.99433e-07	-0.32954	-1.19503
113200003	rs12225351	1.09236e-08	-1.62896	-1.30181	0.000498118	5.11589	-1.21606	9.7873e-08	-2.03509	-1.3018
113200558	rs7928978	1.00688e-08	-1.70901	-1.30323	0.000347844	4.79225	-1.25149	9.9116e-08	-2.02185	-1.30242
113200709	rs2303380	2.51749e-08	-0.888639	-1.2072	3.57867e-07	-2.0383	-1.3003	7.67608e-07	-0.00341981	-1.27386
113201280	rs10891535	1.07533e-07	0.217704	-0.861592	1.3042e-05	1.39283	-1.13565	5.90248e-07	-0.350305	-1.18971
113201841	rs2187346	9.88381e-09	-1.72911	-1.30169	0.000325388	4.70053	-1.22651	9.96321e-08	-2.01616	-1.30291
113202430	rs4936269	5.83045e-07	0.120983	0.925592	5.1868e-06	-1.23274	0.567857	6.8448e-06	0.0293989	0.881289
113203023	rs10502173	1.17761e-08	-1.55956	-1.29606	0.00067851	5.39532	-1.18642	9.76845e-08	-2.04279	-1.29602
113203248	rs117464121	5.94193e-08	-1.23707	-2.29378e-10	1.31585e-06	-2.03652	-2.29378e-10	6.46729e-07	-1.44863	-2.29378e-10
113204157	rs948177	1.16016e-08	-1.56845	-1.3021	2.02791e-06	-0.306802	-1.29719	1.3482e-07	-1.71344	-1.30318
113204266	rs11214577	9.35129e-08	0.102551	-0.886141	1.12342e-05	1.25371	-1.14575	5.32762e-07	-0.446762	-1.19572
113204481	rs948176	1.16275e-08	-1.57564	-1.29267	0.000644958	5.33197	-1.17379	9.8141e-08	-2.04153	-1.29263
113205841	rs111319463	3.24321e-08	-1.84254	-2.29378e-10	1.88382e-06	-1.6777	-2.29378e-10	3.878e-07	-1.96007	-2.29378e-10
113206085	rs1893695	1.15598e-07	0.293814	-0.865384	1.35315e-05	1.42691	-1.13289	6.3617e-07	-0.280035	-1.18506
113206275	rs1893696	2.9289e-08	-0.708165	-1.23631	3.58252e-07	-2.04512	-1.2924	9.57942e-07	0.232204	-1.28797
113206464	rs7109196	1.04258e-08	-1.67656	-1.30084	0.000367435	4.81731	-1.22176	9.88054e-08	-2.0249	-1.30251
113206799	rs2155462	1.12363e-07	0.293814	-0.893769	1.32964e-05	1.42691	-1.15042	6.26999e-07	-0.280035	-1.19958
113206863	rs117157497	1.28635e-07	-0.464709	-2.29378e-10	3.62841e-06	-1.02221	-2.29378e-10	4.92453e-07	-1.72116	-2.29378e-10
113206867	rs1943622	9.86802e-09	-1.73052	-1.30187	0.000322682	4.69398	-1.22832	9.96628e-08	-2.01573	-1.30303
113207180	rs144346656	7.64726e-08	-2.29525e-10	-0.984757	3.76729e-06	-2.29525e-10	-0.984646	1.07902e-06	-2.29525e-10	-0.936745
113208098	rs7114433	3.00592e-08	-0.68268	-1.23584	3.58493e-07	-2.04438	-1.29247	1.03404e-06	0.308592	-1.28792
113208186	rs11214579	2.80881e-08	-0.736792	-1.24955	3.60587e-07	-2.04514	-1.28589	9.56988e-07	0.237297	-1.29406
113208382	rs12282356	3.01415e-08	-0.664403	-1.25139	3.61427e-07	-2.04388	-1.28482	1.05189e-06	0.332596	-1.29481
113208533	rs60373142	2.5465e-08	-0.786831	-1.29755	0.131095	10.6496	-1.17696	1.11033e-07	-1.91157	-1.29916
113209428	rs10891536	1.1485e-07	0.350502	-0.928568	1.67354e-05	1.67791	-1.17138	6.64174e-07	-0.205305	-1.21671
113211329	rs2288159	1.14525e-08	-1.584	-1.29948	0.000606658	5.29875	-1.20179	9.75422e-08	-2.04075	-1.29952
113211370	rs10891537	1.2187e-07	0.40248	-0.921215	1.90854e-05	1.80493	-1.16701	6.93281e-07	-0.165967	-1.21315
113211813	rs4938007	9.94058e-09	-1.72432	-1.30075	0.000334593	4.72259	-1.22067	9.95416e-08	-2.01759	-1.30239
113212553	rs6589372	9.51235e-09	-1.76762	-1.30148	0.000237812	4.3856	-1.22513	1.00863e-07	-2.00399	-1.3028
113213069	rs7928201	9.7548e-09	-1.74261	-1.30133	0.000267956	4.50396	-1.22414	9.99791e-08	-2.01287	-1.30272
113213298	rs11214580	2.54593e-08	-0.786831	-1.29778	0.130958	10.6496	-1.178	1.11012e-07	-1.91157	-1.29935
113213774	rs116999898	1.95497e-07	-0.0461466	-2.29378e-10	4.26546e-06	-0.860453	-2.29378e-10	1.2924e-06	-0.756297	-2.29378e-10
113213811	rs113512560	2.75039e-08	-2.00736	-2.29378e-10	1.4903e-06	-1.91203	-2.29378e-10	4.62806e-07	-1.78325	-2.29378e-10
113213939	rs34259213	6.7977e-08	-1.10252	-2.29378e-10	2.68125e-06	-1.32472	-2.29378e-10	4.64924e-07	-1.77868	-2.29378e-10
113213978	rs147887292	1.01736e-07	-2.29525e-10	-0.699311	5.17528e-06	-2.29525e-10	-0.667109	1.39686e-06	-2.29525e-10	-0.678576
113215418	rs117966334	5.83712e-08	-2.29525e-10	-1.25487	2.80378e-06	-2.29525e-10	-1.28003	7.70771e-07	-2.29525e-10	-1.27317
113215923	rs4987094	4.5295e-08	-0.255422	-1.25307	0.226823	11.0705	-1.04953	1.33299e-07	-1.76988	-1.25808
113216934	rs17527717	5.8147e-08	-1.25872	-2.29378e-10	1.68654e-05	0.514259	-2.29378e-10	9.45218e-07	-1.06914	-2.29378e-10
113217364	rs3781884	2.56856e-08	-0.77872	-1.29704	0.120295	10.5619	-1.17519	1.16623e-07	-1.86296	-1.29865
113218050	rs11214582	8.82891e-08	0.0808709	-0.921945	9.95795e-06	1.15883	-1.17146	5.12717e-07	-0.464141	-1.21669
113218804	rs117274829	2.75693e-08	-2.00499	-2.29378e-10	1.8465e-06	-1.69771	-2.29378e-10	3.72832e-07	-1.99943	-2.29378e-10
113220911	rs142029494	3.01892e-08	-1.9142	-2.29378e-10	1.43622e-06	-1.94899	-2.29378e-10	5.30627e-07	-1.6465	-2.29378e-10
113222407	rs118057268	1.67041e-07	-2.29525e-10	-0.203449	8.60805e-06	-2.29525e-10	-0.158305	2.31199e-06	-2.29525e-10	-0.174694
113222885	rs35852218	4.19274e-08	-1.58575	-2.29378e-10	1.52607e-06	-1.88831	-2.29378e-10	3.89934e-07	-1.95458	-2.29378e-10
113223577	rs61903989	8.9339e-08	-0.829252	-2.29378e-10	2.75608e-06	-1.29719	-2.29378e-10	6.86368e-07	-1.38914	-2.29378e-10
113224017	rs10891538	7.98665e-08	-0.0241506	-0.917182	8.7247e-06	1.02381	-1.16866	4.70101e-07	-0.553192	-1.21442
113224127	rs4938008	2.76582e-08	-2.00177	-2.29378e-10	8.5627e-06	-0.163587	-2.29378e-10	4.01505e-07	-1.92534	-2.29378e-10
113224404	rs11214583	9.62707e-08	0.172291	-0.926817	1.31537e-05	1.44002	-1.17432	5.67959e-07	-0.359501	-1.21901
113224916	rs6589373	9.96282e-09	-1.73448	-1.28835	0.000290673	4.52083	-1.15963	1.01642e-07	-2.0108	-1.2883
113225144	rs11493880	7.87315e-08	-0.0688556	-0.886791	8.40807e-06	0.968666	-1.15048	4.59185e-07	-0.591568	-1.19954
113225217	rs117915114	2.78929e-08	-1.99332	-2.29378e-10	1.78945e-06	-1.7291	-2.29378e-10	3.77484e-07	-1.98703	-2.29378e-10
113226206	rs7931066	9.17875e-09	-1.80908	-1.29572	0.000198802	4.17967	-1.19836	1.03131e-07	-1.9857	-1.29886
113227610	rs145057991	5.89256e-08	-2.29525e-10	-1.24541	2.82331e-06	-2.29525e-10	-1.27309	7.84599e-07	-2.29525e-10	-1.25538
113227723	rs11214585	8.28038e-08	-0.00829586	-0.89692	9.52295e-06	1.09929	-1.15659	4.79368e-07	-0.543529	-1.20456
113227790	rs12292113	9.96282e-09	-1.73448	-1.28835	0.000290673	4.52083	-1.15963	1.01642e-07	-2.0108	-1.2883
113228501	rs12293753	9.87725e-09	-1.74125	-1.29021	0.000280073	4.48955	-1.1655	1.01688e-07	-2.0085	-1.29015
113229665	rs7939992	8.76937e-08	0.0206193	-0.868459	1.18602e-05	1.30148	-1.13929	5.50377e-07	-0.419668	-1.19029
113229917	rs138502406	3.01097e-08	-1.91684	-2.29378e-10	1.77075e-06	-1.7396	-2.29378e-10	4.28541e-07	-1.86017	-2.29378e-10
113229935	rs11606008	3.73391e-08	-1.70165	-2.29378e-10	1.50961e-06	-1.89915	-2.29378e-10	4.61517e-07	-1.78604	-2.29378e-10
113230600	rs2276070	9.84065e-09	-1.79155	-1.24362	0.000246224	4.26837	-1.07313	1.07242e-07	-1.99403	-1.25145
113230928	rs4938009	6.18914e-07	0.0585452	1.04773	6.43401e-06	-1.12264	0.673232	9.79553e-06	0.264302	1.00482
113231614	rs4438071	2.58924e-07	1.06032	-0.825474	2.47111e-05	2.03211	-1.13586	7.16659e-07	-0.161926	-1.18403
113231691	rs4370966	2.49053e-07	0.933344	-0.737367	2.3195e-05	1.88839	-1.05546	6.98801e-07	-0.251964	-1.11923
113231966	rs74574333	2.3723e-08	-1.10021	-1.05504	2.56342e-06	-0.346246	-1.02341	2.40429e-07	-1.38323	-1.0549
113232422	rs11214587	2.70314e-07	1.07609	-0.798199	2.91594e-05	2.18133	-1.11956	7.53711e-07	-0.125333	-1.17022
113232703	rs7115082	4.57678e-08	-0.20315	-1.29496	3.93075e-07	-2.01622	-1.22853	9.16479e-07	0.20089	-1.30091
113232831	rs12574694	2.56229e-07	-2.29525e-10	0.22438	1.42974e-05	-2.29525e-10	0.349075	3.35867e-06	-2.29525e-10	0.198744
113233059	rs2298490	4.0969e-08	-0.310748	-1.29812	3.92645e-07	-2.02829	-1.21756	8.15522e-07	0.0819065	-1.29864
113233564	rs77862670	2.82942e-08	-1.97903	-2.29378e-10	1.73263e-06	-1.76136	-2.29378e-10	3.83218e-07	-1.97195	-2.29378e-10
113234466	rs713233	9.7e-09	-1.80292	-1.24665	0.000107565	3.42633	-1.05923	1.08574e-07	-1.987	-1.24613
113234471	rs719803	9.90323e-09	-1.77578	-1.25305	0.000151658	3.80447	-1.09384	1.05279e-07	-2.00204	-1.2619
113234679	rs719802	1.06309e-08	-1.6735	-1.28443	5.86661e-07	-1.57671	-1.2676	1.90062e-07	-1.37086	-1.30235
113234775	rs719804	9.34833e-08	-1.70299	0.91908	2.74402e-06	-1.86081	0.559235	1.83995e-06	-1.14333	0.740265
113235031	rs17600109	2.82732e-08	-1.97978	-2.29378e-10	1.5022e-06	-1.90407	-2.29378e-10	4.23004e-07	-1.87318	-2.29378e-10
113235419	rs2298489	2.60944e-08	-0.943227	-1.11674	4.61177e-07	-1.79386	-1.29112	2.39377e-07	-1.24467	-1.19785
113235864	rs7949242	1.08703e-08	-1.63304	-1.30262	0.000415568	4.96757	-1.24893	9.84259e-08	-2.02796	-1.3033
113236199	rs10789942	6.24075e-08	-0.375536	-0.812469	2.07181e-06	-0.452612	-1.12997	1.48095e-07	-1.75322	-1.16948
113236492	rs10891539	6.10383e-08	-0.398893	-0.811296	1.98983e-06	-0.512689	-1.11026	1.46981e-07	-1.77083	-1.15943
113236975	rs138333675	5.58114e-08	-2.29525e-10	-1.29971	2.74003e-06	-2.29525e-10	-1.30303	7.48107e-07	-2.29525e-10	-1.30301
113238223	rs7130431	3.37946e-08	-0.852618	-0.94877	4.59516e-07	-1.84741	-1.24118	2.81435e-07	-1.19809	-1.08257
113239082	rs10891540	6.35496e-08	-0.628743	-0.541127	2.01937e-06	-0.663203	-0.945015	1.62769e-07	-1.82571	-1.00251
113239349	rs45543335	1.56932e-07	-0.265876	-2.29378e-10	9.12703e-06	-0.099762	-2.29378e-10	8.51222e-07	-1.17388	-2.29378e-10
113239512	rs1055075	3.15848e-08	-1.01531	-0.853699	5.16925e-07	-1.77276	-1.1981	2.64713e-07	-1.33427	-1.00764
113239709	rs1055076	8.92704e-09	-1.87685	-1.25576	0.000108623	3.68018	-1.3033	1.15329e-07	-1.92958	-1.24319
113241118	rs185789225	7.46123e-08	-1.00938	-2.29378e-10	1.39816e-06	-1.97584	-2.29378e-10	8.96832e-07	-1.12169	-2.29378e-10
113241294	rs2440389	3.16309e-08	-1.86756	-2.29378e-10	2.65307e-06	-1.33529	-2.29378e-10	8.91088e-07	-1.12811	-2.29378e-10
113241726	rs12804573	5.03388e-08	-0.835374	-0.56754	1.4873e-06	-0.965591	-0.948447	1.46575e-07	-1.91663	-1.01639
113241810	rs12805699	5.12406e-08	-0.835374	-0.549783	1.50581e-06	-0.965591	-0.936082	1.48215e-07	-1.91663	-1.00526
113241877	rs1078	4.22219e-08	-0.877679	-0.701072	1.24267e-06	-1.03747	-1.05626	1.31849e-07	-1.93078	-1.10813
113242069	rs74816891	5.02677e-08	-0.206284	-1.19804	1.44583e-05	1.50936	-1.14909	9.1781e-07	0.0862729	-1.18484
113242301	rs2155463	4.87733e-08	-0.79595	-0.638557	1.59429e-06	-0.828902	-1.01567	1.44365e-07	-1.87634	-1.07187
113242448	rs2155464	3.08861e-08	-1.06094	-0.830442	5.32708e-07	-1.75303	-1.18775	2.53541e-07	-1.39297	-0.992061
113242533	rs2186799	4.63715e-08	-0.78145	-0.703555	1.44831e-06	-0.882752	-1.05785	1.36755e-07	-1.89283	-1.10954
113242860	rs2186800	4.67661e-08	-0.868822	-0.60771	2.55279e-06	-0.397644	-0.976172	1.44833e-07	-1.90372	-1.04126
113243308	rs144975300	7.59111e-08	-0.992127	-2.29378e-10	3.59788e-06	-1.03066	-2.29378e-10	8.9615e-07	-1.12245	-2.29378e-10
113243378	rs12285457	9.20254e-09	-1.8842	-1.21801	9.4553e-05	3.53566	-1.2975	1.2107e-07	-1.92276	-1.20143
113244177	rs2282511	2.88301e-08	-1.13845	-0.82182	5.63419e-07	-1.70234	-1.18239	2.522e-07	-1.40865	-0.981686
113245048	rs11214589	3.29532e-08	-1.0601	-0.766499	1.42664e-06	-0.866839	-1.08884	1.22418e-07	-1.97729	-1.13583
113245566	rs4938010	9.2296e-09	-1.91441	-1.18487	7.94801e-05	3.35014	-1.28563	1.29872e-07	-1.89348	-1.16052
113247232	rs4938011	1.06382e-08	-1.75195	-1.2053	0.000262798	4.55378	-1.2934	1.13304e-07	-2.00461	-1.18587
113247738	rs28712705	8.72493e-09	-1.88082	-1.27469	0.000106772	3.66101	-1.30132	1.12528e-07	-1.93287	-1.26448
113248392	rs78182368	5.56845e-08	-2.29525e-10	-1.30199	2.7666e-06	-2.29525e-10	-1.29338	7.56871e-07	-2.29525e-10	-1.29136
113249136	rs754672	4.77147e-08	-0.741838	-0.714612	1.66339e-06	-0.737238	-1.06491	1.33883e-07	-1.90779	-1.1158
113249725	rs3897584	2.82761e-08	-1.04608	-0.933598	4.30127e-07	-1.92054	-1.23414	2.46079e-07	-1.33838	-1.07652
113250346	rs4601821	2.98157e-08	-0.991155	-0.935499	4.16658e-07	-1.95236	-1.23413	2.631e-07	-1.27289	-1.07513
113250473	rs11214592	1.87624e-08	-1.08661	-1.30323	0.0043586	7.31663	-1.24773	9.76538e-08	-2.03655	-1.30257
113250540	rs4551806	4.59194e-08	-1.19999	-0.294815	1.42637e-06	-1.22142	-0.734443	1.60355e-07	-2.02455	-0.818622
113250938	rs7116782	3.51329e-08	-1.06021	-0.702339	1.10386e-06	-1.15306	-1.05913	1.23016e-07	-2.00011	-1.10814
113251743	rs143815220	3.25757e-08	-1.83812	-2.29378e-10	4.58814e-06	-0.787529	-2.29378e-10	7.34281e-06	0.980919	-2.29378e-10
113252147	rs10891541	7.91276e-09	-1.99469	-1.25852	2.56275e-05	2.23596	-1.3033	1.4131e-07	-1.72315	-1.24645
113253899	rs117741433	1.31011e-07	-0.446411	-2.29378e-10	6.41209e-05	1.84977	-2.29378e-10	2.13134e-06	-0.256052	-2.29378e-10
113253915	rs10891542	7.85394e-09	-2.01136	-1.24931	1.74524e-05	1.85147	-1.303	1.55485e-07	-1.63725	-1.23675
113255111	rs6589375	3.16498e-08	-0.934661	-0.932299	4.15263e-07	-1.9559	-1.23394	2.70431e-07	-1.24421	-1.07633
113255574	rs7107223	4.3381e-08	-0.855147	-0.696523	1.39497e-06	-0.9457	-1.03243	1.31153e-07	-1.95113	-1.09306
113255895	rs10891543	3.35631e-08	-0.826785	-0.981478	3.92136e-07	-1.99342	-1.25373	2.91873e-07	-1.13134	-1.1129
113256152	rs10891544	3.65433e-08	-0.877055	-0.846138	1.13388e-06	-1.04225	-1.14311	1.19844e-07	-1.94885	-1.18551
113256330	rs877137	3.64233e-08	-0.880345	-0.846138	1.18005e-06	-1.00234	-1.14311	1.18685e-07	-1.95857	-1.18551
113256508	rs877138	3.09359e-08	-0.918502	-0.97127	4.06811e-07	-1.96041	-1.25	2.66208e-07	-1.23047	-1.1058
113257924	rs12807729	7.32369e-08	-1.02799	-2.29378e-10	1.77278e-06	-1.73845	-2.29378e-10	1.13879e-06	-0.882839	-2.29378e-10
113258065	rs10891545	7.78582e-09	-2.01201	-1.25738	1.45036e-05	1.66655	-1.30315	1.55959e-07	-1.62604	-1.24492
113259332	rs11214594	3.22253e-08	-0.901879	-0.94706	1.10676e-06	-1.018	-1.19156	1.09364e-07	-1.98567	-1.24021
113259654	rs4938012	2.58399e-08	-0.997438	-1.07233	3.86498e-07	-1.98038	-1.28125	2.18626e-07	-1.35126	-1.18194
113259658	rs11214595	3.18378e-08	-0.901879	-0.959156	1.09934e-06	-1.018	-1.19829	1.08815e-07	-1.98567	-1.24524
113259947	rs17600713	2.66845e-08	-0.993605	-1.044	9.44208e-07	-1.1351	-1.23331	1.04126e-07	-2.00541	-1.26955
113260186	rs138608984	5.90319e-08	-1.24361	-2.29378e-10	2.35033e-06	-1.45645	-2.29378e-10	3.98176e-07	-1.93366	-2.29378e-10
113260898	rs34601878	3.04406e-08	-0.93688	-0.969031	1.05773e-06	-1.05116	-1.20371	1.0754e-07	-1.99344	-1.24925
113261080	rs79893539	2.97851e-08	-1.92768	-2.29378e-10	1.40881e-06	-1.96826	-2.29378e-10	4.16335e-07	-1.88907	-2.29378e-10
113261317	rs73557236	1.96926e-08	-1.03815	-1.3033	0.00282459	6.88127	-1.24615	9.74462e-08	-2.03836	-1.30289
113262473	rs7945132	2.58432e-08	-0.975162	-1.09448	3.77794e-07	-1.9967	-1.28771	2.22872e-07	-1.31612	-1.19784
113262554	rs61492892	7.46872e-09	-2.03071	-1.28025	9.17246e-06	1.20532	-1.30012	1.64656e-07	-1.54589	-1.27081
113262571	rs7123797	3.14433e-08	-0.794144	-1.07936	3.67928e-07	-2.02634	-1.28453	2.48748e-07	-1.2152	-1.18892
113262900	rs12360992	2.85894e-08	-0.973347	-0.995307	1.07919e-06	-1.02247	-1.21232	1.06505e-07	-1.99732	-1.25504
113263198	rs12224538	7.48084e-09	-2.02791	-1.28143	9.55353e-06	1.24557	-1.29966	1.61881e-07	-1.56149	-1.27221
113263370	rs4590907	7.47227e-09	-2.02791	-1.28258	9.55821e-06	1.24557	-1.29917	1.61659e-07	-1.56149	-1.27357
113264272	rs17115439	2.41867e-08	-1.03167	-1.10422	3.90576e-07	-1.96136	-1.28977	1.95204e-07	-1.44445	-1.20206
113264470	rs4938013	2.4352e-08	-1.00566	-1.12342	3.7796e-07	-1.98994	-1.29403	2.13685e-07	-1.34126	-1.2148
113264511	rs11214596	3.09029e-08	-0.914547	-0.976292	1.14887e-06	-0.964572	-1.20766	1.07458e-07	-1.99131	-1.25215
113264521	rs4938014	7.44305e-09	-2.02942	-1.28499	9.36726e-06	1.22435	-1.29813	1.62523e-07	-1.55331	-1.27643
113264644	rs4938015	2.39039e-08	-1.04698	-1.10067	3.92696e-07	-1.95689	-1.28883	1.93409e-07	-1.45623	-1.19952
113265292	rs10891546	2.66789e-08	-0.94799	-1.08983	3.79685e-07	-1.99358	-1.28583	2.14057e-07	-1.36259	-1.19173
113265999	rs11214597	1.13338e-08	-1.70717	-1.18673	1.34103e-06	-0.775019	-1.24254	1.28589e-07	-1.86789	-1.19605
113266411	rs35023999	5.84887e-08	-0.429515	-0.823341	2.66627e-06	-0.209031	-1.12129	2.51373e-07	-1.213	-1.18062
113266679	rs34863235	8.2864e-09	-2.03568	-1.17139	1.14952e-06	-1.32866	-0.842994	1.37747e-07	-1.9449	-1.05024
113266702	rs11214598	8.66994e-08	-0.104541	-0.754702	7.36428e-05	2.44358	-0.455356	2.36086e-07	-1.66065	-0.795716
113266821	rs7118900	8.26752e-09	-2.04235	-1.167	1.08592e-06	-1.38977	-0.838808	1.3838e-07	-1.94889	-1.04166
113267173	rs75698063	2.6614e-08	-1.17901	-0.861239	0.00336544	6.24949	-0.43918	1.40867e-07	-2.03347	-0.939272
113267218	rs10891547	5.24959e-08	-0.560665	-0.80029	2.14989e-06	-0.429948	-1.11564	2.2648e-07	-1.3211	-1.1768
113267259	rs10891548	5.24959e-08	-0.560665	-0.80029	2.14989e-06	-0.429948	-1.11564	2.2648e-07	-1.3211	-1.1768
113267291	rs117124358	5.56907e-08	-2.29525e-10	-1.30188	2.77466e-06	-2.29525e-10	-1.29047	7.50962e-07	-2.29525e-10	-1.2992
113267342	rs7122228	8.05224e-08	-0.181738	-0.751417	7.20504e-05	2.4222	-0.45584	2.42812e-07	-1.6395	-0.788774
113268059	rs11604671	5.3313e-08	-0.539338	-0.806172	2.19038e-06	-0.407705	-1.11922	2.29209e-07	-1.30619	-1.17974
113268660	rs45612940	1.248e-06	1.8076	-2.29378e-10	0.00842741	6.72824	-2.29378e-10	1.27181e-06	-0.77236	-2.29378e-10
113268756	rs76868518	2.95567e-08	-1.93538	-2.29378e-10	1.37891e-06	-1.98971	-2.29378e-10	5.16283e-07	-1.6739	-2.29378e-10
113269792	rs34298987	2.11817e-07	0.0340311	-2.29378e-10	2.70888e-06	-1.31447	-2.29378e-10	2.20117e-06	-0.223815	-2.29378e-10
113270042	rs34983219	2.95536e-08	-1.93549	-2.29378e-10	1.30697e-06	-2.04329	-2.29378e-10	6.25561e-07	-1.48191	-2.29378e-10
113270160	rs2734849	6.44622e-08	-0.326009	-0.829602	3.21149e-06	-0.0108959	-1.13337	2.6778e-07	-1.13912	-1.19128
113270828	rs1800497	1.01742e-08	-1.96871	-1.03312	8.21493e-07	-1.89264	-0.614993	2.18671e-07	-1.6648	-0.868183
113271065	rs2734847	5.19719e-06	0.420695	2.81349	6.03859e-05	-0.739628	2.52938	6.43316e-05	0.30348	2.84777
113271227	rs7105965	1.74885e-07	-0.157561	-2.29378e-10	1.02181e-05	0.0131625	-2.29378e-10	8.0556e-07	-1.22902	-2.29378e-10
113271340	rs2859545	6.552e-08	-0.498702	-0.640633	4.0679e-05	1.72255	-0.327837	2.46746e-07	-1.72646	-0.685741
113271360	rs11214599	9.17286e-09	-2.02992	-1.07552	1.6092e-06	-1.14442	-0.690842	1.44346e-07	-2.02239	-0.925959
113271773	rs2587552	6.19437e-08	-0.57167	-0.623794	3.72951e-05	1.60816	-0.300299	2.44911e-07	-1.7591	-0.660562
113272009	rs12794908	1.32951e-07	-0.431706	-2.29378e-10	2.48235e-06	-1.4018	-2.29378e-10	1.84861e-06	-0.398368	-2.29378e-10
113272507	rs139365192	6.40577e-08	-1.16191	-2.29378e-10	1.91508e-06	-1.66124	-2.29378e-10	4.25434e-07	-1.86745	-2.29378e-10
113272664	rs2587551	2.96905e-08	-1.93086	-2.29378e-10	2.57743e-06	-1.36421	-2.29378e-10	4.20902e-07	-1.87816	-2.29378e-10
113272762	rs11214601	9.14219e-09	-2.03259	-1.0762	1.64629e-06	-1.12274	-0.689742	1.44732e-07	-2.01883	-0.926845
113272925	rs2587550	6.99227e-08	-0.478519	-0.59578	4.47599e-05	1.759	-0.268693	2.53579e-07	-1.74956	-0.635318
113273516	rs117093679	9.06939e-08	-2.29525e-10	-0.8142	4.61958e-06	-2.29525e-10	-0.7807	1.26233e-06	-2.29525e-10	-0.779845
113273636	rs1003641	6.40217e-08	-0.538674	-0.623794	4.19031e-05	1.72465	-0.300299	2.49044e-07	-1.74237	-0.660562
113274010	rs12422191	1.55161e-07	-1.17784	0.900619	1.50067e-05	-0.331382	0.728875	2.88963e-06	-0.829976	0.878302
113274094	rs117704709	9.71713e-08	-0.745214	-2.29378e-10	1.54323e-06	-1.87712	-2.29378e-10	1.07793e-06	-0.93776	-2.29378e-10
113274771	rs2511520	9.14356e-09	-2.03629	-1.07235	1.70969e-06	-1.08798	-0.686708	1.46809e-07	-2.01269	-0.918733
113275441	rs2859544	7.00529e-08	-0.498934	-0.573505	4.43282e-05	1.72444	-0.243821	2.56298e-07	-1.75851	-0.6157
113275565	rs75249539	2.32929e-08	-1.23012	-0.943423	0.00215513	5.92037	-0.555765	1.32052e-07	-2.0239	-1.01346
113275579	rs2859543	6.48331e-08	-0.538674	-0.611199	4.25487e-05	1.72465	-0.285009	2.52114e-07	-1.74237	-0.648311
113276265	rs2242593	9.29502e-09	-2.03434	-1.05787	1.72042e-06	-1.10778	-0.660655	1.48697e-07	-2.01665	-0.901997
113276378	rs138823496	2.002e-07	-0.0223732	-2.29378e-10	4.32828e-05	1.45675	-2.29378e-10	3.90161e-06	0.348588	-2.29378e-10
113276932	rs77028828	9.36557e-08	-0.782065	-2.29378e-10	1.38517e-06	-1.98518	-2.29378e-10	5.03634e-07	-1.69871	-2.29378e-10
113277551	rs11214602	6.14427e-08	-0.603698	-0.599887	3.59789e-05	1.54759	-0.275658	2.45567e-07	-1.77569	-0.641301
113278217	rs61904059	2.79787e-08	-1.99025	-2.29378e-10	1.33853e-06	-2.01943	-2.29378e-10	3.58644e-07	-2.03823	-2.29378e-10
113278447	rs10891549	3.82671e-08	-0.821636	-0.855464	1.02498e-06	-1.14615	-1.14018	1.14437e-07	-1.98121	-1.19932
113278483	rs2234689	4.69962e-06	0.125537	3.00801	5.86809e-05	-0.952026	2.71314	6.07565e-05	0.0638778	3.03019
113278611	rs117090941	9.00681e-08	-0.821124	-2.29378e-10	8.96395e-06	-0.117791	-2.29378e-10	7.28621e-07	-1.3294	-2.29378e-10
113278764	rs1554929	4.54074e-08	-0.757991	-0.748024	1.13259e-06	-1.10816	-1.07833	1.21723e-07	-1.97272	-1.14609
113279048	rs74997775	5.56186e-08	-2.29525e-10	-1.30317	2.81758e-06	-2.29525e-10	-1.27513	7.56201e-07	-2.29525e-10	-1.29225
113279119	rs2587543	6.15618e-08	-0.588747	-0.6129	3.40109e-05	1.50941	-0.293735	2.43029e-07	-1.76818	-0.659196
113279430	rs2242592	5.63498e-08	-0.644733	-0.645378	3.18246e-05	1.48233	-0.33309	2.37445e-07	-1.76007	-0.690552
113279921	rs2242591	8.70295e-09	-2.04056	-1.11747	1.64375e-06	-1.05459	-0.759425	1.40543e-07	-1.99549	-0.979554
113279922	rs11214603	4.23619e-08	-0.821227	-0.754212	1.05354e-06	-1.17658	-1.08227	1.20476e-07	-1.97973	-1.14938
113280274	rs2734842	6.20371e-08	-0.54926	-0.644698	3.71252e-05	1.63324	-0.329946	2.39425e-07	-1.75186	-0.690451
113280724	rs6278	8.64023e-09	-2.04133	-1.12393	1.64513e-06	-1.04267	-0.770514	1.39724e-07	-1.99279	-0.988097
113281073	rs6279	5.54704e-08	-0.623341	-0.682499	3.34723e-05	1.578	-0.378284	2.31076e-07	-1.75145	-0.726357
113281397	rs6276	6.02776e-08	-0.565064	-0.657665	3.79815e-05	1.67412	-0.348023	2.35452e-07	-1.75664	-0.702408
113281776	rs2734841	5.5629e-08	-0.606011	-0.696973	3.38822e-05	1.60563	-0.393742	2.30112e-07	-1.74355	-0.738443
113282090	rs1124491	8.68977e-09	-2.03562	-1.12393	1.53315e-06	-1.11316	-0.770514	1.37627e-07	-2.00791	-0.988097
113282275	rs1124492	7.43963e-09	-2.03684	-1.27803	3.72042e-06	0.304363	-1.30153	1.7686e-07	-1.47713	-1.26807
113282295	rs1124493	5.41977e-08	-0.640567	-0.688484	3.23262e-05	1.55047	-0.385592	2.27961e-07	-1.75926	-0.732126
113282669	rs1079595	8.67142e-09	-2.03821	-1.12345	1.61427e-06	-1.06371	-0.768409	1.3817e-07	-2.0039	-0.988169
113282812	rs1079594	8.68578e-09	-2.03608	-1.12393	1.5734e-06	-1.08725	-0.770514	1.37531e-07	-2.00861	-0.988097
113283459	rs6277	4.56207e-08	-0.729313	-0.772016	1.12011e-06	-1.09889	-1.09869	1.21258e-07	-1.9572	-1.16543
113283477	rs6275	5.83748e-08	-0.569283	-0.685522	3.6584e-05	1.66399	-0.375385	2.38505e-07	-1.72661	-0.719556
113283484	rs1801028	1.25423e-07	0.798302	-1.2883	4.62825e-05	2.81895	-1.29519	2.34801e-06	1.13438	-1.29361
113283688	rs1076560	8.01549e-09	-2.03802	-1.20229	1.3871e-06	-1.06426	-0.919532	1.24405e-07	-2.00504	-1.09197
113285299	rs2511521	5.96081e-08	-0.361708	-0.87219	1.20757e-05	0.818728	-0.638535	1.46685e-07	-2.01556	-0.91671
113285536	rs2283265	8.4438e-09	-2.02537	-1.16289	2.57793e-06	-0.51644	-0.847577	1.54247e-07	-1.84251	-1.0395
113285793	rs35608204	2.25513e-07	0.0966889	-2.29378e-10	3.04083e-06	-1.19887	-2.29378e-10	2.77354e-06	0.00732158	-2.29378e-10
113285916	rs12363125	2.51716e-08	-1.08202	-1.01395	4.76892e-07	-1.81017	-1.2413	1.05763e-07	-1.98667	-1.27268
113286490	rs2734839	2.32612e-08	-1.12255	-1.05235	4.66693e-07	-1.81474	-1.25834	1.04087e-07	-1.99108	-1.28425
113286501	rs2734838	2.53215e-08	-1.06523	-1.0248	4.78498e-07	-1.80184	-1.24627	1.04972e-07	-1.99072	-1.27614
113286666	rs72997602	3.05913e-08	-1.90097	-2.29378e-10	4.15892e-06	-0.885748	-2.29378e-10	6.24615e-06	0.819163	-2.29378e-10
113286829	rs2734837	2.36942e-08	-1.10611	-1.05035	4.7096e-07	-1.80649	-1.25749	1.03741e-07	-1.99497	-1.2837
113286878	rs2440390	7.32962e-06	0.980336	2.59765	2.77568e-05	-1.30598	2.31846	2.05647e-05	-0.609168	2.61994
113287511	rs35352421	3.13998e-08	-1.87489	-2.29378e-10	2.10472e-06	-1.56682	-2.29378e-10	3.70429e-07	-2.00589	-2.29378e-10
113287694	rs1800499	4.93315e-08	-1.42313	-2.29378e-10	1.94324e-06	-1.64665	-2.29378e-10	4.55196e-07	-1.79983	-2.29378e-10
113289037	rs1107162	2.58881e-08	-1.06523	-1.00267	4.83426e-07	-1.80184	-1.23602	1.05731e-07	-1.99072	-1.26894
113289066	rs2075654	8.85055e-09	-2.01805	-1.12316	2.71952e-06	-0.53182	-0.778727	1.67563e-07	-1.81445	-0.984747
113289182	rs1079727	8.74117e-09	-2.01724	-1.13641	2.75514e-06	-0.498748	-0.798786	1.65029e-07	-1.81636	-0.998074
113289279	rs80310688	8.12395e-08	-0.924288	-2.29378e-10	2.10828e-05	0.737457	-2.29378e-10	1.18217e-06	-0.845451	-2.29378e-10
113289298	rs2002453	6.51459e-08	-0.319771	-0.825289	1.44286e-05	0.934553	-0.576345	1.57555e-07	-1.99641	-0.864379
113289862	rs78044862	4.88818e-08	-1.40048	-0.0318053	1.19065e-06	-2.04435	-0.0921558	4.90665e-07	-1.73635	0.01155
113290049	rs2005313	6.4802e-08	-0.319771	-0.830583	1.43346e-05	0.934553	-0.582876	1.56758e-07	-1.99641	-0.869451
113290699	rs2245805	6.53926e-08	-0.300199	-0.841082	1.45183e-05	0.960257	-0.595852	1.55708e-07	-1.99307	-0.879507
113291239	rs2734836	8.9567e-09	-2.00173	-1.12755	3.12322e-06	-0.394359	-0.777779	1.75217e-07	-1.77516	-0.979371
113291343	rs2734835	2.69739e-08	-1.03111	-0.995714	5.02009e-07	-1.76743	-1.23271	1.0515e-07	-1.99861	-1.26656
113291588	rs1800498	2.89927e-08	-0.932169	-1.02248	5.22691e-07	-1.71455	-1.24521	1.02323e-07	-2.01701	-1.27541
113291675	rs61905363	5.02433e-08	-1.40481	-2.29378e-10	1.97199e-06	-1.63196	-2.29378e-10	4.60485e-07	-1.78828	-2.29378e-10
113291748	rs2234690	2.89927e-08	-0.932169	-1.02248	5.22691e-07	-1.71455	-1.24521	1.02323e-07	-2.01701	-1.27541
113291752	rs117431082	4.44154e-08	-1.5281	-2.29378e-10	1.97089e-06	-1.63252	-2.29378e-10	3.6963e-07	-2.00805	-2.29378e-10
113292212	rs2587548	2.90603e-08	-0.932169	-1.02015	5.23246e-07	-1.71455	-1.24415	1.02399e-07	-2.01701	-1.27467
113292920	rs2734833	2.44713e-08	-1.09105	-1.03314	4.7813e-07	-1.79887	-1.25001	1.03905e-07	-1.99838	-1.2787
113293501	rs2734832	2.83296e-08	-0.982206	-0.995576	5.15198e-07	-1.74156	-1.23264	1.04132e-07	-2.00839	-1.26651
113293596	rs2734831	2.79504e-08	-0.998104	-0.993152	5.11448e-07	-1.75003	-1.23148	1.04536e-07	-2.00536	-1.26567
113294016	rs554260363	5.7936e-08	-2.29525e-10	-1.26235	2.94268e-06	-2.29525e-10	-1.23168	8.00158e-07	-2.29525e-10	-1.23575
113294179	rs1962262	9.08642e-09	-2.00496	-1.10994	3.28605e-06	-0.364968	-0.756348	1.75602e-07	-1.78508	-0.967256
113294898	rs2075652	6.73023e-08	-2.29525e-10	-1.1125	3.15266e-06	-2.29525e-10	-1.16276	9.08135e-07	-2.29525e-10	-1.10916
113294976	rs11608185	2.6171e-08	-1.03499	-1.02205	5.02772e-07	-1.7536	-1.24502	1.03629e-07	-2.00446	-1.27528
113295909	rs1076563	2.49635e-08	-1.08202	-1.02225	4.73773e-07	-1.81017	-1.24786	1.05411e-07	-1.98667	-1.27602
113296008	rs1076562	6.85464e-08	-0.282312	-0.811868	1.53694e-05	0.983716	-0.562344	1.60654e-07	-1.98994	-0.851361
113296107	rs1116313	2.41154e-08	-1.11218	-1.02666	4.65917e-07	-1.82494	-1.24981	1.06085e-07	-1.97894	-1.27738
113296274	rs1079598	9.37946e-09	-1.98378	-1.09939	3.78902e-06	-0.240205	-0.738688	1.87266e-07	-1.73464	-0.953384
113296286	rs1079597	9.25127e-09	-1.99754	-1.09939	3.67967e-06	-0.26949	-0.738688	1.88815e-07	-1.72641	-0.953384
113296619	rs1079596	7.9768e-09	-2.00417	-1.24098	2.57621e-06	-0.361585	-1.0031	1.52776e-07	-1.742	-1.14958
113296806	rs61015848	2.84543e-08	-1.97339	-2.29378e-10	3.63159e-06	-1.02133	-2.29378e-10	4.43775e-07	-1.82524	-2.29378e-10
113297185	rs1125394	8.05663e-09	-2.00173	-1.23346	2.66269e-06	-0.346127	-0.985539	1.55493e-07	-1.73542	-1.13853
113297349	rs1125393	7.93073e-09	-2.00529	-1.24565	2.46425e-06	-0.396514	-1.0126	1.5173e-07	-1.7398	-1.15866
113298339	rs2471857	7.9914e-09	-1.9858	-1.25753	2.76841e-06	-0.252994	-1.03973	1.5583e-07	-1.69494	-1.17685
113298996	rs12798900	2.77572e-08	-1.1153	-0.882892	4.75433e-07	-1.87634	-1.17819	1.12607e-07	-1.97369	-1.22297
113299070	rs12799083	3.41905e-08	-1.78974	-2.29378e-10	1.49078e-06	-1.9117	-2.29378e-10	3.60713e-07	-2.03248	-2.29378e-10
113299117	rs34535530	3.13569e-08	-1.87626	-2.29378e-10	2.09989e-06	-1.56912	-2.29378e-10	3.70186e-07	-2.00655	-2.29378e-10
113299201	rs2471856	6.4517e-08	-0.137636	-1.01713	1.07201e-05	0.886707	-0.825585	1.34367e-07	-1.97019	-1.04979
113299273	rs75349786	3.01581e-08	-0.986201	-0.929034	0.000858968	4.9838	-0.539069	1.34769e-07	-2.04389	-0.973109
113299500	rs2471855	7.87568e-09	-1.9908	-1.26711	2.68493e-06	-0.25789	-1.06546	1.51819e-07	-1.70379	-1.19407
113299639	rs2471854	7.99874e-09	-1.97165	-1.27076	3.04127e-06	-0.125669	-1.07306	1.57136e-07	-1.66386	-1.19959
113299829	rs7131627	2.85752e-08	-1.13166	-0.837492	4.84245e-07	-1.88327	-1.1529	1.15472e-07	-1.96906	-1.20247
113299910	rs7131440	3.01023e-08	-1.08519	-0.831897	4.95553e-07	-1.86337	-1.14971	1.14317e-07	-1.98173	-1.19986
113300022	rs7131465	3.05265e-08	-1.08519	-0.817906	4.99549e-07	-1.86337	-1.14168	1.15075e-07	-1.98173	-1.19325
113300052	rs7131681	3.07012e-08	-1.08519	-0.812199	5.012e-07	-1.86337	-1.13838	1.15389e-07	-1.98173	-1.19052
113300276	rs148535178	2.78295e-08	-1.99559	-2.29378e-10	1.40735e-06	-1.9693	-2.29378e-10	4.116e-07	-1.9005	-2.29378e-10
113300601	rs11214605	3.28115e-08	-1.05306	-0.777849	5.18679e-07	-1.84924	-1.11823	1.16413e-07	-1.98965	-1.17376
113301069	rs2471851	8.89467e-09	-1.98802	-1.14822	3.22386e-06	-0.242106	-0.898317	1.73255e-07	-1.69688	-1.06891
113301266	rs2471850	8.02338e-08	-0.251485	-0.685259	1.26452e-05	0.745141	-0.518864	1.67384e-07	-1.99136	-0.808912
113301791	rs145225711	2.81922e-08	-1.98264	-2.29378e-10	1.42982e-06	-1.95345	-2.29378e-10	4.20583e-07	-1.87892	-2.29378e-10
113302514	rs12800853	4.1327e-08	-0.924905	-0.675268	6.00292e-07	-1.76585	-1.05549	1.19672e-07	-2.01528	-1.12052
113303448	rs11608109	4.15573e-08	-1.02683	-0.567783	6.48889e-07	-1.7571	-0.9864	1.29937e-07	-1.99293	-1.06058
113303674	rs7103679	8.24142e-09	-2.01397	-1.19855	2.33977e-06	-0.478272	-0.982676	1.4706e-07	-1.7978	-1.13191
113303929	rs4938017	3.98988e-08	-1.10477	-0.530576	6.37221e-07	-1.80669	-0.95495	1.35489e-07	-1.97833	-1.03333
113304206	rs77560271	1.55175e-06	0.911689	1.11376	3.4897e-05	0.318627	0.922771	3.26214e-06	-0.924245	1.09383
113304457	rs7122246	4.59933e-08	-1.01873	-0.47446	6.97524e-07	-1.75427	-0.916949	1.38182e-07	-1.99222	-0.999761
113305203	rs7350522	8.07746e-09	-2.00388	-1.22873	2.30165e-06	-0.438831	-1.03855	1.45857e-07	-1.76581	-1.17212
113305314	rs12364051	4.5815e-08	-1.03586	-0.461214	7.02418e-07	-1.75634	-0.907889	1.39211e-07	-1.99284	-0.991724
113306431	rs60599314	3.73859e-05	1.96876	3.2386	0.000123329	-0.821935	3.32578	4.89013e-05	0.147164	2.72984
113306765	rs4436578	1.0251e-08	-2.04479	-0.949525	1.9215e-06	-0.616577	-1.04132	3.34881e-07	-1.14816	-0.958617
113306886	rs12421264	1.52319e-06	0.724654	1.28222	3.46374e-05	0.151721	1.08221	3.46199e-06	-1.03823	1.26727
113306893	rs4587762	6.0037e-08	-0.95904	-0.267688	8.22469e-07	-1.73104	-0.775402	1.53782e-07	-2.01025	-0.874769
113307129	rs4586205	9.94458e-08	-0.0283117	-0.693766	1.63952e-05	1.01564	-0.529657	1.72134e-07	-1.95529	-0.816998
113307633	rs114749741	3.45842e-07	1.25791	-0.733618	9.75044e-05	2.9547	-0.685809	7.01704e-06	1.65646	-0.72092
113308711	rs111464869	6.88556e-08	-1.08968	-2.29378e-10	5.21938e-05	1.64396	-2.29378e-10	3.74967e-07	-1.99372	-2.29378e-10
113308902	rs17115583	9.10516e-09	-1.98454	-1.12831	1.41002e-06	-0.772922	-1.19448	4.23715e-07	-0.737008	-1.13449
113309619	rs4620755	9.06722e-09	-1.99007	-1.12695	1.55264e-06	-0.688761	-1.18229	4.01364e-07	-0.801987	-1.1237
113309869	rs11214606	2.72939e-08	-2.01503	-2.29378e-10	3.37451e-06	-1.09475	-2.29378e-10	4.07366e-07	-1.91085	-2.29378e-10
113310340	rs79549222	2.12439e-05	1.88171	2.76043	6.953e-05	-0.90655	2.83731	3.02532e-05	0.113291	2.28351
113310681	rs7125415	1.36112e-08	-1.42794	-1.28285	0.00019583	4.26679	-1.30055	1.00069e-07	-2.03031	-1.28439
113312139	rs11214607	7.81673e-09	-1.99689	-1.26853	2.19715e-06	-0.394651	-1.12919	1.42322e-07	-1.73634	-1.22613
113313389	rs4648318	5.2546e-08	-0.55045	-0.809551	5.89448e-06	0.146973	-0.683959	1.43744e-07	-2.03562	-0.916896
113314363	rs4648319	7.41742e-09	-2.01508	-1.30278	1.74797e-06	-0.51138	-1.24117	1.27107e-07	-1.78562	-1.28991
113315276	rs112646785	4.00363e-07	0.670683	-2.29378e-10	3.29557e-06	-1.11842	-2.29378e-10	5.44859e-07	-1.62003	-2.29378e-10
113315355	rs11214608	9.95047e-08	-0.940122	0.218637	1.03528e-06	-1.85518	-0.421156	2.16367e-07	-1.99549	-0.548092
113316102	rs11214609	8.01619e-08	-1.14162	0.20398	9.75084e-07	-1.91115	-0.425083	2.29336e-07	-1.95532	-0.530051
113316236	rs12574471	4.2471e-06	1.69329	1.33901	1.22149e-05	-1.20121	1.39286	7.00558e-06	-0.0637437	0.997648
113317067	rs17529477	0.00112408	7.78138	0.829405	1.60449e-06	-1.48521	-0.352991	1.0005e-06	-0.624153	-0.388145
113317745	rs17601612	0.00213948	9.99371	-0.739326	3.80018e-07	-1.97998	-1.29856	2.72298e-07	-1.01723	-1.29643
113317973	rs4245146	9.1624e-06	5.07192	-1.27075	6.46426e-07	-1.59921	-1.14808	2.86393e-07	-1.14662	-1.11657
113318007	rs4245147	7.00667e-06	4.8065	-1.27357	6.79251e-07	-1.55351	-1.14426	2.74347e-07	-1.19149	-1.11467
113318408	rs4936270	1.21488e-07	0.496556	-1.01843	1.96319e-05	1.75395	-1.08779	1.30838e-07	-2.00168	-1.04492
113318705	rs4936271	7.98992e-06	4.95588	-1.29163	6.36549e-07	-1.57122	-1.19147	2.66346e-07	-1.1693	-1.16646
113318880	rs80215768	8.07209e-06	3.20008	0.4744	1.89101e-05	0.417851	0.210845	1.44581e-05	1.72861	-0.0701632
113318907	rs4936272	7.67501e-06	4.91567	-1.29163	6.43291e-07	-1.56069	-1.19147	2.62595e-07	-1.18349	-1.16646
113319452	rs4274224	5.68962e-06	4.61944	-1.29473	6.74616e-07	-1.50306	-1.20155	2.4054e-07	-1.26004	-1.17764
113319835	rs76581995	1.48572e-05	3.86895	0.415597	1.90032e-05	0.476989	0.156613	2.10107e-05	2.15129	-0.119056
113320382	rs77195172	2.58661e-08	-0.8948	-1.17396	1.34844e-05	1.41685	-1.12632	1.09881e-07	-2.03609	-1.18507
113320419	rs4245148	1.07556e-07	0.433024	-1.0767	1.3873e-05	1.45698	-1.13804	1.22314e-07	-2.01372	-1.10025
113320519	rs78303686	6.85717e-08	-1.06261	-0.0311952	1.78444e-06	-1.62106	-0.110834	3.54352e-07	-1.9181	-0.13217
113321211	rs55697087	2.58567e-06	3.1273	-0.591253	3.61854e-06	-0.870745	-0.154188	5.85179e-07	-1.42998	-0.118662
113321796	rs4460839	4.99242e-08	-0.34555	-1.06563	8.12087e-06	0.912005	-1.12857	1.19824e-07	-2.04477	-1.08977
113322370	rs142615934	1.21135e-07	-1.11965	0.59487	2.17785e-06	-1.84239	0.309722	4.62474e-07	-1.81254	0.0285729
113323803	rs75644434	8.60367e-08	-0.866916	-2.29378e-10	3.95932e-05	1.36766	-2.29378e-10	1.30711e-06	-0.744985	-2.29378e-10
113323831	rs72999670	5.53082e-07	0.781045	0.212771	2.05794e-06	-1.76262	0.173324	6.0767e-07	-1.74065	0.229726
113324293	rs12805897	9.85118e-09	-1.84431	-1.18978	8.05306e-07	-1.32269	-1.20484	1.06086e-07	-2.04424	-1.21207
113324419	rs117411835	1.35175e-07	-2.29525e-10	-0.41512	5.37235e-06	-2.29525e-10	-0.629737	1.34993e-06	-2.29525e-10	-0.71275
113324474	rs4581480	5.51451e-08	-0.254208	-1.05751	1.27595e-05	1.35619	-1.12092	1.209e-07	-2.04509	-1.08051
113325866	rs144851051	1.50657e-05	3.88651	0.411978	1.87718e-05	0.488459	0.132895	2.14153e-05	2.16608	-0.114773
113326519	rs73557283	3.32204e-08	-0.758694	-1.05983	1.94007e-05	1.65017	-0.995866	1.21675e-07	-2.04403	-1.07517
113327294	rs77541954	1.89155e-08	-1.08173	-1.29998	7.36372e-06	0.984205	-1.29864	1.01726e-07	-1.99668	-1.30159
113327468	rs7122454	1.03981e-06	-2.00885	3.63396	0.000212483	-0.968504	4.01636	2.1481e-05	-1.81673	3.8711
113328135	rs80014933	3.27424e-05	4.68808	0.386658	2.88539e-05	0.934502	0.116742	3.69377e-05	2.73587	-0.139444
113328681	rs7948028	0.0201494	12.1971	-0.700073	4.42027e-07	-1.82833	-1.29906	4.01732e-07	-0.62777	-1.297
113328682	rs10891550	8.64836e-07	-2.02528	3.46612	0.000199208	-0.859062	3.84241	1.93598e-05	-1.7633	3.7137
113328810	rs74751335	1.78812e-05	4.06734	0.402472	1.97639e-05	0.526595	0.146262	2.21147e-05	2.21517	-0.13173
113328913	rs77264605	1.76861e-05	4.04957	0.409272	1.96604e-05	0.515072	0.15253	2.19122e-05	2.20034	-0.126094
113329449	rs76499333	1.94074e-05	4.17855	0.373171	2.068e-05	0.598903	0.11926	2.36865e-05	2.30809	-0.155992
113329774	rs7131056	3.55143e-05	4.18328	0.972722	4.10649e-06	-1.62012	0.721688	1.48849e-06	-1.53647	0.921426
113330219	rs11214611	8.0532e-07	-2.00203	3.37158	0.000150748	-1.0068	3.7114	1.5673e-05	-1.8356	3.57473
113330451	rs4936274	6.47862e-08	0.0398479	-1.19044	1.64347e-05	1.72089	-1.2325	1.11474e-07	-2.03546	-1.1713
113331532	rs4648317	7.35907e-07	-1.99636	3.27577	0.000133294	-1.0306	3.61215	1.40809e-05	-1.84484	3.47685
113332295	rs10891551	7.75139e-07	-2.00819	3.33954	0.000150977	-0.97209	3.67822	1.54316e-05	-1.81839	3.542
113332450	rs74355206	2.1656e-05	4.1606	0.500745	2.30438e-05	0.587211	0.239181	2.41375e-05	2.29309	-0.122126
113332956	rs4322431	1.18973e-06	1.12799	0.631794	2.7724e-06	-1.83007	0.538783	9.08991e-07	-1.72784	0.619617
113333425	rs7117915	2.83076e-06	-2.01854	4.64515	0.000631302	-0.875122	5.0119	5.80593e-05	-1.79012	4.83878
113333671	rs10891552	3.60286e-06	-1.94023	4.80803	0.00028456	-1.81828	5.15822	9.32731e-05	-1.45913	4.98185
113334100	rs4337071	0.0160338	11.9682	-0.699707	4.16635e-07	-1.88752	-1.29903	3.56894e-07	-0.746153	-1.29697
113334206	rs118168024	9.37988e-08	-0.780538	-2.29378e-10	2.02595e-06	-1.60496	-2.29378e-10	1.43267e-06	-0.65326	-2.29378e-10
113334209	rs4630328	0.0204677	12.2146	-0.701937	4.2952e-07	-1.85688	-1.29921	3.79188e-07	-0.685333	-1.29719
113334904	rs72999677	9.69455e-07	0.811371	0.743673	3.34682e-06	-1.75097	0.647979	9.97652e-07	-1.7463	0.731148
113335259	rs11214613	6.56822e-08	0.0660374	-1.2029	1.50352e-05	1.64262	-1.24323	1.09861e-07	-2.03709	-1.18425
113335497	rs11214614	1.05805e-06	0.909376	0.733112	3.18824e-06	-1.7892	0.637668	1.01339e-06	-1.72012	0.72062
113335572	rs117317480	9.46605e-08	-0.771393	-2.29378e-10	4.6522e-05	1.52892	-2.29378e-10	1.44494e-06	-0.644735	-2.29378e-10
113335717	rs4350392	2.74177e-06	-2.01459	4.60926	0.000593288	-0.900247	4.97492	5.53313e-05	-1.80178	4.80231
113335983	rs191285961	3.07864e-08	-1.89462	-2.29378e-10	1.31871e-06	-2.03435	-2.29378e-10	4.3112e-07	-1.85417	-2.29378e-10
113336172	rs11601054	0.0246319	12.3976	-0.699707	4.39104e-07	-1.835	-1.29903	4.15883e-07	-0.593189	-1.29697
113336930	rs12225915	1.21611e-06	-2.29525e-10	1.78172	7.0915e-05	-2.29525e-10	1.95048	1.58717e-05	-2.29525e-10	1.75174
113337058	rs61902787	0.0270846	12.4972	-0.704385	4.42439e-07	-1.82704	-1.29941	4.20489e-07	-0.581703	-1.29744
113337204	rs75824731	2.5186e-05	4.04832	0.764033	2.7218e-05	0.51426	0.478617	2.69397e-05	2.19929	0.0815086
113337267	rs10891553	6.50426e-08	0.0660374	-1.21268	1.49226e-05	1.64262	-1.25075	1.08694e-07	-2.03709	-1.19492
113337446	rs77655590	2.341e-05	3.9752	0.764033	2.59603e-05	0.466947	0.478617	2.53457e-05	2.1383	0.0815086
113337778	rs12421616	2.92395e-06	-1.9327	4.5917	0.000230877	-1.80727	4.93815	7.58185e-05	-1.4415	4.75704
113337844	rs73557296	2.34317e-05	3.96706	0.773091	2.79575e-05	0.532657	0.487028	2.94164e-05	2.27983	0.0889238
113338357	rs4245149	2.36753e-06	-2.01713	4.46504	0.00051784	-0.887619	4.82628	4.79949e-05	-1.79745	4.65574
113338497	rs60253148	2.54256e-05	4.04056	0.781261	2.95616e-05	0.580859	0.494615	3.15197e-05	2.3422	0.0956151
113338946	rs7102650	2.19246e-05	3.90059	0.773091	2.49497e-05	0.418834	0.487028	2.39956e-05	2.07614	0.0889238
113339590	rs55887984	3.1997e-06	-1.91574	4.66486	0.000254454	-1.78287	5.01099	8.53249e-05	-1.40299	4.83666
113340251	rs75924850	1.21099e-07	-1.28873	0.763647	2.41887e-06	-1.91699	0.489291	4.45867e-07	-1.89305	0.0725191
113340467	rs117720003	2.17119e-05	3.93783	0.726096	2.39622e-05	0.44283	0.422646	2.39991e-05	2.10716	0.0580551
113341096	rs182184633	6.11767e-08	-2.29525e-10	-1.20792	2.99172e-06	-2.29525e-10	-1.21515	7.75345e-07	-2.29525e-10	-1.26725
113341391	rs4938019	2.39576e-06	-1.99524	4.45501	0.000468372	-0.987305	4.82557	4.59383e-05	-1.8233	4.6378
113341583	rs35659571	3.4529e-08	-1.77989	-2.29378e-10	3.78329e-06	-0.980409	-2.29378e-10	1.47547e-06	-0.623825	-2.29378e-10
113343496	rs35921774	2.71712e-08	-2.01953	-2.29378e-10	2.0773e-06	-1.57994	-2.29378e-10	3.66271e-07	-2.01718	-2.29378e-10
113343942	rs10891554	6.41062e-08	0.0808784	-1.24203	1.4892e-05	1.66223	-1.27241	1.05333e-07	-2.03615	-1.22728
113344912	rs61902807	0.0232425	12.3719	-0.732089	4.31065e-07	-1.85116	-1.30134	3.81989e-07	-0.675284	-1.29988
113345339	rs10789943	2.20574e-06	-1.99524	4.37237	0.000431803	-0.987305	4.74427	4.2099e-05	-1.8233	4.55052
113345406	rs10789944	2.03959e-06	-1.99524	4.29406	0.000401486	-0.987305	4.67148	3.91204e-05	-1.8233	4.47715
113345566	rs117816894	2.68133e-08	-2.03279	-2.29378e-10	1.67706e-06	-1.79396	-2.29378e-10	3.68932e-07	-2.00995	-2.29378e-10
113345653	rs79872790	1.55021e-05	3.64908	0.67796	1.91645e-05	0.257896	0.38416	1.82929e-05	1.86721	0.026506
113345669	rs79092434	1.6111e-05	3.66325	0.702314	1.97619e-05	0.266911	0.405842	1.87929e-05	1.87895	0.0417231
113346351	rs1799978	1.71556e-05	3.7126	0.715786	2.20018e-05	0.366985	0.413139	2.28017e-05	2.06442	0.0496132
113346955	rs12364283	9.32625e-09	-1.93661	-1.15225	1.1203e-06	-1.03021	-1.16719	1.15533e-07	-1.9995	-1.17151
113347861	rs61902808	3.00576e-08	-1.91858	-2.29378e-10	1.30472e-06	-2.04501	-2.29378e-10	3.6084e-07	-2.03212	-2.29378e-10
113348759	rs77268850	1.57926e-05	3.66325	0.682357	1.93026e-05	0.266911	0.382327	1.84309e-05	1.87895	0.0222738
113349371	rs56118276	1.13174e-06	0.993162	0.716658	3.12605e-06	-1.81448	0.643252	1.0058e-06	-1.69322	0.686203
113349374	rs7110440	0.0235723	12.3719	-0.717996	4.31456e-07	-1.85116	-1.30044	3.82436e-07	-0.675284	-1.29871
113350620	rs35277073	0.0251114	12.4303	-0.713137	4.50659e-07	-1.80796	-1.30009	3.97613e-07	-0.636805	-1.29827
113350621	rs118143085	7.01482e-08	-2.29525e-10	-1.07108	3.33593e-06	-2.29525e-10	-1.10625	9.0361e-07	-2.29525e-10	-1.11416
113351138	rs141940805	5.60652e-08	-2.29525e-10	-1.29517	2.79916e-06	-2.29525e-10	-1.28168	7.53333e-07	-2.29525e-10	-1.29605
113352557	rs4483623	2.89029e-06	3.92867	-1.28125	8.92268e-06	1.16574	-1.28814	2.71396e-05	3.57218	-1.28399
113352761	rs10891556	2.10658e-07	-1.8578	1.88635	2.3825e-05	-1.39027	2.25001	3.20692e-06	-1.85187	2.00438
113352906	rs78363643	3.41325e-08	-1.66251	-0.128926	1.3535e-06	-1.80771	-0.200592	3.28667e-07	-2.04278	-0.0827284
113353185	rs4424703	6.0491e-08	-0.376294	-0.842901	2.63421e-05	1.71077	-0.750606	1.50126e-07	-2.04247	-0.866614
113353599	rs11214618	1.86023e-07	-1.91296	1.81714	2.48923e-05	-1.27339	2.17694	3.1916e-06	-1.78618	1.93389
113353986	rs12800185	3.41096e-08	-1.79211	-2.29378e-10	1.30778e-06	-2.04267	-2.29378e-10	4.03862e-07	-1.91948	-2.29378e-10
113355156	rs76105936	3.25026e-08	-1.69964	-0.140728	1.29981e-06	-1.83676	-0.212027	3.2407e-07	-2.04484	-0.0947609
113355444	rs7121986	0.0325078	12.6692	-0.693905	4.48052e-07	-1.81533	-1.29852	4.2057e-07	-0.582587	-1.29636
113355736	rs6589377	0.0317972	12.6471	-0.693905	4.57354e-07	-1.79478	-1.29852	4.37924e-07	-0.542153	-1.29636
113355995	rs12421112	3.21581e-08	-1.703	-0.148022	1.28729e-06	-1.83937	-0.219093	3.21639e-07	-2.04493	-0.102198
113356039	rs115444593	2.25559e-05	4.12104	0.581027	2.36068e-05	0.561463	0.289071	2.48422e-05	2.26002	-0.0602749
113356050	rs72999691	1.28522e-06	1.02091	0.816085	3.53037e-06	-1.82205	0.77245	1.1543e-06	-1.68374	0.814428
113356179	rs7929453	0.0328327	12.6692	-0.683957	4.48463e-07	-1.81533	-1.29761	4.21032e-07	-0.582587	-1.29526
113356250	rs139193369	2.25559e-05	4.12104	0.581027	2.36068e-05	0.561463	0.289071	2.48422e-05	2.26002	-0.0602749
113356566	rs148652575	2.25559e-05	4.12104	0.581027	2.36068e-05	0.561463	0.289071	2.48422e-05	2.26002	-0.0602749
113357985	rs10891561	1.89066e-07	-1.89222	1.81263	2.38825e-05	-1.30461	2.16675	3.14941e-06	-1.79656	1.93098
113358006	rs79314174	6.07622e-08	-2.29525e-10	-1.21472	2.9105e-06	-2.29525e-10	-1.24268	8.34986e-07	-2.29525e-10	-1.19314
113358034	rs12282404	6.25455e-08	-0.345545	-0.840251	2.7664e-05	1.75683	-0.747702	1.50721e-07	-2.0411	-0.864033
113358211	rs4482060	1.60335e-05	4.86987	-0.509128	1.18669e-06	-1.98079	-0.159043	2.40699e-07	-1.98347	-0.453543
113358652	rs4938020	8.75212e-07	0.93633	0.516446	2.21998e-06	-1.95993	0.446426	1.00597e-06	-1.52571	0.518863
113359119	rs77648771	2.13409e-05	4.083	0.563688	2.26666e-05	0.536754	0.273134	2.3729e-05	2.22825	-0.0743504
113360221	rs11214620	1.89879e-07	-1.87171	1.7964	2.24208e-05	-1.34769	2.14668	3.02627e-06	-1.82125	1.91578
113360587	rs144023557	2.6485e-08	-2.04511	-2.29378e-10	1.37675e-06	-1.99128	-2.29378e-10	4.0083e-07	-1.92702	-2.29378e-10
113360862	rs11214621	1.76798e-07	-1.88993	1.74325	2.21575e-05	-1.31073	2.0979	2.956e-06	-1.80193	1.87297
113361176	rs10891562	1.84303e-07	-1.90151	1.7964	2.39025e-05	-1.2837	2.14668	3.13992e-06	-1.78439	1.91578
113361651	rs4421776	1.33936e-06	1.04599	0.832264	3.5222e-06	-1.82875	0.776833	1.17685e-06	-1.67509	0.825133
113363013	rs191219418	7.06335e-08	-2.29525e-10	-1.06419	3.35802e-06	-2.29525e-10	-1.09965	9.32058e-07	-2.29525e-10	-1.08316
113363014	rs150207488	7.06335e-08	-2.29525e-10	-1.06419	3.35802e-06	-2.29525e-10	-1.09965	9.32058e-07	-2.29525e-10	-1.08316
113363374	rs10891563	1.69871e-07	-1.90151	1.71487	2.19316e-05	-1.2837	2.06063	2.88953e-06	-1.78439	1.83268
113363523	rs11214622	1.27605e-06	0.965543	0.864289	3.71602e-06	-1.80679	0.808445	1.18214e-06	-1.70258	0.857103
113364271	rs4611239	1.41255e-06	1.04599	0.885469	3.71212e-06	-1.82875	0.829351	1.24105e-06	-1.67509	0.878248
113364636	rs150525071	5.30235e-08	-1.35096	-2.29378e-10	1.36483e-06	-1.99997	-2.29378e-10	8.766e-07	-1.14451	-2.29378e-10
113364647	rs4245150	0.0364357	12.7268	-0.63744	4.54091e-07	-1.80808	-1.29238	4.31366e-07	-0.564387	-1.28921
113364691	rs17602038	0.0410591	12.8462	-0.637363	4.61112e-07	-1.79274	-1.29237	4.48061e-07	-0.526425	-1.2892
113364803	rs4938021	0.0410661	12.8488	-0.639808	4.61126e-07	-1.7924	-1.29269	4.48277e-07	-0.525589	-1.28956
113365084	rs4936275	0.0363496	12.7268	-0.639808	4.53954e-07	-1.80808	-1.29269	4.31218e-07	-0.564387	-1.28956
113365141	rs4936276	0.0409584	12.8488	-0.642434	4.60974e-07	-1.7924	-1.29302	4.48109e-07	-0.525589	-1.28993
113366439	rs12099143	1.58892e-06	1.15246	0.89666	3.63202e-06	-1.86161	0.840397	1.32979e-06	-1.6172	0.88942
113367332	rs11214626	1.56997e-06	1.13036	0.906757	3.70992e-06	-1.85036	0.850364	1.30575e-06	-1.64553	0.8995
113367370	rs12576181	1.63565e-05	3.79301	0.587677	1.90737e-05	0.342126	0.295184	1.89601e-05	1.98441	-0.0548725
113367567	rs10736466	5.42911e-06	3.36086	-0.0830226	7.0926e-06	-0.829001	0.477051	1.05673e-06	-1.46333	0.505707
113367685	rs4938022	1.56513e-06	1.13036	0.903673	3.69865e-06	-1.85036	0.84732	1.30173e-06	-1.64553	0.896422
113367693	rs76876049	6.16707e-08	-2.29525e-10	-1.19988	3.06614e-06	-2.29525e-10	-1.19058	8.44033e-07	-2.29525e-10	-1.18237
113367801	rs72999702	3.66643e-08	-1.71989	-2.29378e-10	1.33603e-06	-2.0213	-2.29378e-10	6.37114e-07	-1.46361	-2.29378e-10
113368331	rs12292637	6.8431e-08	-0.264024	-0.83184	3.15254e-05	1.87828	-0.738493	1.52706e-07	-2.0362	-0.85584
113368366	rs57622799	2.86117e-08	-1.69287	-0.275009	1.15694e-06	-1.83149	-0.333731	2.81859e-07	-2.0446	-0.234553
113368419	rs79248385	6.8828e-08	-2.29525e-10	-1.09008	3.40403e-06	-2.29525e-10	-1.08604	9.52457e-07	-2.29525e-10	-1.06151
113368526	rs12099213	1.10705e-07	-2.29525e-10	-0.614821	6.23487e-06	-2.29525e-10	-0.480844	1.77298e-06	-2.29525e-10	-0.44014
113368996	rs7947342	2.06529e-07	-1.89666	1.90541	2.65198e-05	-1.29474	2.26163	3.48623e-06	-1.79083	2.02685
113369142	rs7934294	6.61105e-08	-0.303822	-0.82654	2.98868e-05	1.81911	-0.732694	1.53096e-07	-2.03882	-0.850677
113369329	rs12574578	1.62142e-05	3.79301	0.578944	1.89212e-05	0.342126	0.287155	1.8826e-05	1.98441	-0.0619668
113369954	rs139407785	1.61963e-06	1.10211	0.966149	3.9709e-06	-1.84328	0.91127	1.37772e-06	-1.65551	0.963139
113369979	rs10736467	5.11192e-06	3.28669	-0.069047	6.96823e-06	-0.865181	0.49554	1.05445e-06	-1.48585	0.526068
113370758	rs61902811	0.0791719	13.4494	-0.583981	4.97184e-07	-1.72516	-1.28464	5.39132e-07	-0.350042	-1.28056
113370946	rs76720909	1.63011e-05	3.81361	0.563688	1.89053e-05	0.355305	0.273134	1.89154e-05	2.00152	-0.0743504
113371099	rs7942219	2.02783e-07	-1.88722	1.87766	2.52261e-05	-1.3155	2.23238	3.34855e-06	-1.80286	1.99858
113371487	rs7124087	6.88841e-06	3.67051	-0.154607	8.25406e-06	-0.61273	0.412433	9.90427e-07	-1.39354	0.37112
113371488	rs35006999	3.7361e-08	-1.70106	-2.29378e-10	1.33515e-06	-2.02196	-2.29378e-10	4.13073e-07	-1.89693	-2.29378e-10
113372496	rs34239591	2.93542e-08	-1.94225	-2.29378e-10	1.31855e-06	-2.03447	-2.29378e-10	3.90557e-07	-1.95298	-2.29378e-10
113372671	rs7934649	0.0875301	13.5727	-0.606881	5.0439e-07	-1.70724	-1.28817	5.59461e-07	-0.309109	-1.28448
113373277	rs17602285	1.30282e-08	-1.68257	-1.072	4.39605e-07	-2.03562	-1.09726	1.42196e-07	-1.88019	-1.08316
113373404	rs11214627	1.50887e-06	1.04259	0.954833	3.96298e-06	-1.8341	0.900091	1.36049e-06	-1.65679	0.951831
113373838	rs11214628	6.99484e-08	-0.207464	-0.866468	3.30018e-05	1.96202	-0.776457	1.48297e-07	-2.03178	-0.889558
113373979	rs78978060	2.71436e-08	-1.69287	-0.327682	1.09928e-06	-1.83149	-0.384858	2.67119e-07	-2.0446	-0.288265
113374013	rs10891564	0.0115142	6.24668	4.69072	9.63022e-05	-1.93725	4.19374	0.000187704	0.490326	3.73174
113374567	rs6589379	0.0909285	13.6315	-0.627603	5.07312e-07	-1.69854	-1.29109	5.68693e-07	-0.289464	-1.28775
113374684	rs11214629	0.0107092	6.15576	4.70916	9.70284e-05	-1.9474	4.2114	0.000181564	0.440162	3.74864
113374847	rs4938023	0.0813272	13.5075	-0.615174	4.99004e-07	-1.71677	-1.28937	5.46719e-07	-0.330805	-1.28582
113375106	rs117634635	4.93117e-06	4.48194	-1.30029	1.76657e-05	1.86305	-1.30243	3.42168e-05	3.82117	-1.30125
113375446	rs75400360	2.61978e-08	-1.68945	-0.366564	1.06141e-06	-1.82883	-0.422572	2.56767e-07	-2.04445	-0.327933
113375629	rs79830408	2.58425e-08	-1.68602	-0.383648	1.04678e-06	-1.82615	-0.439134	2.5237e-07	-2.04429	-0.345367
113375996	rs4503578	2.02212e-06	1.01056	1.27965	5.47323e-06	-1.82426	1.21312	1.85746e-06	-1.66676	1.27317
113376856	rs4254099	1.19355e-08	-1.87191	-0.970269	1.12846e-06	-1.19751	-0.992643	1.33263e-07	-2.02905	-0.999179
113377488	rs7111031	0.076134	13.4489	-0.622593	4.94286e-07	-1.72523	-1.29041	5.35586e-07	-0.350212	-1.28698
113378320	rs11214630	1.83125e-06	1.06982	1.12125	4.45061e-06	-1.83368	1.01572	1.54756e-06	-1.66549	1.08937
113378414	rs73001610	1.73666e-06	1.01678	1.12125	4.51384e-06	-1.81957	1.01572	1.5194e-06	-1.68386	1.08937
113378566	rs4938024	3.282e-06	1.66371	1.11081	3.69094e-06	-2.01063	1.00551	2.84869e-06	-1.04494	1.079
113378629	rs535041742	7.9837e-08	-2.29525e-10	-0.941703	3.81286e-06	-2.29525e-10	-0.972622	1.09909e-06	-2.29525e-10	-0.918324
113378904	rs6589380	1.5437e-05	3.73546	0.587371	1.83766e-05	0.305376	0.294699	1.79992e-05	1.93662	-0.0590924
113378952	rs6589381	0.000328333	7.6245	-0.244409	6.93211e-07	-1.85233	-0.825093	4.75988e-07	-0.845303	-0.909861
113379292	rs11214632	1.92675e-06	-1.71413	3.95603	0.000140031	-1.63623	4.26709	4.99228e-05	-1.19514	4.09282
113379377	rs146131093	2.6485e-08	-2.04511	-2.29378e-10	2.4399e-06	-1.41905	-2.29378e-10	3.83807e-07	-1.97042	-2.29378e-10
113379824	rs6589382	1.432e-05	3.66035	0.587371	1.75187e-05	0.257569	0.294699	1.69121e-05	1.87432	-0.0590924
113380619	rs79476585	1.40688e-05	3.66004	0.56998	1.72376e-05	0.257375	0.278714	1.66711e-05	1.87407	-0.0731928
113380818	rs12361003	2.44655e-06	1.26777	1.21298	4.67157e-06	-1.88257	1.11306	1.82313e-06	-1.59584	1.18359
113381210	rs4245151	1.30481e-05	3.58414	0.570568	1.75494e-05	0.274764	0.279255	1.80078e-05	1.95072	-0.0727158
113381832	rs7949802	0.000452414	7.94507	-0.244409	6.77415e-07	-1.87538	-0.825093	5.29264e-07	-0.739208	-0.909861
113381872	rs35511553	2.88517e-08	-1.95952	-2.29378e-10	1.3273e-06	-2.02785	-2.29378e-10	3.84243e-07	-1.96928	-2.29378e-10
113381908	rs12576653	1.33161e-05	3.62148	0.553557	1.65689e-05	0.232902	0.263625	1.59336e-05	1.84212	-0.0864939
113382519	rs11214633	1.85806e-06	-1.73646	3.94205	0.000134314	-1.65991	4.24909	4.79142e-05	-1.21579	4.0724
113382913	rs11214634	3.25554e-08	-1.83875	-2.29378e-10	1.31433e-06	-2.03767	-2.29378e-10	3.56254e-07	-2.04491	-2.29378e-10
113383282	rs4938025	3.82678e-06	1.17848	1.74961	7.64294e-06	-1.85963	1.58241	3.01872e-06	-1.62557	1.7176
113383394	rs4479021	0.000433929	7.94507	-0.286127	6.58778e-07	-1.87538	-0.852991	5.1606e-07	-0.739208	-0.935127
113383477	rs12418281	9.05319e-08	-2.29525e-10	-0.815988	4.61063e-06	-2.29525e-10	-0.782639	1.29805e-06	-2.29525e-10	-0.751937
113383777	rs10891565	6.35626e-07	-1.83528	2.9682	6.40072e-05	-1.41382	3.26181	9.28216e-06	-1.85651	3.07181
113383912	rs11214635	6.87115e-07	-1.84002	3.05083	6.81443e-05	-1.43321	3.34383	9.78593e-06	-1.88157	3.14972
113384006	rs7479729	6.9255e-07	-1.83214	3.05083	6.9213e-05	-1.41764	3.34383	1.0029e-05	-1.85703	3.14972
113384111	rs7107293	0.000346916	7.74532	-0.310172	6.66217e-07	-1.8482	-0.868941	4.7354e-07	-0.810786	-0.949536
113384281	rs4447205	6.60093e-07	-1.83214	3.00283	6.58642e-05	-1.41764	3.29424	9.55381e-06	-1.85703	3.10117
113384498	rs77906631	1.21956e-08	-1.56866	-1.25195	5.09401e-07	-1.7357	-1.24982	1.04675e-07	-2.03406	-1.23564
113384909	rs1984739	3.2399e-06	1.15001	1.6116	6.72984e-06	-1.85272	1.44827	2.60471e-06	-1.6358	1.58032
113385039	rs77645071	1.26875e-05	3.54679	0.579893	1.61911e-05	0.185634	0.287825	1.53014e-05	1.7803	-0.0651568
113385536	rs75829139	8.34978e-08	-2.29525e-10	-0.89687	4.36942e-06	-2.29525e-10	-0.836373	1.07646e-06	-2.29525e-10	-0.93912
113385640	rs4245152	9.93068e-06	3.28483	0.596863	1.3954e-05	0.0213358	0.303426	1.24982e-05	1.56417	-0.0513902
113386043	rs4534613	0.000356804	7.69805	-0.234794	7.05357e-07	-1.84143	-0.818624	4.87373e-07	-0.827535	-0.903992
113386124	rs148857549	1.16897e-07	-0.560397	-2.29378e-10	2.37302e-06	-1.44684	-2.29378e-10	1.57581e-06	-0.558032	-2.29378e-10
113386161	rs80189357	1.75309e-08	-1.64135	-0.816372	7.17241e-07	-1.79098	-0.852362	1.62455e-07	-2.04086	-0.789301
113386347	rs35738585	0.000390196	7.79745	-0.244734	6.90856e-07	-1.85552	-0.825311	5.01833e-07	-0.792231	-0.910059
113386391	rs34216353	0.000374077	7.74532	-0.234794	7.00597e-07	-1.8482	-0.818624	4.95605e-07	-0.810786	-0.903992
113386619	rs12361261	1.99852e-06	1.18014	1.09833	4.26538e-06	-1.86121	1.00074	1.57787e-06	-1.62635	1.06963
113387093	rs77531519	1.24878e-05	3.47062	0.640195	1.63123e-05	0.137623	0.343292	1.50891e-05	1.71734	-0.0161719
113387447	rs56079230	3.56309e-08	-1.74848	-2.29378e-10	3.88757e-06	-0.953218	-2.29378e-10	1.60873e-06	-0.53736	-2.29378e-10
113387590	rs145136240	5.35388e-08	-1.34128	-2.29378e-10	1.31143e-06	-2.03989	-2.29378e-10	4.11184e-07	-1.90152	-2.29378e-10
113387644	rs4466875	1.77479e-06	1.12615	1.0336	4.05648e-06	-1.84804	0.93735	1.45125e-06	-1.64566	1.00529
113387809	rs7131411	2.41053e-06	1.0124	1.45352	5.99627e-06	-1.81706	1.2972	2.13063e-06	-1.68408	1.4277
113387902	rs4429089	1.23176e-05	3.41507	0.682022	1.63714e-05	0.102727	0.38181	1.49124e-05	1.67149	0.0179086
113388293	rs149579888	5.56128e-08	-2.29525e-10	-1.30328	2.74662e-06	-2.29525e-10	-1.30063	7.47966e-07	-2.29525e-10	-1.3032
113388354	rs4245153	1.2633e-05	3.41507	0.707306	1.67574e-05	0.102727	0.40511	1.52234e-05	1.67149	0.0385497
113388674	rs4245154	0.000274108	7.44933	-0.249741	7.25208e-07	-1.80362	-0.828674	4.4276e-07	-0.914421	-0.913108
113388723	rs10789945	5.81516e-07	-1.81641	2.86036	5.55577e-05	-1.44389	3.1503	8.2004e-06	-1.87127	2.96266
113388780	rs73001624	2.74351e-08	-2.00986	-2.29378e-10	2.33898e-06	-1.46129	-2.29378e-10	4.35798e-07	-1.84338	-2.29378e-10
113389472	rs4938026	1.21932e-06	-1.81525	3.59961	9.57178e-05	-1.64589	3.89629	3.4788e-05	-1.19675	3.73322
113389588	rs2002229	5.35219e-07	-1.80763	2.76862	4.8557e-05	-1.48367	3.05541	7.41043e-06	-1.8797	2.86979
113390001	rs140792630	7.00824e-08	-2.29525e-10	-1.07202	3.80741e-06	-2.29525e-10	-0.974053	1.04765e-06	-2.29525e-10	-0.966254
113390122	rs2002228	4.87665e-07	-1.8506	2.71854	5.10476e-05	-1.38482	3.00658	7.35898e-06	-1.83887	2.82199
113390601	rs4548655	4.634e-07	-1.8261	2.64301	4.51463e-05	-1.42947	2.92837	6.64105e-06	-1.86502	2.74549
113390846	rs77647540	1.02324e-07	-0.693543	-2.29378e-10	1.39998e-06	-1.97454	-2.29378e-10	3.57457e-07	-2.04154	-2.29378e-10
113391384	rs73559496	3.94558e-08	-0.674841	-0.971669	1.91963e-05	1.51522	-0.871499	1.32506e-07	-2.04483	-0.989094
113391547	rs78929471	1.9198e-07	-2.29525e-10	-0.0642984	7.79269e-06	-2.29525e-10	-0.257817	1.5351e-06	-2.29525e-10	-0.584204
113392138	rs2511513	1.93818e-07	0.993779	-1.04855	5.69554e-07	-2.01975	-0.854153	2.94099e-07	-1.47926	-0.757381
113392656	rs78169211	1.43634e-06	1.94816	-2.29378e-10	5.01126e-06	-0.699316	-2.29378e-10	9.07244e-06	1.19244	-2.29378e-10
113392994	rs2514218	0.0587037	13.23	-0.663677	5.58519e-07	-1.60756	-1.2859	9.15873e-07	0.171776	-1.27246
113393088	rs7123062	1.42762e-05	3.97423	0.270423	1.00816e-05	-0.00202122	0.00173463	3.15391e-05	2.76651	-0.328086
113393166	rs142994308	5.89016e-08	-2.29525e-10	-1.24582	2.98217e-06	-2.29525e-10	-1.21835	7.90144e-07	-2.29525e-10	-1.24834
113394035	rs12420205	0.00210685	9.53673	-0.297715	5.48632e-07	-1.73346	-1.17787	1.84712e-06	0.749329	-1.1485
113394512	rs188779986	5.67179e-08	-2.29525e-10	-1.2836	2.81533e-06	-2.29525e-10	-1.27592	8.00798e-07	-2.29525e-10	-1.23495
113394703	rs142620595	5.23159e-07	-1.11288	2.05108	1.20711e-05	-2.03814	2.21796	2.89885e-06	-2.03246	2.08398
113394847	rs2514217	3.4622e-07	1.52871	-1.00333	4.00003e-06	-0.159576	-0.765124	1.49814e-06	0.107471	-0.71605
113395015	rs142732944	1.52385e-07	0.0326505	-0.327933	1.61975e-06	-1.41041	-0.418319	2.73078e-07	-1.98512	-0.325676
113395329	rs2514214	1.14648e-06	2.62329	-0.900524	2.2829e-05	1.46515	-0.64812	7.93193e-06	1.64112	-0.583021
113395788	rs76314567	3.39767e-07	-2.29525e-10	0.506569	1.93477e-05	-2.29525e-10	0.651571	4.57029e-06	-2.29525e-10	0.506775
113396081	rs2514225	1.25676e-06	2.72021	-0.905605	2.46717e-05	1.54926	-0.654604	8.58721e-06	1.72729	-0.589821
113396745	rs73001634	8.50363e-08	-0.878612	-2.29378e-10	1.30897e-06	-2.04176	-2.29378e-10	5.34886e-07	-1.6385	-2.29378e-10
113397655	rs2511515	1.00421e-06	2.56021	-0.969942	1.97652e-05	1.41048	-0.737559	6.82732e-06	1.58509	-0.676957
113397706	rs2514224	9.96453e-07	2.56021	-0.9777	1.95662e-05	1.41048	-0.747679	6.75499e-06	1.58509	-0.687609
113397842	rs10891566	1.95977e-07	-1.99922	1.95553	1.27977e-05	-1.88948	2.12774	3.69047e-06	-1.70343	1.99638
113398547	rs73001640	8.89783e-08	-0.833297	-2.29378e-10	1.30637e-06	-2.04375	-2.29378e-10	5.21123e-07	-1.66457	-2.29378e-10
113398627	rs10891567	1.88325e-07	-2.00506	1.92154	1.23472e-05	-1.89044	2.09286	3.47178e-06	-1.73031	1.96217
113399482	rs61902834	2.8605e-08	-1.96811	-2.29378e-10	3.59703e-06	-1.03089	-2.29378e-10	7.43375e-07	-1.30936	-2.29378e-10
113399491	rs2514223	1.15515e-06	2.75069	-1.0204	2.18247e-05	1.57574	-0.8037	7.53835e-06	1.75442	-0.747221
113400497	rs2511516	0.000107155	5.90641	0.353931	5.98653e-05	1.76868	0.0124168	9.04341e-06	1.35506	-0.16583
113400894	rs2514222	1.06181e-06	2.6565	-1.01046	2.03731e-05	1.49395	-0.79074	7.03184e-06	1.67063	-0.732983
113401147	rs2514221	1.06282e-06	2.65745	-1.01046	1.92211e-05	1.43575	-0.79074	6.57861e-06	1.60401	-0.732983
113401192	rs2514220	1.09446e-06	2.68678	-1.01046	2.09157e-05	1.52024	-0.79074	7.22379e-06	1.69756	-0.732983
113401466	rs10891568	2.1695e-07	-2.00287	2.06085	1.4357e-05	-1.88255	2.23578	4.14522e-06	-1.69319	2.10235
113402775	rs7112715	0.000123793	5.83261	0.572066	6.89791e-05	1.71762	0.205178	1.03034e-05	1.30687	0.0128008
113402949	rs2511517	3.26846e-07	1.61689	-1.14909	3.47666e-06	-0.0953837	-0.969547	1.29606e-06	0.176022	-0.929497
113403647	rs7116732	5.72462e-07	0.309048	0.719209	2.8263e-06	-1.6129	0.340871	4.6143e-07	-1.9297	0.143473
113403997	rs17530934	3.0265e-08	-1.9117	-2.29378e-10	3.25984e-06	-1.12932	-2.29378e-10	4.87472e-07	-1.73133	-2.29378e-10
113404170	rs2514227	1.37386e-06	1.30112	0.602568	3.3645e-06	-1.32959	0.231867	5.84786e-07	-1.59178	0.0424661
113404229	rs34519046	8.18631e-08	-0.916642	-2.29378e-10	2.02319e-06	-1.60633	-2.29378e-10	8.29239e-07	-1.20005	-2.29378e-10
113404328	rs2514226	4.96614e-05	4.91729	0.574005	1.35694e-05	0.101243	0.195571	4.02185e-06	0.36118	0.0177594
113405057	rs34023451	7.47134e-08	-1.00803	-2.29378e-10	1.9125e-06	-1.66259	-2.29378e-10	7.66384e-07	-1.27887	-2.29378e-10
113405588	rs118149410	2.73718e-08	-2.01218	-2.29378e-10	2.9922e-06	-1.21499	-2.29378e-10	6.36358e-07	-1.4648	-2.29378e-10
113405589	rs117190952	2.73162e-08	-2.01421	-2.29378e-10	2.96144e-06	-1.22533	-2.29378e-10	6.30888e-07	-1.47343	-2.29378e-10
113405648	rs111784064	2.65075e-08	-2.04426	-2.29378e-10	2.53942e-06	-1.37907	-2.29378e-10	4.31554e-07	-1.85316	-2.29378e-10
113405954	rs2511519	4.77481e-05	4.91729	0.534717	1.31016e-05	0.101243	0.160488	3.89159e-06	0.36118	-0.0151649
113406370	rs183058722	5.71335e-08	-2.29525e-10	-1.2763	2.86765e-06	-2.29525e-10	-1.25751	7.76338e-07	-2.29525e-10	-1.26597
113406465	rs9736825	8.23828e-08	-0.910313	-2.29378e-10	2.03119e-06	-1.60238	-2.29378e-10	8.33794e-07	-1.19457	-2.29378e-10
113406758	rs9736857	7.51675e-08	-1.00197	-2.29378e-10	1.91956e-06	-1.65891	-2.29378e-10	7.70387e-07	-1.27366	-2.29378e-10
113406884	rs11214645	1.67228e-06	1.55741	0.542845	7.4379e-06	-0.502906	0.198492	7.02965e-07	-1.35885	-0.00639709
113407492	rs11214647	9.45666e-07	0.964807	0.565393	7.97731e-06	-0.453236	0.218835	6.51775e-07	-1.45337	0.0125125
113407513	rs74327381	1.79079e-06	3.42314	-1.25442	7.66883e-06	0.968716	-1.24255	3.17679e-05	3.69576	-1.25011
113407711	rs11214648	5.50299e-08	-1.31381	-2.29378e-10	1.73738e-06	-1.75863	-2.29378e-10	3.82653e-07	-1.97343	-2.29378e-10
113407749	rs76355313	1.74155e-06	3.39734	-1.25649	7.50599e-06	0.949564	-1.24487	3.0872e-05	3.66932	-1.25227
113408112	rs114940082	1.78439e-06	3.42314	-1.258	7.63823e-06	0.968716	-1.24655	3.16494e-05	3.69576	-1.25385
113408517	rs7115462	3.22478e-08	-1.84824	-2.29378e-10	1.42987e-06	-1.95342	-2.29378e-10	3.56608e-07	-2.04392	-2.29378e-10
113408518	rs7115226	3.21263e-08	-1.85202	-2.29378e-10	1.43361e-06	-1.95081	-2.29378e-10	3.56722e-07	-2.0436	-2.29378e-10
113408657	rs11214650	3.60597e-06	2.04325	0.825409	1.01766e-05	-0.445245	0.454331	1.09407e-06	-1.15496	0.232062
113408705	rs11214651	7.43596e-07	0.810709	0.479099	8.55615e-06	-0.305405	0.141053	5.45322e-07	-1.55945	-0.0597348
113408937	rs11214652	2.78034e-08	-1.99653	-2.29378e-10	3.2169e-06	-1.14258	-2.29378e-10	6.76244e-07	-1.404	-2.29378e-10
113409152	rs140440245	1.58394e-07	-0.256604	-2.29378e-10	5.97765e-06	-0.522975	-2.29378e-10	2.46769e-06	-0.109518	-2.29378e-10
113410000	rs2514229	1.75541e-05	4.25595	0.195407	1.25696e-05	0.36697	-0.146688	2.61628e-06	0.241886	-0.292934
113410065	rs7942123	5.93855e-07	0.59408	0.470866	3.08264e-06	-1.29232	0.107108	4.50357e-07	-1.74674	-0.063771
113410114	rs17115673	9.40125e-07	0.910576	0.613747	1.06061e-05	-0.205042	0.255471	6.72987e-07	-1.46643	0.0576018
113410917	rs11214654	8.83973e-07	0.857253	0.605483	1.00942e-05	-0.247064	0.248021	6.52823e-07	-1.48989	0.0506411
113410990	rs77412938	1.66158e-06	3.36112	-1.26729	6.3956e-06	0.801616	-1.25701	2.9682e-05	3.64131	-1.26357
113411628	rs11823610	4.05738e-06	2.13854	0.848059	1.09463e-05	-0.385426	0.46742	1.17197e-06	-1.1102	0.256085
113411740	rs34342004	8.82245e-08	-0.841805	-2.29378e-10	2.23799e-06	-1.50542	-2.29378e-10	8.80705e-07	-1.13983	-2.29378e-10
113411741	rs11825869	8.72147e-07	0.919345	0.529923	3.28382e-06	-1.28181	0.159816	5.23658e-07	-1.64539	-0.0143285
113411916	rs60098307	2.80202e-08	-1.98876	-2.29378e-10	3.32323e-06	-1.11007	-2.29378e-10	6.95065e-07	-1.37655	-2.29378e-10
113412443	rs4309187	0.00034154	8.09784	-0.678307	4.32144e-07	-1.90002	-1.24998	1.2415e-06	0.432161	-1.22864
113413050	rs11214656	3.09932e-08	-1.88792	-2.29378e-10	4.63599e-06	-0.777153	-2.29378e-10	9.24654e-07	-1.09114	-2.29378e-10
113413565	rs10891570	0.00349317	5.18529	4.55934	5.89056e-05	-1.97795	3.74289	2.15222e-05	-1.50833	3.56462
113413878	rs11214657	5.5564e-08	-0.162293	-1.14186	1.08771e-06	-1.05805	-1.16888	6.65134e-07	-0.271035	-1.14953
113414196	rs34516854	4.01193e-08	-1.62983	-2.29378e-10	1.3051e-06	-2.04472	-2.29378e-10	4.78655e-07	-1.74958	-2.29378e-10
113414200	rs79962387	3.53251e-08	-1.7571	-2.29378e-10	1.7945e-06	-1.72628	-2.29378e-10	3.88679e-07	-1.9578	-2.29378e-10
113414718	rs61902838	3.20049e-08	-1.8558	-2.29378e-10	5.12206e-06	-0.677445	-2.29378e-10	9.25563e-07	-1.09016	-2.29378e-10
113414766	rs4938027	3.90159e-07	1.0889	-0.444041	1.0697e-06	-2.04505	-0.19857	2.52042e-06	0.334311	-0.422688
113415088	rs10789947	1.10616e-07	-0.136822	-0.478802	1.08662e-06	-1.98441	-0.243519	8.80115e-07	-0.685494	-0.45501
113415135	rs4636708	4.20227e-07	1.17556	-0.456453	1.0636e-06	-2.04396	-0.205384	2.68935e-06	0.409891	-0.433393
113415145	rs4435036	5.46013e-07	1.47692	-0.495968	1.0181e-06	-2.04262	-0.250443	3.24705e-06	0.638394	-0.473449
113415205	rs61902839	3.05948e-08	-1.90086	-2.29378e-10	4.5145e-06	-0.803708	-2.29378e-10	8.33303e-07	-1.19516	-2.29378e-10
113415703	rs12281325	3.84193e-08	-1.67313	-2.29378e-10	1.37247e-06	-1.99439	-2.29378e-10	4.97795e-07	-1.71037	-2.29378e-10
113415720	rs7115090	2.53931e-07	0.955514	-0.740142	7.60066e-07	-2.01402	-0.571332	1.12378e-06	-0.152455	-0.743653
113415976	rs7937641	2.9175e-07	1.09642	-0.742209	7.63473e-07	-2.02659	-0.554287	1.27317e-06	-0.0402166	-0.731075
113416020	rs56053905	2.65544e-08	-2.0425	-2.29378e-10	2.05075e-06	-1.5928	-2.29378e-10	3.56892e-07	-2.04312	-2.29378e-10
113416077	rs11214661	9.64935e-08	-0.178056	-0.574157	1.83782e-06	-1.06945	-0.632968	1.14556e-06	-0.286336	-0.590568
113416096	rs7937477	7.32631e-07	1.9892	-0.71425	8.70103e-07	-1.9668	-0.483346	1.5347e-06	0.111196	-0.695663
113416134	rs139711611	9.15968e-08	-0.804294	-2.29378e-10	1.91115e-06	-1.6633	-2.29378e-10	3.8353e-07	-1.97114	-2.29378e-10
113416356	rs78473175	2.98937e-08	-1.92404	-2.29378e-10	4.20949e-06	-0.87366	-2.29378e-10	7.86577e-07	-1.25287	-2.29378e-10
113417108	rs79330444	1.31108e-08	-1.77747	-0.970775	6.22649e-07	-1.89342	-0.891352	1.5294e-07	-2.026	-0.864512
113417281	rs12287992	1.37185e-06	0.784089	1.11814	1.91768e-05	-0.186444	0.829143	9.35462e-07	-1.58614	0.506624
113417603	rs12222458	0.000128956	6.17601	0.269522	1.86084e-06	-1.23283	-0.457141	9.84586e-06	1.65079	-0.376541
113418193	rs146399550	5.86986e-08	-2.29525e-10	-1.24927	2.9369e-06	-2.29525e-10	-1.23365	7.66426e-07	-2.29525e-10	-1.27882
113418194	rs10736468	0.000145462	6.46038	0.105596	1.78102e-06	-1.1661	-0.567715	1.07048e-05	1.85188	-0.493988
113418222	rs10736469	0.00362646	9.52595	0.256124	3.79027e-06	-0.441864	-0.536702	8.55626e-05	3.87071	-0.434263
113418371	rs10736470	0.00342072	10.0113	-0.28758	2.03854e-06	-0.667328	-0.931439	7.19597e-05	4.11568	-0.852373
113418405	rs12787249	3.12177e-08	-1.88071	-2.29378e-10	1.32208e-06	-2.03179	-2.29378e-10	4.21104e-07	-1.87768	-2.29378e-10
113419869	rs12576506	6.91273e-07	-0.122847	1.33969	3.1885e-05	0.0618462	1.08929	8.11946e-07	-1.89365	0.672527
113419949	rs117667905	4.41328e-08	-1.53449	-2.29378e-10	1.00744e-05	-0.0010067	-2.29378e-10	1.62009e-06	-0.530318	-2.29378e-10
113419974	rs10891571	2.56089e-06	1.87202	0.654404	2.61198e-06	-1.96101	0.610121	2.16383e-06	-0.990772	0.749851
113420762	rs71477213	2.66224e-08	-2.03994	-2.29378e-10	1.40613e-06	-1.97016	-2.29378e-10	3.72028e-07	-2.00159	-2.29378e-10
113421243	rs75937529	2.43243e-07	1.17532	-1.00295	1.87481e-06	-0.642242	-1.04025	2.11325e-06	0.748875	-1.01345
113421621	rs112086348	3.21216e-06	2.75301	-2.29378e-10	4.63009e-06	-0.778427	-2.29378e-10	2.40569e-06	-0.134964	-2.29378e-10
113421863	rs79763557	2.06679e-07	1.00398	-0.994505	1.68898e-06	-0.754533	-1.03235	1.81683e-06	0.589442	-1.00515
113424042	rs10750025	0.00150131	9.49334	-0.593184	7.95044e-07	-1.39852	-1.14184	1.63883e-05	2.85095	-1.06719
113424390	rs35458579	2.8235e-08	-1.98113	-2.29378e-10	1.31588e-06	-2.03649	-2.29378e-10	4.14521e-07	-1.89343	-2.29378e-10
113424504	rs115615487	5.19877e-08	-1.37068	-2.29378e-10	1.15536e-05	0.135993	-2.29378e-10	2.2336e-06	-0.209187	-2.29378e-10
113424558	rs7952106	6.89632e-06	4.38707	-0.870014	4.42609e-07	-1.89464	-1.23143	1.02512e-06	0.203556	-1.19155
113425364	rs140731149	7.9675e-08	-0.943734	-2.29378e-10	2.76484e-06	-1.29402	-2.29378e-10	9.84304e-07	-1.02862	-2.29378e-10
113425430	rs73001688	0.00076254	9.04804	-0.825317	9.94624e-07	-1.07585	-1.24055	2.24043e-05	3.2878	-1.19135
113425468	rs7927693	5.29003e-05	6.34278	-0.788305	1.39707e-06	-0.823403	-1.15322	6.91183e-06	2.04248	-1.12205
113425593	rs79304978	5.07575e-08	-1.39463	-2.29378e-10	1.10647e-05	0.0927555	-2.29378e-10	2.14677e-06	-0.248838	-2.29378e-10
113425739	rs75896421	2.15693e-07	0.910854	-0.858688	1.82431e-06	-0.805456	-0.904342	1.93277e-06	0.517633	-0.871483
113425807	rs148653130	5.37169e-08	-1.33796	-2.29378e-10	1.225e-05	0.194524	-2.29378e-10	2.3569e-06	-0.155455	-2.29378e-10
113425936	rs75580754	2.98029e-08	-1.92708	-2.29378e-10	1.30454e-06	-2.04515	-2.29378e-10	4.48493e-07	-1.81466	-2.29378e-10
113426234	rs78143474	2.64852e-08	-2.0451	-2.29378e-10	1.40227e-06	-1.97291	-2.29378e-10	1.36867e-06	-0.698963	-2.29378e-10
113426394	rs114937420	5.34654e-08	-1.34266	-2.29378e-10	1.21481e-05	0.186166	-2.29378e-10	2.33888e-06	-0.163131	-2.29378e-10
113426518	rs12805622	3.03437e-08	-1.9091	-2.29378e-10	1.30521e-06	-2.04464	-2.29378e-10	4.59789e-07	-1.78979	-2.29378e-10
113426587	rs12807056	2.93049e-08	-1.94393	-2.29378e-10	1.30642e-06	-2.04372	-2.29378e-10	4.3532e-07	-1.84448	-2.29378e-10
113426589	rs4344526	3.04574e-05	5.82882	-0.826426	1.19703e-06	-0.955671	-1.17549	4.9338e-06	1.72806	-1.14476
113426669	rs78562438	4.72251e-08	-1.46676	-2.29378e-10	4.60569e-06	-0.783709	-2.29378e-10	3.62727e-07	-2.02691	-2.29378e-10
113427428	rs114803258	5.16302e-08	-1.37758	-2.29378e-10	1.25902e-05	0.221913	-2.29378e-10	2.28591e-06	-0.18604	-2.29378e-10
113427625	rs77780366	1.31119e-08	-1.59915	-1.14902	4.18582e-07	-1.9895	-1.19239	1.19537e-07	-1.98502	-1.15191
113427677	rs10789948	4.66024e-05	6.22625	-0.798534	1.37959e-06	-0.840238	-1.14898	6.33632e-06	1.95141	-1.11792
113428174	rs35431557	3.14881e-08	-1.87208	-2.29378e-10	1.31093e-06	-2.04027	-2.29378e-10	4.83312e-07	-1.73989	-2.29378e-10
113428670	rs74344624	5.71223e-08	-1.27649	-2.29378e-10	1.51228e-05	0.4052	-2.29378e-10	2.69953e-06	-0.0197249	-2.29378e-10
113429728	rs75989962	6.54284e-08	-1.14073	-2.29378e-10	1.50225e-06	-1.90404	-2.29378e-10	4.57606e-07	-1.79455	-2.29378e-10
113429832	rs74381874	5.54982e-08	-1.30534	-2.29378e-10	1.29785e-05	0.252293	-2.29378e-10	2.48542e-06	-0.102361	-2.29378e-10
113430486	rs4373974	1.18163e-06	2.92047	-1.16752	4.66599e-07	-2.00939	-1.0639	2.9629e-05	3.6258	-1.24985
113431380	rs140640957	4.41752e-08	-1.53353	-2.29378e-10	1.40009e-06	-1.97446	-2.29378e-10	1.24061e-06	-0.797199	-2.29378e-10
113431960	rs4936277	3.69717e-08	-0.423812	-1.28773	3.74215e-07	-1.99363	-1.3003	0.0596818	11.102	-1.11803
113433355	rs7101854	1.4244e-07	0.625493	-0.988261	3.36177e-06	-0.162994	-0.935541	3.31652e-05	3.46008	-0.971377
113433994	rs73553108	2.6331e-07	1.13981	-0.888167	5.36507e-06	0.196855	-0.827949	7.57402e-05	4.18332	-0.868817
113434075	rs73001698	1.0863e-07	-0.633746	-2.29378e-10	1.62182e-06	-1.82745	-2.29378e-10	1.55504e-06	-0.571301	-2.29378e-10
113434242	rs11214664	2.51301e-08	-0.895011	-1.20261	3.98886e-07	-2.00824	-1.22184	0.000240559	5.51847	-1.0483
113434250	rs11214665	1.08245e-08	-1.75458	-1.1853	8.35373e-07	-1.28359	-1.20729	2.04695e-05	3.01811	-1.01198
113434858	rs73553116	2.57693e-07	1.10526	-0.875179	5.28476e-06	0.167883	-0.814058	7.31302e-05	4.13497	-0.855532
113435819	rs7125215	2.44606e-08	-0.916052	-1.20858	3.96949e-07	-2.00665	-1.2283	0.000294422	5.73185	-1.05964
113435935	rs78141154	2.26062e-07	1.14527	-1.04616	2.73678e-06	-0.299814	-1.00441	2.05357e-05	3.04522	-1.03586
113436051	rs113490295	2.76987e-08	-2.00031	-2.29378e-10	2.30399e-06	-1.47636	-2.29378e-10	3.56174e-07	-2.04514	-2.29378e-10
113436072	rs7125588	3.4217e-08	-0.496566	-1.2924	3.84789e-07	-1.96391	-1.30216	0.0846465	11.4691	-1.13563
113436133	rs75268435	7.42044e-08	-2.29525e-10	-1.01487	3.74164e-06	-2.29525e-10	-0.991478	1.06779e-06	-2.29525e-10	-0.947209
113436487	rs4130345	1.465e-07	0.898504	-1.23317	5.76386e-06	0.675772	-1.23517	1.00674e-07	-2.01077	-1.2979
113436890	rs117090175	5.57399e-08	-2.29525e-10	-1.30099	2.73929e-06	-2.29525e-10	-1.3033	7.51058e-07	-2.29525e-10	-1.29907
113437033	rs4531502	1.1411e-08	-1.6364	-1.25071	6.84949e-07	-1.42352	-1.26589	3.18191e-05	3.57071	-1.12344
113437074	rs12791990	2.00928e-08	-1.04122	-1.28011	8.01404e-07	-1.26379	-1.2686	3.94421e-06	1.65951	-1.30006
113437313	rs34513850	3.76737e-08	-1.69273	-2.29378e-10	1.56479e-06	-1.86325	-2.29378e-10	1.43008e-06	-0.655075	-2.29378e-10
113437688	rs61902850	4.88223e-08	-0.15265	-1.28085	5.00661e-07	-1.72748	-1.27535	9.22768e-07	0.189408	-1.28259
113438068	rs7933981	4.16529e-08	-0.303858	-1.28846	3.71274e-07	-2.0011	-1.30071	0.150181	12.0273	-1.12052
113438092	rs61687445	4.16167e-08	-0.303521	-1.28967	3.70445e-07	-2.00289	-1.30116	0.142852	11.9816	-1.1248
113438559	rs74658440	3.73285e-08	-1.70193	-2.29378e-10	1.34785e-06	-2.01249	-2.29378e-10	3.99407e-07	-1.93058	-2.29378e-10
113438607	rs11823775	1.19272e-08	-1.6049	-1.23797	6.66851e-07	-1.46107	-1.25512	3.65806e-05	3.68591	-1.09919
113438949	rs4520623	1.1759e-08	-1.62536	-1.23171	6.86808e-07	-1.43698	-1.24972	3.43301e-05	3.61145	-1.08823
113440294	rs115990434	1.18827e-06	3.06121	-1.30264	0.00265534	6.87624	-1.30291	1.12936e-05	2.71209	-1.30065
113440331	rs7123697	1.10424e-08	-1.64684	-1.27311	6.78888e-07	-1.41544	-1.28286	2.82845e-05	3.47972	-1.15021
113442125	rs77414181	3.85291e-07	1.51576	-0.88345	3.43267e-06	-0.247122	-0.83054	3.83695e-05	3.50478	-0.870324
113442302	rs76540458	3.24419e-07	1.31953	-0.859182	7.19208e-06	0.458946	-0.796967	0.000111306	4.53866	-0.839176
113442336	rs7101666	9.56008e-09	-1.84479	-1.2193	8.49331e-07	-1.22492	-1.24939	4.35279e-05	3.71157	-0.950969
113442865	rs7102458	9.06357e-09	-1.92455	-1.19288	1.02937e-06	-1.05419	-1.22787	2.90461e-05	3.25483	-0.898747
113443406	rs12418225	1.80319e-07	-2.29525e-10	-0.126963	8.3307e-06	-2.29525e-10	-0.191055	2.39265e-06	-2.29525e-10	-0.140402
113443753	rs6589386	4.09814e-08	-0.31123	-1.29734	3.7078e-07	-1.99992	-1.30323	0.141866	12.0063	-1.1565
113444367	rs7126382	9.34022e-09	-1.87009	-1.21727	9.08917e-07	-1.15874	-1.24776	3.81806e-05	3.57635	-0.946822
113444448	rs73004014	2.66297e-08	-2.03966	-2.29378e-10	1.59582e-06	-1.84361	-2.29378e-10	2.59541e-06	-0.0590565	-2.29378e-10
113444727	rs73004016	1.22097e-07	0.738729	-1.25561	1.28619e-06	-0.966939	-1.09238	0.000300451	5.85597	-1.16349
113445030	rs78320324	7.28098e-08	-2.29525e-10	-1.03384	3.40738e-06	-2.29525e-10	-1.08506	9.16782e-07	-2.29525e-10	-1.09969
113445229	rs7933602	1.17136e-08	-1.58289	-1.27805	6.30204e-07	-1.48584	-1.28688	3.71812e-05	3.76459	-1.16159
113445371	rs117408764	3.10953e-07	0.417952	-2.29378e-10	3.09771e-06	-1.18034	-2.29378e-10	9.53156e-06	1.24181	-2.29378e-10
113445451	rs73004019	5.70864e-08	-1.27712	-2.29378e-10	8.27269e-06	-0.198043	-2.29378e-10	1.11119e-05	1.39521	-2.29378e-10
113445494	rs7936719	9.80581e-09	-1.80407	-1.23465	7.83899e-07	-1.29295	-1.26153	5.34003e-05	3.94822	-0.983207
113445910	rs188282316	3.1686e-08	-1.86582	-2.29378e-10	1.54072e-06	-1.87875	-2.29378e-10	4.78003e-07	-1.75094	-2.29378e-10
113447660	rs4936278	3.63467e-08	-0.427999	-1.30059	3.72139e-07	-1.99645	-1.30304	0.10694	11.7423	-1.1751
113447787	rs56363150	5.39798e-08	-1.33308	-2.29378e-10	7.58065e-06	-0.285403	-2.29378e-10	9.85916e-06	1.2756	-2.29378e-10
113447963	rs73563012	1.1298e-07	0.519187	-1.11367	2.95562e-06	-0.154987	-1.07231	2.75414e-05	3.40341	-1.10052
113448599	rs4075412	9.65219e-08	0.398328	-1.15025	2.5589e-06	-0.258544	-1.11288	2.22192e-05	3.22657	-1.13841
113448654	rs71477215	3.4985e-08	-1.76677	-2.29378e-10	1.30555e-06	-2.04438	-2.29378e-10	4.86468e-07	-1.73339	-2.29378e-10
113448762	rs7928017	4.18335e-08	-0.288342	-1.29965	3.71357e-07	-1.99836	-1.30324	0.14085	12.0117	-1.16908
113448937	rs78605981	2.33993e-07	1.37632	-1.24272	7.96703e-06	1.00964	-1.24534	9.78704e-08	-2.04249	-1.29443
113450404	rs115769016	1.61844e-06	3.37007	-1.30254	0.0039886	7.28302	-1.30283	1.52216e-05	3.01036	-1.30044
113450820	rs4318016	6.84624e-08	0.09122	-1.18663	2.22133e-06	-0.359152	-1.15374	1.44334e-05	2.83301	-1.17626
113450899	rs59472562	6.86782e-06	4.78183	-1.26892	0.0348555	9.41905	-1.27108	6.15579e-05	4.36585	-1.25868
113451055	rs4319541	1.12942e-07	0.681172	-1.27599	1.38503e-05	1.59391	-1.27661	1.00228e-07	-2.03899	-1.27412
113451229	rs4319542	3.80199e-08	-0.382093	-1.30149	3.56144e-07	-2.04082	-1.30261	0.153116	12.1091	-1.183
113451589	rs4132966	7.7505e-08	-0.0921234	-0.879224	1.83283e-06	-0.733877	-0.971264	6.38573e-06	1.8187	-0.977439
113451765	rs7940164	1.39536e-07	-0.197658	-0.185708	1.62313e-06	-1.59796	-0.228685	1.01799e-06	-0.287802	-0.707169
113451959	rs2068795	8.29591e-09	-1.92418	-1.28175	4.19362e-07	-1.90558	-1.27444	9.79762e-08	-2.04188	-1.29395
113452244	rs61064111	9.30769e-08	0.484208	-1.27247	2.78446e-06	-0.019993	-1.26696	1.05004e-06	0.316607	-1.28058
113452593	rs12365214	9.08317e-06	4.37892	-0.586436	3.37481e-05	1.73536	-0.527441	3.3425e-06	0.85778	-0.663862
113452594	rs117535980	7.65184e-07	1.31843	-2.29378e-10	4.36177e-06	-0.838125	-2.29378e-10	7.23486e-06	0.966109	-2.29378e-10
113452919	rs116936821	5.29492e-08	-1.30708	-0.0452815	2.41749e-06	-1.43646	0.00818631	3.61121e-07	-1.93709	-0.0942497
113453095	rs145826847	2.79001e-08	-1.99306	-2.29378e-10	1.30463e-06	-2.04508	-2.29378e-10	3.58799e-07	-2.03779	-2.29378e-10
113453703	rs12798830	1.16954e-08	-1.66894	-1.19355	3.91383e-07	-2.02229	-1.22678	1.1142e-07	-2.00598	-1.20127
113453784	rs112212886	4.51674e-08	-1.51132	-2.29378e-10	2.32955e-06	-1.46533	-2.29378e-10	5.52947e-07	-1.6053	-2.29378e-10
113454768	rs12576834	2.29696e-08	-1.0118	-1.17572	7.92702e-07	-1.35986	-1.18345	1.14856e-07	-1.97219	-1.20469
113455526	rs186046873	2.66419e-08	-2.03921	-2.29378e-10	1.30748e-06	-2.0429	-2.29378e-10	3.56376e-07	-2.04457	-2.29378e-10
113455838	rs10789950	7.34056e-08	0.112416	-1.13811	3.73045e-06	0.0876412	-1.08212	2.42336e-06	1.06317	-1.19082
113456292	rs7928223	5.69057e-08	-0.154245	-1.12605	9.80978e-06	1.08577	-1.11339	3.67347e-06	1.46271	-1.17437
113456459	rs117613910	1.47843e-07	-2.29525e-10	-0.325538	6.85196e-06	-2.29525e-10	-0.386468	1.54821e-06	-2.29525e-10	-0.575703
113456484	rs76991401	1.83607e-08	-1.80346	-0.608021	1.01259e-06	-1.73804	-0.560451	2.07975e-07	-2.0177	-0.565441
113457048	rs10750026	5.29627e-07	2.25115	-1.30067	1.48556e-05	1.67775	-1.29037	1.58642e-06	0.75147	-1.30279
113457303	rs147643747	5.626e-08	-2.29525e-10	-1.29171	2.7745e-06	-2.29525e-10	-1.29053	7.70981e-07	-2.29525e-10	-1.27289
113457324	rs4245155	3.10707e-07	1.71602	-1.29886	1.27781e-05	1.52508	-1.28835	1.18787e-06	0.461936	-1.30258
113457455	rs191976630	5.66104e-08	-2.29525e-10	-1.2855	2.81502e-06	-2.29525e-10	-1.27603	7.80906e-07	-2.29525e-10	-1.2601
113457673	rs4488232	9.09063e-09	-2.03196	-1.08248	4.92144e-07	-1.95009	-1.06989	3.47351e-07	-0.927203	-1.14302
113457899	rs141195993	4.8302e-08	-1.44422	-2.29378e-10	1.60402e-06	-1.83849	-2.29378e-10	3.56388e-07	-2.04454	-2.29378e-10
113458314	rs77895742	7.51271e-06	3.60266	-2.29378e-10	0.000142491	2.64827	-2.29378e-10	0.00020506	4.3105	-2.29378e-10
113458398	rs77523219	1.37739e-07	-2.29525e-10	-0.396328	6.41321e-06	-2.29525e-10	-0.452643	1.46715e-06	-2.29525e-10	-0.629482
113459325	rs11214672	8.14023e-09	-2.03495	-1.18992	4.19936e-07	-1.9871	-1.19155	1.99649e-07	-1.39005	-1.23394
113459375	rs116606687	4.32419e-08	-1.55488	-2.29378e-10	1.62641e-06	-1.82463	-2.29378e-10	4.83874e-07	-1.73873	-2.29378e-10
113459376	rs11214673	8.12332e-09	-2.03605	-1.1909	4.20937e-07	-1.98439	-1.19189	2.01264e-07	-1.38101	-1.23493
113459431	rs59774972	1.57503e-08	-1.32455	-1.24028	4.65288e-07	-1.83562	-1.24048	1.02214e-07	-2.03677	-1.25672
113459628	rs10891573	8.20282e-09	-2.03605	-1.18117	4.25039e-07	-1.98439	-1.18219	2.02808e-07	-1.38101	-1.22728
113460615	rs118154449	1.80765e-07	-2.29525e-10	-0.124492	9.21835e-06	-2.29525e-10	-0.0898062	2.04205e-06	-2.29525e-10	-0.298846
113460990	rs78168664	4.16481e-08	-1.59243	-2.29378e-10	1.30454e-06	-2.04515	-2.29378e-10	3.74233e-07	-1.99568	-2.29378e-10
113461413	rs56074007	9.88874e-08	-0.727708	-2.29378e-10	2.33264e-05	0.838583	-2.29378e-10	4.19652e-06	0.421454	-2.29378e-10
113461680	rs11607834	4.98408e-07	0.88973	-2.29378e-10	0.000178534	2.87378	-2.29378e-10	3.53164e-06	0.248961	-2.29378e-10
113461717	rs11607852	4.98408e-07	0.88973	-2.29378e-10	0.000178534	2.87378	-2.29378e-10	3.53164e-06	0.248961	-2.29378e-10
113462012	rs3923972	5.25631e-07	0.942909	-2.29378e-10	0.000191245	2.94255	-2.29378e-10	3.70176e-06	0.296006	-2.29378e-10
113462170	rs3923973	2.85828e-08	-0.891006	-1.07788	5.07418e-06	0.390541	-1.07738	1.57809e-06	0.5787	-1.13529
113463401	rs7109874	5.26291e-08	-0.27496	-1.08346	1.31964e-05	1.35143	-1.0825	3.85115e-06	1.47851	-1.14294
113463439	rs11214674	1.56149e-08	-1.32343	-1.25004	3.69763e-07	-2.03643	-1.26946	1.01968e-07	-2.04423	-1.25167
113463560	rs139005911	1.11608e-07	-0.606694	-2.29378e-10	6.82865e-06	-0.389875	-2.29378e-10	1.07489e-06	-0.940582	-2.29378e-10
113463632	rs140698010	8.68005e-08	-0.858077	-2.29378e-10	5.21003e-06	-0.660417	-2.29378e-10	8.63663e-07	-1.15937	-2.29378e-10
113463633	rs145905788	8.68005e-08	-0.858077	-2.29378e-10	5.21003e-06	-0.660417	-2.29378e-10	8.63663e-07	-1.15937	-2.29378e-10
113463783	rs12272205	5.28673e-08	-0.292717	-1.06119	1.31661e-05	1.32682	-1.06018	3.82823e-06	1.45344	-1.12384
113464248	rs3924141	7.40957e-09	-2.01976	-1.29916	3.79306e-07	-1.97747	-1.30295	9.86005e-08	-2.03425	-1.29524
113464659	rs7128800	9.24049e-09	-2.0338	-1.06429	4.70168e-07	-2.00031	-1.06536	2.27473e-07	-1.36363	-1.12989
113464881	rs139897018	1.06871e-07	-0.650066	-2.29378e-10	6.51806e-06	-0.436425	-2.29378e-10	1.03485e-06	-0.978548	-2.29378e-10
113464997	rs147434339	4.16034e-08	-1.59351	-2.29378e-10	1.58657e-06	-1.84943	-2.29378e-10	3.60562e-07	-2.03289	-2.29378e-10
113465182	rs78072402	3.34667e-08	-1.20584	-0.605299	9.31994e-07	-1.79047	-0.590964	1.99424e-07	-1.96818	-0.656944
113465627	rs11606030	5.63986e-07	1.01334	-2.29378e-10	0.000209439	3.03343	-2.29378e-10	3.94007e-06	0.358396	-2.29378e-10
113465727	rs140793911	1.06322e-07	-0.655221	-2.29378e-10	6.48207e-06	-0.441962	-2.29378e-10	1.03019e-06	-0.983055	-2.29378e-10
113466173	rs75331695	4.11836e-08	-1.60365	-2.29378e-10	2.5317e-06	-1.38211	-2.29378e-10	4.65009e-07	-1.7785	-2.29378e-10
113466190	rs7941273	9.84173e-09	-2.03258	-1.00248	4.99428e-07	-2.00265	-1.00264	2.37602e-07	-1.37286	-1.0771
113466439	rs55703229	9.30631e-08	-0.788412	-2.29378e-10	2.13154e-05	0.748429	-2.29378e-10	3.86102e-06	0.338129	-2.29378e-10
113466565	rs2014920	3.10357e-08	-0.90957	-0.976981	5.46843e-06	0.363293	-0.975303	1.77674e-06	0.609304	-1.04733
113467075	rs77652349	3.71139e-08	-1.7077	-2.29378e-10	1.44363e-06	-1.94384	-2.29378e-10	4.46654e-07	-1.81877	-2.29378e-10
113467840	rs141453683	1.00148e-07	-0.715038	-2.29378e-10	6.07845e-06	-0.506253	-2.29378e-10	9.77791e-07	-1.03526	-2.29378e-10
113467920	rs112805079	4.0443e-08	-1.6218	-2.29378e-10	2.0592e-06	-1.58869	-2.29378e-10	2.9592e-06	0.0721177	-2.29378e-10
113468005	rs79228128	3.7968e-08	-1.68495	-2.29378e-10	1.92831e-06	-1.65436	-2.29378e-10	2.56137e-06	-0.0722597	-2.29378e-10
113468348	rs12278439	1.01172e-08	-2.03129	-0.976168	5.11572e-07	-2.00493	-0.976338	2.40886e-07	-1.38203	-1.0542
113469219	rs12280220	6.10139e-08	-0.346613	-0.863976	1.97397e-05	1.53366	-0.86203	4.96109e-06	1.53511	-0.946283
113469508	rs1344188	1.24423e-07	-2.29525e-10	-0.498001	5.85778e-06	-2.29525e-10	-0.543232	1.35033e-06	-2.29525e-10	-0.712456
113469677	rs78600463	2.05963e-07	0.0060052	-2.29378e-10	1.12907e-05	0.112976	-2.29378e-10	2.25227e-06	-0.200861	-2.29378e-10
113471220	rs58363123	1.15494e-07	-2.29525e-10	-0.572473	5.36967e-06	-2.29525e-10	-0.630235	1.4459e-06	-2.29525e-10	-0.644067
113471253	rs111617703	2.07153e-07	0.0117697	-2.29378e-10	1.13576e-05	0.118888	-2.29378e-10	2.26462e-06	-0.195395	-2.29378e-10
113471356	rs955755	1.04117e-08	-2.0338	-0.94496	5.30232e-07	-2.00031	-0.945138	2.52155e-07	-1.36363	-1.02688
113471957	rs12788951	1.65693e-08	-1.29111	-1.22303	3.79543e-07	-2.03256	-1.24723	1.04602e-07	-2.04502	-1.22538
113471985	rs61902854	6.06332e-07	1.08574	-2.29378e-10	0.00022989	3.1266	-2.29378e-10	4.20143e-06	0.422624	-2.29378e-10
113472284	rs61902855	1.18648e-07	0.314581	-0.860107	5.72473e-05	2.59453	-0.858153	1.18531e-05	2.40258	-0.942794
113472313	rs61902856	5.84934e-08	-0.422033	-0.830743	1.82849e-05	1.4238	-0.828725	4.58027e-06	1.42522	-0.916264
113473283	rs73004036	8.84749e-07	2.37065	-0.907041	2.53986e-05	2.04994	-1.12625	3.22928e-05	3.54092	-1.07888
113473287	rs77363771	2.529e-07	0.211304	-2.29378e-10	1.5528e-05	0.431642	-2.29378e-10	2.33482e-06	-0.164868	-2.29378e-10
113473312	rs7126925	1.07746e-08	-2.02852	-0.91598	5.4093e-07	-2.0093	-0.916164	2.49392e-07	-1.40017	-1.00136
113473871	rs1509517	8.2575e-07	-2.29525e-10	1.3946	4.12056e-05	-2.29525e-10	1.40757	1.01306e-05	-2.29525e-10	1.30275
113473882	rs74325263	2.7419e-08	-0.727397	-1.28306	7.47248e-07	-1.31861	-1.28375	1.1563e-07	-1.87823	-1.29194
113474662	rs150589368	1.05294e-07	-0.664933	-2.29378e-10	6.41481e-06	-0.452394	-2.29378e-10	1.02149e-06	-0.991542	-2.29378e-10
113474680	rs139546683	1.01567e-07	-0.700976	-2.29378e-10	6.17107e-06	-0.49113	-2.29378e-10	9.89851e-07	-1.023	-2.29378e-10
113475283	rs73004038	5.94935e-07	1.06676	-2.29378e-10	0.000224349	3.1022	-2.29378e-10	4.13126e-06	0.40578	-2.29378e-10
113475658	rs144878506	9.36333e-08	-0.782304	-2.29378e-10	5.65382e-06	-0.578671	-2.29378e-10	9.22232e-07	-1.09376	-2.29378e-10
113475786	rs148612694	3.0118e-07	-2.29525e-10	0.386017	1.3359e-05	-2.29525e-10	0.281188	3.85736e-06	-2.29525e-10	0.337181
113475979	rs7123334	7.34878e-09	-2.0333	-1.29386	4.67921e-07	-1.76974	-1.30072	9.97585e-08	-2.02925	-1.28855
113476298	rs1396807	1.30035e-07	0.650658	-1.10455	3.94058e-06	0.115078	-1.05475	7.0732e-06	2.11224	-1.16873
113477081	rs11214677	7.30853e-09	-2.0448	-1.28785	4.607e-07	-1.78878	-1.29723	1.07271e-07	-1.96405	-1.28115
113477160	rs142398895	1.0202e-07	-0.696518	-2.29378e-10	6.20072e-06	-0.486337	-2.29378e-10	9.93706e-07	-1.01912	-2.29378e-10
113477376	rs112395692	2.20207e-07	0.0728802	-2.29378e-10	1.20922e-05	0.181558	-2.29378e-10	2.39979e-06	-0.13742	-2.29378e-10
113477587	rs17603387	5.53845e-07	0.995195	-2.29378e-10	0.000204597	3.01004	-2.29378e-10	3.87721e-06	0.342314	-2.29378e-10
113478201	rs1039832	1.11354e-08	-2.02068	-0.890882	5.48874e-07	-2.01895	-0.891935	2.43732e-07	-1.44354	-0.980945
113478304	rs1039833	1.10606e-08	-2.02406	-0.894239	5.49095e-07	-2.0152	-0.895288	2.47304e-07	-1.42602	-0.983912
113478563	rs113639403	2.20207e-07	0.0728802	-2.29378e-10	1.20922e-05	0.181558	-2.29378e-10	2.39979e-06	-0.13742	-2.29378e-10
113480893	rs187621039	1.32906e-07	-2.29525e-10	-0.43205	6.24445e-06	-2.29525e-10	-0.47931	1.42738e-06	-2.29525e-10	-0.656959
113481115	rs192896289	9.45658e-08	-0.772394	-2.29378e-10	5.71451e-06	-0.567994	-2.29378e-10	9.30201e-07	-1.08516	-2.29378e-10
113481402	rs184587576	9.40948e-08	-0.777387	-2.29378e-10	5.68385e-06	-0.573373	-2.29378e-10	9.26176e-07	-1.08949	-2.29378e-10
113481872	rs61904960	3.34442e-06	2.79336	-2.29378e-10	0.00186189	5.21835	-2.29378e-10	1.7244e-05	1.83466	-2.29378e-10
113482237	rs55817538	1.11614e-08	-2.02172	-0.887512	5.55737e-07	-2.00989	-0.888569	2.37365e-07	-1.47299	-0.977965
113482681	rs117090750	2.11245e-07	-2.29525e-10	0.0313267	1.11901e-05	-2.29525e-10	0.104024	2.42295e-06	-2.29525e-10	-0.127817
113482964	rs58257470	1.1076e-07	0.175228	-0.789556	5.4059e-05	2.46799	-0.788916	9.58267e-06	2.13209	-0.884935
113483138	rs73004041	5.3455e-07	0.959735	-2.29378e-10	0.000195447	2.96429	-2.29378e-10	3.75731e-06	0.310902	-2.29378e-10
113483442	rs56369127	1.07503e-07	0.153312	-0.797482	5.19809e-05	2.43672	-0.796848	9.23246e-06	2.10201	-0.892084
113483680	rs57567248	1.93661e-08	-1.91503	-0.443134	1.0301e-06	-1.86622	-0.415122	2.35241e-07	-2.04082	-0.419125
113484583	rs11606797	5.70649e-08	-1.13583	-0.14167	1.29286e-06	-1.91432	-0.13983	2.75435e-07	-1.97262	-0.329587
113484683	rs12278351	5.54307e-08	-1.16061	-0.145945	1.27088e-06	-1.93072	-0.140569	2.77484e-07	-1.96352	-0.331275
113485326	rs55751957	5.64328e-07	1.01395	-2.29378e-10	0.000209602	3.03421	-2.29378e-10	3.94218e-06	0.358932	-2.29378e-10
113485404	rs138750764	9.94539e-08	-0.721995	-2.29378e-10	6.03313e-06	-0.513737	-2.29378e-10	9.71883e-07	-1.04132	-2.29378e-10
113487585	rs73004043	6.26099e-08	-1.18477	-2.29378e-10	3.25835e-06	-1.12978	-2.29378e-10	2.45582e-06	-0.114342	-2.29378e-10
113488377	rs10789953	5.68749e-08	-1.16061	-0.120225	1.30407e-06	-1.93072	-0.114789	2.84106e-07	-1.96352	-0.307692
113488730	rs77668790	1.24288e-08	-1.99588	-0.805792	6.0613e-07	-2.01855	-0.793113	2.3461e-07	-1.57186	-0.890767
113489137	rs112655513	2.09883e-07	0.0248617	-2.29378e-10	1.15112e-05	0.132316	-2.29378e-10	2.29291e-06	-0.182979	-2.29378e-10
113489401	rs113570762	2.01313e-07	-0.0168315	-2.29378e-10	1.10293e-05	0.0895493	-2.29378e-10	2.20403e-06	-0.222513	-2.29378e-10
113489556	rs17531438	8.37613e-08	-0.893719	-2.29378e-10	3.33607e-06	-1.10621	-2.29378e-10	3.26913e-06	0.171723	-2.29378e-10
113489943	rs117092777	5.85222e-08	-2.29525e-10	-1.25228	2.88394e-06	-2.29525e-10	-1.25185	7.95129e-07	-2.29525e-10	-1.24205
113490252	rs7107799	1.38203e-07	0.294833	-0.687802	5.76224e-06	0.299586	-0.859262	4.6394e-06	1.29572	-0.773935
113490723	rs80186555	4.82331e-08	-1.44564	-2.29378e-10	2.43671e-06	-1.42036	-2.29378e-10	4.35132e-07	-1.84491	-2.29378e-10
113490938	rs146538768	2.76821e-08	-2.0009	-2.29378e-10	1.37112e-06	-1.99538	-2.29378e-10	3.69681e-07	-2.00792	-2.29378e-10
113490960	rs141228277	1.01351e-07	-0.703097	-2.29378e-10	6.15702e-06	-0.49341	-2.29378e-10	9.88022e-07	-1.02485	-2.29378e-10
113491620	rs75946672	8.5996e-08	-0.867389	-2.29378e-10	4.60055e-06	-0.784828	-2.29378e-10	1.00672e-06	-1.00611	-2.29378e-10
113491658	rs78578595	5.33582e-08	-1.34466	-2.29378e-10	1.33914e-06	-2.01897	-2.29378e-10	3.57381e-07	-2.04175	-2.29378e-10
113493024	rs146957419	1.07747e-07	-0.641906	-2.29378e-10	6.57542e-06	-0.427665	-2.29378e-10	1.04226e-06	-0.971412	-2.29378e-10
113493070	rs79598357	3.12018e-08	-1.88121	-2.29378e-10	2.72928e-06	-1.30697	-2.29378e-10	4.18163e-07	-1.88469	-2.29378e-10
113493760	rs113821605	1.2284e-07	-0.510807	-2.29378e-10	2.51742e-06	-1.38777	-2.29378e-10	1.95522e-06	-0.342297	-2.29378e-10
113494732	rs61904964	5.16037e-07	0.924489	-2.29378e-10	0.000186746	2.91875	-2.29378e-10	3.64191e-06	0.279705	-2.29378e-10
113494864	rs12281062	3.32838e-08	-1.90377	0.0871487	6.61279e-06	-0.522253	0.100257	2.03951e-06	-0.198699	-0.101392
113495279	rs12806316	1.75704e-08	-1.18583	-1.26965	3.68022e-07	-2.02618	-1.28444	1.00151e-07	-2.04187	-1.27201
113495510	rs75513200	1.52229e-07	-2.29525e-10	-0.296303	7.1074e-06	-2.29525e-10	-0.349866	1.60514e-06	-2.29525e-10	-0.539589
113496928	rs7130926	2.6331e-06	2.55423	-2.29378e-10	0.00138808	4.92468	-2.29378e-10	1.39244e-05	1.62084	-2.29378e-10
113497032	rs11607743	4.48335e-07	0.78385	-2.29378e-10	0.000155621	2.73642	-2.29378e-10	3.21641e-06	0.155464	-2.29378e-10
113497882	rs143714658	1.1621e-07	-0.566289	-2.29378e-10	7.13099e-06	-0.346552	-2.29378e-10	1.11367e-06	-0.905141	-2.29378e-10
113498290	rs117536808	5.68651e-08	-2.29525e-10	-1.28101	2.80186e-06	-2.29525e-10	-1.28072	7.70061e-07	-2.29525e-10	-1.27409
113498768	rs60060065	1.51222e-07	-2.29525e-10	-0.302941	7.05184e-06	-2.29525e-10	-0.357714	1.80357e-06	-2.29525e-10	-0.423032
113498791	rs79338069	3.98144e-06	2.96771	-2.29378e-10	6.98677e-05	1.9356	-2.29378e-10	0.00010598	3.65045	-2.29378e-10
113499184	rs12221767	1.42938e-07	-2.29525e-10	-0.359276	6.69328e-06	-2.29525e-10	-0.409898	1.52148e-06	-2.29525e-10	-0.593121
113499561	rs2076782	8.51182e-08	-0.939088	0.0614388	1.69106e-06	-1.85868	0.0730267	3.17119e-07	-2.02256	-0.138721
113499583	rs4502018	7.29625e-08	-1.13348	0.101733	1.64387e-06	-1.92083	0.106884	3.46537e-07	-1.9715	-0.101074
113500265	rs72645448	6.38372e-08	-2.29525e-10	-1.16535	3.24299e-06	-2.29525e-10	-1.13451	8.73265e-07	-2.29525e-10	-1.14832
113500513	rs7131623	4.47384e-08	-1.72319	0.202336	1.61871e-06	-2.04507	0.215692	5.21374e-07	-1.64904	-0.0150459
113500612	rs11214680	1.56337e-07	-2.29525e-10	-0.269674	7.3033e-06	-2.29525e-10	-0.322677	1.64488e-06	-2.29525e-10	-0.515135
113500630	rs7117470	1.98172e-07	-0.0325556	-2.29378e-10	1.08528e-05	0.0734174	-2.29378e-10	2.17143e-06	-0.237416	-2.29378e-10
113500821	rs11601692	3.91912e-07	0.649348	-2.29378e-10	0.000151777	2.71141	-2.29378e-10	3.13517e-06	0.129882	-2.29378e-10
113500858	rs144739477	7.5181e-08	-1.00179	-2.29378e-10	3.69785e-06	-1.00325	-2.29378e-10	6.50201e-07	-1.44328	-2.29378e-10
113501025	rs142838636	3.30337e-08	-1.82416	-2.29378e-10	1.34288e-06	-2.01619	-2.29378e-10	3.99438e-07	-1.9305	-2.29378e-10
113501655	rs2886189	2.13804e-06	1.24052	1.10543	1.55709e-05	-0.477179	0.911578	1.8771e-06	-1.14547	0.762396
113501657	rs139801427	5.82902e-08	-2.29525e-10	-1.25626	2.89148e-06	-2.29525e-10	-1.24923	7.91061e-07	-2.29525e-10	-1.24718
113501705	rs79190149	1.59173e-08	-1.93709	-0.617199	8.60492e-07	-1.87034	-0.590916	1.95965e-07	-2.04378	-0.598842
113502133	rs1878737	1.40687e-07	-2.29525e-10	-0.37515	6.57494e-06	-2.29525e-10	-0.427737	1.49728e-06	-2.29525e-10	-0.60915
113502266	rs925268	3.40833e-06	1.54971	1.26258	2.55921e-05	-0.143986	1.07527	2.69733e-06	-0.931872	0.911332
113503067	rs56080111	3.70713e-07	0.593738	-2.29378e-10	0.000142155	2.64591	-2.29378e-10	2.95431e-06	0.0704628	-2.29378e-10
113503954	rs3914059	1.80441e-07	-1.36878	1.24249	3.74401e-06	-2.04499	1.05414	8.78675e-07	-2.0411	0.898958
113504082	rs4471464	2.651e-06	1.35703	1.20397	1.95523e-05	-0.356762	1.01885	2.21426e-06	-1.07479	0.856905
113504136	rs11605737	3.11436e-07	0.419504	-2.29378e-10	0.000107292	2.36456	-2.29378e-10	2.68506e-06	-0.0250982	-2.29378e-10
113504228	rs138232898	5.68073e-08	-2.29525e-10	-1.28203	2.78378e-06	-2.29525e-10	-1.28719	7.51534e-07	-2.29525e-10	-1.29844
113504326	rs2136446	2.73907e-06	1.41272	1.18097	2.06205e-05	-0.281432	0.996714	2.23357e-06	-1.04476	0.835556
113504687	rs11606258	3.15586e-07	0.432741	-2.29378e-10	0.000114596	2.43041	-2.29378e-10	2.55839e-06	-0.0734256	-2.29378e-10
113504689	rs11603962	3.20918e-07	0.449497	-2.29378e-10	0.000117205	2.45292	-2.29378e-10	2.59692e-06	-0.0584762	-2.29378e-10
113504913	rs1509513	1.85545e-07	-1.27144	1.17305	3.51905e-06	-2.04494	0.99213	8.39959e-07	-2.02981	0.842611
113506081	rs1509514	1.78524e-07	-1.38085	1.24388	3.78176e-06	-2.04116	1.06035	8.85296e-07	-2.04322	0.908588
113506285	rs1509515	1.73892e-07	-1.38085	1.2176	3.68721e-06	-2.04116	1.03503	8.63877e-07	-2.04322	0.884096
113506551	rs75601171	4.60134e-07	0.97029	-0.160462	3.0845e-06	-1.03182	-0.152789	3.35093e-07	-1.7599	-0.346245
113506860	rs10891576	1.4656e-07	0.0751173	-0.409371	6.30283e-06	0.130579	-0.600583	4.35029e-06	0.963667	-0.506226
113507087	rs17531898	2.91809e-07	0.35441	-2.29378e-10	9.83311e-05	2.27734	-2.29378e-10	2.5315e-06	-0.0839884	-2.29378e-10
113507720	rs113685236	4.83526e-08	-1.44317	-2.29378e-10	3.60605e-06	-1.02839	-2.29378e-10	5.6669e-07	-1.58075	-2.29378e-10
113507723	rs2016102	1.57314e-07	0.0916926	-0.355139	6.74463e-06	0.147369	-0.549625	4.69093e-06	0.983406	-0.450577
113508088	rs61904979	2.78639e-07	0.308229	-2.29378e-10	9.24143e-05	2.21528	-2.29378e-10	2.42804e-06	-0.125717	-2.29378e-10
113508204	rs61904980	3.1401e-07	0.427736	-2.29378e-10	0.000113828	2.42369	-2.29378e-10	2.54699e-06	-0.0778902	-2.29378e-10
113508292	rs61904981	2.74112e-07	0.291847	-2.29378e-10	9.03988e-05	2.19323	-2.29378e-10	2.39239e-06	-0.140508	-2.29378e-10
113508425	rs1022084	2.48327e-07	-1.23612	1.42918	4.62397e-06	-2.04471	1.26496	1.10396e-06	-2.02867	1.11477
113508452	rs61904982	3.09298e-07	0.412616	-2.29378e-10	0.000111537	2.40335	-2.29378e-10	2.51288e-06	-0.0913741	-2.29378e-10
113509453	rs112675705	1.53389e-07	-0.288712	-2.29378e-10	2.98683e-06	-1.21679	-2.29378e-10	2.40653e-06	-0.134614	-2.29378e-10
113510323	rs12577253	8.88305e-07	1.41373	0.0538985	4.20324e-06	-0.990117	0.11497	5.94691e-07	-1.44986	-0.0826562
113510776	rs79026631	1.27578e-07	-0.689766	0.216804	2.0997e-06	-1.89433	0.325122	4.08833e-07	-2.0333	0.126052
113510836	rs117598252	2.07758e-07	-2.29525e-10	0.0146859	9.78113e-06	-2.29525e-10	-0.0305477	2.20845e-06	-2.29525e-10	-0.220509
113510868	rs73004062	2.2577e-07	0.0978255	-2.29378e-10	6.99881e-05	1.93732	-2.29378e-10	2.36929e-06	-0.150213	-2.29378e-10
113511327	rs61904983	1.62074e-07	-0.233639	-2.29378e-10	4.32893e-05	1.4569	-2.29378e-10	1.59528e-06	-0.545754	-2.29378e-10
113511358	rs10789954	2.27788e-07	0.817658	-0.710933	1.73689e-05	1.39964	-0.855963	9.93991e-06	2.06738	-0.783621
113511658	rs78015293	1.33341e-08	-1.829	-0.902367	5.57618e-07	-2.04307	-0.852018	1.86886e-07	-1.85481	-0.83525
113512309	rs73004065	1.61089e-07	-0.239732	-2.29378e-10	3.85527e-05	1.34102	-2.29378e-10	1.47938e-06	-0.621176	-2.29378e-10
113512522	rs11601402	1.52015e-07	-0.297711	-2.29378e-10	3.53541e-05	1.25441	-2.29378e-10	1.50009e-06	-0.607274	-2.29378e-10
113512562	rs78744398	6.19032e-08	-2.29525e-10	-1.19612	3.04684e-06	-2.29525e-10	-1.1969	8.12985e-07	-2.29525e-10	-1.21984
113512931	rs77172267	3.80269e-08	-2.00762	0.324221	2.32196e-06	-1.8771	0.408507	1.06813e-06	-1.13691	0.190016
113513386	rs17092533	4.76138e-08	-1.79938	0.340811	1.34924e-05	-0.141516	0.432641	3.65451e-06	0.060732	0.222429
113513499	rs17610557	1.45966e-07	-0.338316	-2.29378e-10	3.34325e-05	1.19853	-2.29378e-10	1.44588e-06	-0.644085	-2.29378e-10
113513936	rs7927147	1.03901e-06	0.513851	1.11049	1.53042e-05	-0.601902	1.01903	1.94964e-06	-1.22152	0.87636
113513977	rs7927264	2.57202e-08	-2.02515	-0.0492658	1.29872e-06	-1.99247	-0.0571477	3.3462e-07	-2.03767	-0.0698929
113514079	rs117111995	7.54506e-08	-0.998212	-2.29378e-10	1.45947e-06	-1.93293	-2.29378e-10	3.65678e-07	-2.0188	-2.29378e-10
113514615	rs61904984	1.46643e-07	-0.333687	-2.29378e-10	2.76415e-05	1.00832	-2.29378e-10	1.31443e-06	-0.739398	-2.29378e-10
113514903	rs75014993	1.06537e-06	1.64939	-2.29378e-10	2.0252e-05	0.697252	-2.29378e-10	1.48736e-05	1.68679	-2.29378e-10
113515898	rs11214684	9.26479e-09	-1.91846	-1.17701	5.84403e-07	-1.64634	-1.20183	1.51428e-07	-1.80182	-1.09863
113516051	rs76062169	6.94089e-08	-2.29525e-10	-1.08168	3.32154e-06	-2.29525e-10	-1.11057	8.71533e-07	-2.29525e-10	-1.1503
113516211	rs55637702	1.43049e-07	-0.358506	-2.29378e-10	3.53636e-05	1.25468	-2.29378e-10	1.51905e-06	-0.594718	-2.29378e-10
113516505	rs117833313	2.65499e-08	-2.04267	-2.29378e-10	1.30714e-06	-2.04316	-2.29378e-10	3.5617e-07	-2.04515	-2.29378e-10
113516770	rs17532157	1.32964e-07	-0.431609	-2.29378e-10	2.93832e-05	1.06942	-2.29378e-10	1.32885e-06	-0.728487	-2.29378e-10
113517002	rs61904986	1.34778e-07	-0.418058	-2.29378e-10	2.99413e-05	1.08824	-2.29378e-10	1.34522e-06	-0.716243	-2.29378e-10
113517203	rs61904987	1.57515e-07	-0.26217	-2.29378e-10	2.85974e-05	1.04231	-2.29378e-10	1.51022e-06	-0.600549	-2.29378e-10
113517822	rs4938029	1.0878e-07	-2.03044	1.39808	7.91047e-06	-1.54715	1.30433	3.6359e-06	-1.19358	1.47163
113518429	rs7118687	7.87731e-09	-1.97367	-1.28404	3.87539e-07	-1.96818	-1.29076	1.39279e-07	-1.68081	-1.30327
113518436	rs12576957	5.93787e-08	-2.29525e-10	-1.23775	2.96265e-06	-2.29525e-10	-1.22492	8.66629e-07	-2.29525e-10	-1.15595
113518935	rs17532254	1.16328e-07	-0.565279	-2.29378e-10	2.18485e-05	0.773132	-2.29378e-10	1.18685e-06	-0.841503	-2.29378e-10
113518966	rs17115770	1.04078e-06	1.62604	-2.29378e-10	2.4458e-05	0.885953	-2.29378e-10	1.6481e-05	1.78941	-2.29378e-10
113519098	rs141758400	6.95315e-08	-1.0841	0.00418704	1.84341e-06	-1.82533	0.12594	3.59158e-07	-1.99313	-0.0436627
113519331	rs112955245	1.08594e-06	1.66851	-2.29378e-10	2.54042e-05	0.923913	-2.29378e-10	1.7212e-05	1.83281	-2.29378e-10
113519463	rs61904989	1.12041e-07	-0.602823	-2.29378e-10	2.07435e-05	0.721229	-2.29378e-10	1.14736e-06	-0.875339	-2.29378e-10
113519622	rs141087434	6.50247e-08	-2.29525e-10	-1.14692	3.19252e-06	-2.29525e-10	-1.15019	8.91332e-07	-2.29525e-10	-1.12784
113519673	rs10789955	1.42094e-06	0.59727	1.34012	1.93447e-05	-0.524432	1.17585	2.29266e-06	-1.19642	1.01333
113519816	rs113650674	1.04078e-06	1.62604	-2.29378e-10	2.4458e-05	0.885953	-2.29378e-10	1.6481e-05	1.78941	-2.29378e-10
113519920	rs11606711	1.12041e-07	-0.602823	-2.29378e-10	2.07435e-05	0.721229	-2.29378e-10	1.14736e-06	-0.875339	-2.29378e-10
113519994	rs187519325	1.65961e-07	-0.20994	-2.29378e-10	9.04597e-06	-0.108683	-2.29378e-10	1.83581e-06	-0.405317	-2.29378e-10
113520043	rs182793382	8.71205e-08	-2.29525e-10	-0.854398	4.41824e-06	-2.29525e-10	-0.825261	1.15142e-06	-2.29525e-10	-0.871802
113520059	rs10891577	1.45329e-07	-2.03292	1.69023	1.02612e-05	-1.5809	1.59826	4.94475e-06	-1.20107	1.78659
113520060	rs11606734	1.07966e-07	-0.639874	-2.29378e-10	1.97041e-05	0.669824	-2.29378e-10	1.10973e-06	-0.908682	-2.29378e-10
113520122	rs11602504	1.07966e-07	-0.639874	-2.29378e-10	1.97041e-05	0.669824	-2.29378e-10	1.10973e-06	-0.908682	-2.29378e-10
113520199	rs28454364	4.519e-08	-1.51081	-2.29378e-10	1.43772e-06	-1.94795	-2.29378e-10	5.83296e-07	-1.55186	-2.29378e-10
113520200	rs12291314	5.3467e-08	-1.84868	0.506051	2.32467e-06	-2.01494	0.547518	7.56367e-07	-1.5889	0.296868
113520285	rs11602960	1.05405e-07	-0.663881	-2.29378e-10	1.90567e-05	0.636414	-2.29378e-10	1.08604e-06	-0.930261	-2.29378e-10
113520483	rs190303791	6.05984e-08	-2.29525e-10	-1.21742	2.92413e-06	-2.29525e-10	-1.238	7.91787e-07	-2.29525e-10	-1.24626
113520959	rs61904990	1.0409e-07	-0.676432	-2.29378e-10	1.87261e-05	0.618916	-2.29378e-10	1.07387e-06	-0.941534	-2.29378e-10
113521593	rs876378	5.46579e-08	-1.83641	0.515811	2.33707e-06	-2.01949	0.557389	7.49555e-07	-1.60713	0.306047
113521607	rs17532375	1.05405e-07	-0.663881	-2.29378e-10	1.90567e-05	0.636414	-2.29378e-10	1.08604e-06	-0.930261	-2.29378e-10
113521667	rs61904991	1.02798e-07	-0.688924	-2.29378e-10	1.84024e-05	0.601477	-2.29378e-10	1.06189e-06	-0.952748	-2.29378e-10
113521777	rs2010896	1.38371e-06	0.570718	1.34012	1.89592e-05	-0.544559	1.17585	2.25849e-06	-1.21144	1.01333
113522020	rs11601729	1.01528e-07	-0.701357	-2.29378e-10	1.80853e-05	0.584096	-2.29378e-10	1.05011e-06	-0.963904	-2.29378e-10
113522590	rs17610915	1.00403e-07	-0.712497	-2.29378e-10	1.78055e-05	0.568505	-2.29378e-10	1.03967e-06	-0.973894	-2.29378e-10
113522711	rs10891578	1.58499e-07	-2.04151	1.78557	1.04224e-05	-1.65919	1.69214	5.07179e-06	-1.27256	1.88345
113522730	rs75005951	2.80679e-08	-1.98707	-2.29378e-10	1.8583e-06	-1.69134	-2.29378e-10	4.66049e-07	-1.77627	-2.29378e-10
113522901	rs113165888	8.08725e-08	-0.928816	-2.29378e-10	2.16912e-06	-1.53668	-2.29378e-10	1.28983e-06	-0.758289	-2.29378e-10
113522927	rs61904992	9.66838e-08	-0.750244	-2.29378e-10	1.68869e-05	0.515534	-2.29378e-10	1.00511e-06	-1.00771	-2.29378e-10
113522952	rs61904993	9.55252e-08	-0.7623	-2.29378e-10	1.66028e-05	0.498569	-2.29378e-10	9.94321e-07	-1.0185	-2.29378e-10
113522981	rs17532479	9.55252e-08	-0.7623	-2.29378e-10	1.66028e-05	0.498569	-2.29378e-10	9.94321e-07	-1.0185	-2.29378e-10
113523054	rs61904994	9.79646e-08	-0.737083	-2.29378e-10	1.72021e-05	0.534028	-2.29378e-10	1.01702e-06	-0.995926	-2.29378e-10
113523072	rs140522378	5.78542e-08	-2.29525e-10	-1.26376	2.86649e-06	-2.29525e-10	-1.25791	8.02167e-07	-2.29525e-10	-1.23324
113523094	rs17115781	1.08249e-06	1.66533	-2.29378e-10	2.53321e-05	0.921069	-2.29378e-10	1.71562e-05	1.82956	-2.29378e-10
113523106	rs144874579	6.35055e-08	-2.29525e-10	-1.17056	3.16132e-06	-2.29525e-10	-1.16001	8.99924e-07	-2.29525e-10	-1.11825
113523691	rs7124218	2.09653e-08	-1.86868	-0.410145	1.12659e-06	-1.76669	-0.425119	2.31061e-07	-2.03156	-0.44631
113523824	rs7110265	1.4366e-06	0.544302	1.40404	1.97711e-05	-0.56455	1.23777	2.36241e-06	-1.22632	1.0732
113523862	rs11600717	9.79646e-08	-0.737083	-2.29378e-10	1.72021e-05	0.534028	-2.29378e-10	1.01702e-06	-0.995926	-2.29378e-10
113524040	rs7110543	7.69886e-09	-1.98658	-1.29404	3.79496e-07	-1.9816	-1.29831	1.35281e-07	-1.71076	-1.30244
113524089	rs34234382	1.66373e-07	-2.04375	1.8363	1.06544e-05	-1.68713	1.7421	5.13181e-06	-1.31231	1.93497
113524147	rs11602934	9.68942e-08	-0.748071	-2.29378e-10	1.69386e-05	0.51859	-2.29378e-10	1.00706e-06	-1.00576	-2.29378e-10
113524154	rs61904995	9.68942e-08	-0.748071	-2.29378e-10	1.69386e-05	0.51859	-2.29378e-10	1.00706e-06	-1.00576	-2.29378e-10
113524197	rs11604889	9.57238e-08	-0.760223	-2.29378e-10	1.66514e-05	0.501493	-2.29378e-10	9.9617e-07	-1.01664	-2.29378e-10
113524206	rs11600745	9.4573e-08	-0.772318	-2.29378e-10	1.63701e-05	0.484455	-2.29378e-10	9.85452e-07	-1.02746	-2.29378e-10
113524252	rs79813689	2.03912e-08	-1.25207	-1.05451	5.35587e-07	-1.85883	-1.07656	1.1653e-07	-2.03847	-1.12394
113524462	rs61904996	8.58093e-08	-0.869562	-2.29378e-10	1.43175e-05	0.350478	-2.29378e-10	8.98382e-07	-1.11996	-2.29378e-10
113524465	rs61904997	8.58093e-08	-0.869562	-2.29378e-10	1.43175e-05	0.350478	-2.29378e-10	8.98382e-07	-1.11996	-2.29378e-10
113524487	rs61904998	9.31313e-08	-0.787679	-2.29378e-10	1.60833e-05	0.466779	-2.29378e-10	9.6622e-07	-1.04717	-2.29378e-10
113524722	rs61904999	9.57238e-08	-0.760223	-2.29378e-10	1.66514e-05	0.501493	-2.29378e-10	9.9617e-07	-1.01664	-2.29378e-10
113524787	rs111365410	9.4573e-08	-0.772318	-2.29378e-10	1.63701e-05	0.484455	-2.29378e-10	9.85452e-07	-1.02746	-2.29378e-10
113524972	rs7950011	1.50794e-06	0.544302	1.45251	2.07217e-05	-0.56455	1.28473	2.47218e-06	-1.22632	1.11862
113525169	rs73004093	9.4573e-08	-0.772318	-2.29378e-10	1.63701e-05	0.484455	-2.29378e-10	9.85452e-07	-1.02746	-2.29378e-10
113525268	rs73004095	9.34416e-08	-0.784353	-2.29378e-10	1.60945e-05	0.467476	-2.29378e-10	9.74906e-07	-1.03822	-2.29378e-10
113525585	rs111614192	9.6002e-08	-0.757321	-2.29378e-10	1.40979e-05	0.33502	-2.29378e-10	9.18404e-07	-1.09792	-2.29378e-10
113525629	rs113959352	9.34416e-08	-0.784353	-2.29378e-10	1.60945e-05	0.467476	-2.29378e-10	9.74906e-07	-1.03822	-2.29378e-10
113525659	rs112771260	9.4573e-08	-0.772318	-2.29378e-10	1.63701e-05	0.484455	-2.29378e-10	9.85452e-07	-1.02746	-2.29378e-10
113525762	rs61905000	9.34416e-08	-0.784353	-2.29378e-10	1.60945e-05	0.467476	-2.29378e-10	9.74906e-07	-1.03822	-2.29378e-10
113525917	rs61905001	9.34416e-08	-0.784353	-2.29378e-10	1.60945e-05	0.467476	-2.29378e-10	9.74906e-07	-1.03822	-2.29378e-10
113525969	rs7102991	8.54792e-08	0.0165097	-0.889927	5.91019e-06	0.481307	-1.01563	2.67303e-06	0.925264	-0.954852
113526148	rs11601890	9.34416e-08	-0.784353	-2.29378e-10	1.60945e-05	0.467476	-2.29378e-10	9.74906e-07	-1.03822	-2.29378e-10
113526429	rs146751720	1.05157e-06	1.63635	-2.29378e-10	2.46843e-05	0.895164	-2.29378e-10	1.66556e-05	1.79994	-2.29378e-10
113526551	rs11607594	9.54443e-08	-0.763147	-2.29378e-10	1.6583e-05	0.497376	-2.29378e-10	9.93568e-07	-1.01926	-2.29378e-10
113526612	rs73004098	9.43144e-08	-0.775056	-2.29378e-10	1.6307e-05	0.480593	-2.29378e-10	9.83042e-07	-1.02991	-2.29378e-10
113526625	rs73004099	9.00461e-08	-0.821368	-2.29378e-10	1.52734e-05	0.415109	-2.29378e-10	9.43212e-07	-1.07127	-2.29378e-10
113526650	rs73004100	9.22187e-08	-0.797527	-2.29378e-10	1.57977e-05	0.448864	-2.29378e-10	9.63499e-07	-1.04999	-2.29378e-10
113526665	rs11607622	9.43144e-08	-0.775056	-2.29378e-10	1.6307e-05	0.480593	-2.29378e-10	9.83042e-07	-1.02991	-2.29378e-10
113526991	rs11607676	9.02662e-08	-0.818927	-2.29378e-10	1.53263e-05	0.418569	-2.29378e-10	9.45269e-07	-1.06909	-2.29378e-10
113527066	rs11603529	9.13437e-08	-0.807061	-2.29378e-10	1.55861e-05	0.435378	-2.29378e-10	9.55332e-07	-1.0585	-2.29378e-10
113527067	rs11601548	9.13437e-08	-0.807061	-2.29378e-10	1.55861e-05	0.435378	-2.29378e-10	9.55332e-07	-1.0585	-2.29378e-10
113527096	rs11603532	9.13437e-08	-0.807061	-2.29378e-10	1.55861e-05	0.435378	-2.29378e-10	9.55332e-07	-1.0585	-2.29378e-10
113527201	rs11607747	9.13437e-08	-0.807061	-2.29378e-10	1.55861e-05	0.435378	-2.29378e-10	9.55332e-07	-1.0585	-2.29378e-10
113527391	rs111758756	1.10972e-06	1.69017	-2.29378e-10	2.60496e-05	0.949001	-2.29378e-10	1.78392e-05	1.86859	-2.29378e-10
113527502	rs11608194	9.02662e-08	-0.818927	-2.29378e-10	1.53263e-05	0.418569	-2.29378e-10	9.45269e-07	-1.06909	-2.29378e-10
113527737	rs12422196	2.05937e-08	-2.04487	-0.251834	1.0003e-06	-2.04085	-0.269849	2.88373e-07	-1.96296	-0.29334
113527739	rs12419423	2.06058e-08	-2.04461	-0.251504	1.00158e-06	-2.04165	-0.26778	2.87389e-07	-1.95926	-0.300457
113528151	rs7941342	1.8421e-07	-2.04466	1.93905	1.15783e-05	-1.70518	1.84331	5.55043e-06	-1.33824	2.03931
113529335	rs140028537	9.58924e-07	1.54412	-2.29378e-10	2.27328e-05	0.812806	-2.29378e-10	1.51573e-05	1.70568	-2.29378e-10
113530844	rs142553525	1.8231e-07	-2.04278	1.92679	1.19518e-05	-1.66136	1.83124	5.63374e-06	-1.31089	2.02686
113533737	rs11603480	8.27767e-08	-0.905543	-2.29378e-10	1.15062e-05	0.131886	-2.29378e-10	8.09294e-07	-1.22439	-2.29378e-10
113533742	rs74939839	6.85996e-08	-1.817	0.723594	2.86553e-06	-2.02572	0.76747	8.87304e-07	-1.63419	0.501818
113533911	rs11607593	8.72415e-08	-0.85301	-2.29378e-10	1.4602e-05	0.370158	-2.29378e-10	9.16981e-07	-1.09947	-2.29378e-10
113534413	rs73005905	8.72415e-08	-0.85301	-2.29378e-10	1.4602e-05	0.370158	-2.29378e-10	9.16981e-07	-1.09947	-2.29378e-10
113534482	rs61905027	8.6232e-08	-0.864649	-2.29378e-10	1.43619e-05	0.353579	-2.29378e-10	9.07527e-07	-1.10983	-2.29378e-10
113534541	rs61905028	8.6232e-08	-0.864649	-2.29378e-10	1.43619e-05	0.353579	-2.29378e-10	9.07527e-07	-1.10983	-2.29378e-10
113535083	rs7940745	6.19064e-07	0.0101464	1.09637	1.02003e-05	-0.928569	0.939987	1.32196e-06	-1.51921	0.785529
113535187	rs73005911	8.6232e-08	-0.864649	-2.29378e-10	1.43619e-05	0.353579	-2.29378e-10	9.07527e-07	-1.10983	-2.29378e-10
113535220	rs73005913	8.6232e-08	-0.864649	-2.29378e-10	1.43619e-05	0.353579	-2.29378e-10	9.07527e-07	-1.10983	-2.29378e-10
113535356	rs75013740	1.03612e-07	-0.681034	-2.29378e-10	2.48977e-06	-1.39881	-2.29378e-10	8.62277e-07	-1.16098	-2.29378e-10
113535515	rs61905029	8.6232e-08	-0.864649	-2.29378e-10	1.43619e-05	0.353579	-2.29378e-10	9.07527e-07	-1.10983	-2.29378e-10
113535526	rs190930189	5.20722e-08	-1.36906	-2.29378e-10	2.95845e-06	-1.22634	-2.29378e-10	6.44815e-07	-1.45159	-2.29378e-10
113535630	rs11214690	6.33776e-08	-2.29525e-10	-1.17258	3.17723e-06	-2.29525e-10	-1.15499	9.44784e-07	-2.29525e-10	-1.0696
113535683	rs61905030	8.53377e-08	-0.875074	-2.29378e-10	1.41499e-05	0.338709	-2.29378e-10	8.99147e-07	-1.11911	-2.29378e-10
113535757	rs10891583	7.73354e-09	-1.98082	-1.2953	3.81383e-07	-1.97561	-1.29934	1.37205e-07	-1.69721	-1.30187
113536664	rs61905031	8.43595e-08	-0.886602	-2.29378e-10	1.39188e-05	0.322241	-2.29378e-10	8.89975e-07	-1.12936	-2.29378e-10
113536710	rs10789956	8.78631e-08	0.0521034	-0.898013	6.48427e-06	0.580748	-1.02237	2.93263e-06	1.02537	-0.962274
113537310	rs11606746	9.03712e-08	-0.817764	-2.29378e-10	1.64861e-05	0.491517	-2.29378e-10	9.52844e-07	-1.06111	-2.29378e-10
113537548	rs11214692	2.06929e-07	-2.04199	2.05268	1.34704e-05	-1.67124	1.96073	6.36164e-06	-1.32211	2.1596
113537558	rs56778124	1.22989e-08	-1.88856	-0.923618	8.55777e-07	-1.50884	-0.957909	4.73606e-07	-0.742764	-1.01742
113537589	rs77667282	1.06609e-06	1.65006	-2.29378e-10	2.49887e-05	0.90742	-2.29378e-10	1.68906e-05	1.81396	-2.29378e-10
113537972	rs55820082	8.33974e-08	-0.898072	-2.29378e-10	1.36923e-05	0.305833	-2.29378e-10	8.80949e-07	-1.13956	-2.29378e-10
113537984	rs12421282	7.70707e-09	-1.98482	-1.29473	3.79918e-07	-1.97977	-1.29903	1.35892e-07	-1.70659	-1.30211
113538253	rs56137735	8.33974e-08	-0.898072	-2.29378e-10	1.36923e-05	0.305833	-2.29378e-10	8.80949e-07	-1.13956	-2.29378e-10
113538828	rs55779036	8.2545e-08	-0.908346	-2.29378e-10	1.34923e-05	0.291116	-2.29378e-10	8.72946e-07	-1.14868	-2.29378e-10
113539080	rs3934007	1.64118e-06	0.474622	1.60686	2.36196e-05	-0.5833	1.43438	2.80777e-06	-1.24387	1.26346
113539183	rs61905034	8.2545e-08	-0.908346	-2.29378e-10	1.34923e-05	0.291116	-2.29378e-10	8.72946e-07	-1.14868	-2.29378e-10
113539373	rs35391416	8.2545e-08	-0.908346	-2.29378e-10	1.34923e-05	0.291116	-2.29378e-10	8.72946e-07	-1.14868	-2.29378e-10
113539588	rs55786643	8.2545e-08	-0.908346	-2.29378e-10	1.34923e-05	0.291116	-2.29378e-10	8.72946e-07	-1.14868	-2.29378e-10
113539785	rs117610243	4.77836e-08	-1.45501	-2.29378e-10	2.04234e-06	-1.59691	-2.29378e-10	1.50746e-06	-0.602375	-2.29378e-10
113539866	rs77516584	1.0063e-06	1.59234	-2.29378e-10	2.37328e-05	0.855855	-2.29378e-10	1.59231e-05	1.75497	-2.29378e-10
113540096	rs61905037	8.16127e-08	-0.919705	-2.29378e-10	1.32742e-05	0.274819	-2.29378e-10	8.64187e-07	-1.15877	-2.29378e-10
113540190	rs12420806	7.82835e-09	-1.96447	-1.29947	3.77238e-07	-1.98351	-1.30237	1.29867e-07	-1.7554	-1.29864
113540263	rs34469764	7.8994e-08	-0.952318	-2.29378e-10	1.26656e-05	0.22789	-2.29378e-10	8.39556e-07	-1.18768	-2.29378e-10
113540329	rs34531299	8.16127e-08	-0.919705	-2.29378e-10	1.32742e-05	0.274819	-2.29378e-10	8.64187e-07	-1.15877	-2.29378e-10
113541021	rs1355202	8.06956e-08	-0.931006	-2.29378e-10	1.30604e-05	0.258581	-2.29378e-10	8.55566e-07	-1.16879	-2.29378e-10
113541147	rs1818394	3.18602e-08	-0.894897	-0.965436	2.69259e-06	-0.242508	-1.07799	1.10124e-06	0.107498	-1.02387
113541255	rs2363550	8.06956e-08	-0.931006	-2.29378e-10	1.30604e-05	0.258581	-2.29378e-10	8.55566e-07	-1.16879	-2.29378e-10
113541994	rs11605078	8.2545e-08	-0.908346	-2.29378e-10	1.34923e-05	0.291116	-2.29378e-10	8.72946e-07	-1.14868	-2.29378e-10
113542109	rs11605119	8.2545e-08	-0.908346	-2.29378e-10	1.34923e-05	0.291116	-2.29378e-10	8.72946e-07	-1.14868	-2.29378e-10
113542110	rs11605096	8.2545e-08	-0.908346	-2.29378e-10	1.34923e-05	0.291116	-2.29378e-10	8.72946e-07	-1.14868	-2.29378e-10
113542171	rs11600908	8.2545e-08	-0.908346	-2.29378e-10	1.34923e-05	0.291116	-2.29378e-10	8.72946e-07	-1.14868	-2.29378e-10
113542268	rs10160656	1.82152e-06	0.443391	1.74234	2.55336e-05	-0.641057	1.57005	3.10673e-06	-1.28252	1.40329
113542459	rs12802646	2.40653e-07	-2.04481	2.20648	1.54736e-05	-1.6905	2.11863	7.33362e-06	-1.3412	2.32087
113542553	rs73005985	8.06956e-08	-0.931006	-2.29378e-10	1.30604e-05	0.258581	-2.29378e-10	8.55566e-07	-1.16879	-2.29378e-10
113542672	rs61903061	7.97934e-08	-0.942249	-2.29378e-10	1.28508e-05	0.242401	-2.29378e-10	8.4708e-07	-1.17876	-2.29378e-10
113543533	rs11606211	7.81194e-08	-0.963451	-2.29378e-10	1.24638e-05	0.211822	-2.29378e-10	8.31321e-07	-1.19754	-2.29378e-10
113543747	rs4938032	2.47377e-07	-2.03087	2.2201	1.34352e-05	-1.751	2.03788	2.84907e-06	-1.83206	1.86625
113544113	rs4938033	2.13705e-07	-2.04296	2.08587	1.66609e-05	-1.49749	1.99956	6.30733e-06	-1.36938	2.1983
113544156	rs11606336	7.81194e-08	-0.963451	-2.29378e-10	1.24638e-05	0.211822	-2.29378e-10	8.31321e-07	-1.19754	-2.29378e-10
113544459	rs73005986	7.81194e-08	-0.963451	-2.29378e-10	1.24638e-05	0.211822	-2.29378e-10	8.31321e-07	-1.19754	-2.29378e-10
113545247	rs61903063	7.47646e-08	-1.00735	-2.29378e-10	1.28687e-05	0.243794	-2.29378e-10	8.30902e-07	-1.19805	-2.29378e-10
113545266	rs61903064	7.39581e-08	-1.01819	-2.29378e-10	1.26629e-05	0.227673	-2.29378e-10	8.22802e-07	-1.20784	-2.29378e-10
113545295	rs77046951	7.22855e-07	1.26152	-2.29378e-10	1.77083e-05	0.56303	-2.29378e-10	1.27911e-05	1.53594	-2.29378e-10
113545478	rs148509555	6.1026e-08	-2.29525e-10	-1.21039	3.11093e-06	-2.29525e-10	-1.17608	8.53082e-07	-2.29525e-10	-1.1717
113545486	rs61903065	7.47646e-08	-1.00735	-2.29378e-10	1.28687e-05	0.243794	-2.29378e-10	8.30902e-07	-1.19805	-2.29378e-10
113545881	rs73005988	7.39581e-08	-1.01819	-2.29378e-10	1.26629e-05	0.227673	-2.29378e-10	8.22802e-07	-1.20784	-2.29378e-10
113546032	rs73005989	7.47646e-08	-1.00735	-2.29378e-10	1.28687e-05	0.243794	-2.29378e-10	8.30902e-07	-1.19805	-2.29378e-10
113546056	rs118074267	3.41165e-08	-1.79191	-2.29378e-10	1.34687e-06	-2.01322	-2.29378e-10	4.09835e-07	-1.9048	-2.29378e-10
113547606	rs148834875	6.2311e-08	-2.29525e-10	-1.18955	3.01249e-06	-2.29525e-10	-1.20823	8.25912e-07	-2.29525e-10	-1.20407
113547978	rs17115802	6.58475e-08	-2.29525e-10	-1.13435	3.3066e-06	-2.29525e-10	-1.11508	9.93731e-07	-2.29525e-10	-1.01909
113548049	rs11607704	7.48419e-08	-1.00631	-2.29378e-10	1.17132e-05	0.149717	-2.29378e-10	8.0041e-07	-1.23543	-2.29378e-10
113548074	rs17115803	7.22855e-07	1.26152	-2.29378e-10	1.77083e-05	0.56303	-2.29378e-10	1.27911e-05	1.53594	-2.29378e-10
113548134	rs17611058	1.05036e-07	-0.667388	-2.29378e-10	2.68337e-06	-1.32393	-2.29378e-10	1.0619e-06	-0.952746	-2.29378e-10
113548241	rs79074838	4.40744e-08	-1.53581	-2.29378e-10	2.08021e-06	-1.57853	-2.29378e-10	1.44032e-06	-0.647936	-2.29378e-10
113548309	rs17611093	7.40344e-08	-1.01716	-2.29378e-10	1.15298e-05	0.133936	-2.29378e-10	7.92784e-07	-1.24501	-2.29378e-10
113548674	rs17611127	7.02608e-08	-1.06948	-2.29378e-10	1.06809e-05	0.0574561	-2.29378e-10	7.57085e-07	-1.29108	-2.29378e-10
113548731	rs17532674	2.85945e-07	-1.564	1.89811	8.02012e-06	-1.95581	1.72676	1.67688e-06	-2.04515	1.54928
113548746	rs112928517	3.04857e-08	-1.90443	-2.29378e-10	3.45527e-06	-1.0711	-2.29378e-10	5.01178e-07	-1.7036	-2.29378e-10
113548921	rs4938034	7.55243e-09	-2.00185	-1.29797	3.7246e-07	-1.99756	-1.30107	1.305e-07	-1.74885	-1.30033
113548935	rs56237946	8.96197e-08	0.165873	-0.991987	4.46956e-06	0.283489	-1.0972	3.91833e-06	1.40165	-1.04879
113550087	rs79689350	5.73219e-07	1.02958	-2.29378e-10	1.44185e-05	0.35751	-2.29378e-10	1.00463e-05	1.2944	-2.29378e-10
113550352	rs17532814	6.32455e-08	-0.11783	-1.05684	3.06075e-06	-0.0430818	-1.14926	2.31379e-06	0.933146	-1.10706
113550729	rs7933647	1.56037e-06	0.441833	1.58915	1.66013e-05	-0.925878	1.42435	2.82063e-06	-1.23023	1.25439
113550750	rs7933657	7.22177e-08	-0.0360679	-1.00594	3.38983e-06	0.0182984	-1.10852	2.88389e-06	1.10773	-1.06139
113551180	rs61903066	7.32399e-08	-1.02795	-2.29378e-10	1.135e-05	0.118214	-2.29378e-10	7.85275e-07	-1.25452	-2.29378e-10
113551209	rs61903067	7.32399e-08	-1.02795	-2.29378e-10	1.135e-05	0.118214	-2.29378e-10	7.85275e-07	-1.25452	-2.29378e-10
113551761	rs11214695	6.6019e-08	-2.29525e-10	-1.13175	3.31746e-06	-2.29525e-10	-1.1118	9.97991e-07	-2.29525e-10	-1.01481
113552234	rs7116612	8.25105e-09	-2.01799	-1.19336	3.91252e-07	-2.03871	-1.21069	1.17052e-07	-1.89591	-1.26202
113552318	rs7925033	1.98465e-07	-1.75584	1.72476	6.35103e-06	-2.01969	1.5573	1.44627e-06	-2.02682	1.38301
113552319	rs74834015	1.28426e-07	-0.885102	0.418765	3.03648e-06	-1.75005	0.549744	5.67046e-07	-1.95609	0.375978
113552421	rs61903068	7.25357e-08	-1.03761	-2.29378e-10	1.11911e-05	0.104114	-2.29378e-10	7.78617e-07	-1.26304	-2.29378e-10
113552457	rs11602210	7.10069e-08	-1.05891	-2.29378e-10	1.08477e-05	0.0729502	-2.29378e-10	7.64151e-07	-1.28179	-2.29378e-10
113552469	rs61903075	7.17651e-08	-1.04829	-2.29378e-10	1.10177e-05	0.0885028	-2.29378e-10	7.71328e-07	-1.27244	-2.29378e-10
113552612	rs1533053	1.76218e-07	-2.01936	1.8694	1.61393e-05	-1.31763	1.78788	6.27458e-06	-1.15701	1.98071
113552739	rs118117444	6.03447e-08	-2.29525e-10	-1.22162	2.96182e-06	-2.29525e-10	-1.2252	8.43224e-07	-2.29525e-10	-1.18332
113552741	rs75010065	3.36232e-08	-1.80647	-2.29378e-10	1.4901e-06	-1.91216	-2.29378e-10	3.74131e-07	-1.99595	-2.29378e-10
113553049	rs11604194	7.17651e-08	-1.04829	-2.29378e-10	1.10177e-05	0.0885028	-2.29378e-10	7.71328e-07	-1.27244	-2.29378e-10
113553233	rs61903076	7.17651e-08	-1.04829	-2.29378e-10	1.10177e-05	0.0885028	-2.29378e-10	7.71328e-07	-1.27244	-2.29378e-10
113553296	rs61903077	7.17651e-08	-1.04829	-2.29378e-10	1.10177e-05	0.0885028	-2.29378e-10	7.71328e-07	-1.27244	-2.29378e-10
113553617	rs17532884	6.85867e-08	-1.09359	-2.29378e-10	1.05409e-05	0.0442646	-2.29378e-10	7.10234e-07	-1.35496	-2.29378e-10
113553700	rs963802	9.7321e-07	0.117332	1.44158	1.16549e-05	-1.13185	1.27657	1.98474e-06	-1.43906	1.11175
113554134	rs7946187	9.7321e-07	0.117332	1.44158	1.16549e-05	-1.13185	1.27657	1.98474e-06	-1.43906	1.11175
113554302	rs78342857	7.82696e-07	1.34105	-2.29378e-10	1.75763e-05	0.555548	-2.29378e-10	1.25363e-05	1.51583	-2.29378e-10
113554517	rs11214696	2.11822e-07	-1.72406	1.75811	6.56338e-06	-2.0132	1.5837	1.48475e-06	-2.02674	1.40919
113555156	rs12801310	2.23571e-08	-1.87829	-0.336251	1.18009e-06	-1.79199	-0.353419	2.45669e-07	-2.02525	-0.391316
113555357	rs10891585	9.7321e-07	0.117332	1.44158	1.16549e-05	-1.13185	1.27657	1.98474e-06	-1.43906	1.11175
113555502	rs61903078	6.95994e-08	-1.07893	-2.29378e-10	1.05335e-05	0.0435614	-2.29378e-10	7.50818e-07	-1.29939	-2.29378e-10
113555925	rs11606035	7.02608e-08	-1.06948	-2.29378e-10	1.06809e-05	0.0574561	-2.29378e-10	7.57085e-07	-1.29108	-2.29378e-10
113556062	rs7925762	9.38787e-07	0.0942988	1.4286	1.13384e-05	-1.1468	1.26399	1.93702e-06	-1.45122	1.09957
113557206	rs45533243	7.02608e-08	-1.06948	-2.29378e-10	1.06809e-05	0.0574561	-2.29378e-10	7.57085e-07	-1.29108	-2.29378e-10
113557891	rs6589391	7.47876e-09	-2.01295	-1.29667	3.70142e-07	-2.00472	-1.30015	1.22301e-07	-1.81331	-1.30076
113558268	rs17115821	3.09103e-07	0.411984	-2.29378e-10	1.32928e-05	0.276216	-2.29378e-10	7.60478e-06	1.01598	-2.29378e-10
113558845	rs17115826	3.0352e-07	0.393757	-2.29378e-10	1.10457e-05	0.0910421	-2.29378e-10	6.23146e-06	0.816809	-2.29378e-10
113559405	rs11214700	8.59554e-07	0.0378273	1.3969	1.07339e-05	-1.18024	1.24265	1.7721e-06	-1.5069	1.06627
113559939	rs7106500	8.00807e-08	-0.938655	-2.29378e-10	9.28984e-06	-0.0820814	-2.29378e-10	6.6786e-07	-1.41648	-2.29378e-10
113560009	rs4938035	5.39536e-08	-0.318793	-1.01477	2.59789e-06	-0.243038	-1.11327	1.7159e-06	0.600138	-1.073
113561025	rs11214703	6.57167e-08	-2.29525e-10	-1.13634	3.30481e-06	-2.29525e-10	-1.11562	9.92285e-07	-2.29525e-10	-1.02055
113561054	rs7110736	1.75851e-07	-2.02491	1.87285	1.55698e-05	-1.35522	1.78955	5.86329e-06	-1.2242	1.98011
113561057	rs7110738	1.78025e-07	-2.02491	1.88514	1.57598e-05	-1.35522	1.80168	5.93701e-06	-1.2242	1.9926
113561247	rs11601435	3.74516e-08	-0.687954	-1.01069	1.78668e-06	-0.620693	-1.10995	1.08475e-06	0.137894	-1.06935
113561256	rs11607591	4.01274e-08	-0.644638	-0.984992	1.90736e-06	-0.576325	-1.08896	1.1726e-06	0.192739	-1.04632
113561421	rs7114195	1.68052e-07	-2.03109	1.83368	1.47817e-05	-1.3685	1.75089	5.39488e-06	-1.26763	1.94027
113561727	rs11607690	8.36309e-08	-0.895277	-2.29378e-10	9.84103e-06	-0.0244422	-2.29378e-10	6.90129e-07	-1.38368	-2.29378e-10
113562039	rs12421871	2.18598e-08	-1.83724	-0.399805	1.14127e-06	-1.77619	-0.402679	2.36994e-07	-2.0087	-0.44382
113562343	rs117928896	2.84853e-07	0.330283	-2.29378e-10	1.27679e-05	0.235931	-2.29378e-10	2.61616e-06	-0.0510951	-2.29378e-10
113562750	rs11214704	7.74711e-08	-1.83531	0.863526	3.35124e-06	-2.01398	0.912306	1.02319e-06	-1.63335	0.64347
113562896	rs11214705	2.42544e-07	-1.47062	1.64011	5.76866e-06	-2.04257	1.48401	1.37542e-06	-1.99744	1.3034
113563559	rs11214706	2.19553e-07	-1.68129	1.75119	6.42786e-06	-2.04122	1.59086	1.45973e-06	-2.03751	1.40296
113563574	rs11214708	2.59136e-07	-1.51522	1.75088	6.4114e-06	-2.04476	1.59183	1.50746e-06	-2.01008	1.4077
113563688	rs11604602	8.23646e-08	-1.95073	1.0402	1.37354e-05	-0.787344	1.09632	3.03486e-06	-0.723089	0.820453
113564012	rs11600570	7.59211e-08	-0.991996	-2.29378e-10	9.64054e-06	-0.0450257	-2.29378e-10	6.46398e-07	-1.44914	-2.29378e-10
113564080	rs45553435	2.04143e-08	-2.01143	-0.294023	1.02515e-06	-1.99157	-0.294596	2.56027e-07	-2.03809	-0.337189
113564400	rs11601037	2.64436e-08	-0.785028	-1.26165	1.32082e-06	-0.756995	-1.27576	4.64237e-07	-0.564366	-1.2158
113565238	rs61995944	2.84627e-08	-1.9731	-2.29378e-10	1.30708e-06	-2.0432	-2.29378e-10	4.14319e-07	-1.89392	-2.29378e-10
113565322	rs17115841	3.83374e-07	0.627322	-2.29378e-10	1.71877e-05	0.533194	-2.29378e-10	8.82983e-06	1.16533	-2.29378e-10
113566205	rs45515199	5.82452e-08	-1.25703	-2.29378e-10	2.39863e-06	-1.43611	-2.29378e-10	8.00304e-07	-1.23557	-2.29378e-10
113566207	rs4936279	1.08201e-08	-1.70734	-1.23294	5.83375e-07	-1.59821	-1.25171	1.73149e-07	-1.59054	-1.17587
113566327	rs45503699	6.95441e-08	-2.04239	0.962658	5.8162e-06	-1.5659	1.01554	3.1928e-06	-0.589077	0.737172
113566695	rs12577672	7.82189e-08	-2.29525e-10	-0.962179	3.73092e-06	-2.29525e-10	-0.994347	9.62214e-07	-2.29525e-10	-1.05132
113566748	rs77897406	4.25952e-08	-1.56995	-2.29378e-10	3.18257e-06	-1.15331	-2.29378e-10	5.12239e-07	-1.68177	-2.29378e-10
113567027	rs12421759	2.03374e-08	-1.8248	-0.48443	1.06583e-06	-1.76231	-0.484947	2.19926e-07	-2.004	-0.523265
113569040	rs1567391	1.63616e-07	-2.03488	1.81071	1.42431e-05	-1.38436	1.72963	5.22831e-06	-1.27279	1.91408
113569575	rs10891587	1.23148e-07	-1.60947	1.10117	3.76808e-05	0.157042	1.16111	1.00036e-05	0.411964	0.87818
113570208	rs73568808	7.09277e-08	-2.04367	0.983646	5.82713e-06	-1.58525	1.03677	3.14852e-06	-0.622959	0.75709
113570385	rs11601425	7.36114e-08	-1.02289	-2.29378e-10	9.2379e-06	-0.0876874	-2.29378e-10	6.31584e-07	-1.47233	-2.29378e-10
113570405	rs4936280	1.61395e-07	-2.02306	1.78522	1.48995e-05	-1.31414	1.70447	5.58364e-06	-1.18112	1.88816
113570470	rs45550331	4.32074e-08	-1.55568	-2.29378e-10	3.24527e-06	-1.1338	-2.29378e-10	5.18678e-07	-1.66927	-2.29378e-10
113570490	rs3802856	1.5909e-07	-2.02533	1.77311	1.45267e-05	-1.32754	1.69252	5.43559e-06	-1.19569	1.87585
113570617	rs3802855	8.10764e-08	-2.29525e-10	-0.926298	3.98473e-06	-2.29525e-10	-0.928533	9.9029e-07	-2.29525e-10	-1.02256
113570852	rs3802854	7.18713e-08	-2.04149	0.994676	5.10249e-06	-1.72921	1.04793	2.4548e-06	-0.882317	0.767561
113571835	rs1848702	1.15688e-07	-1.68228	1.11149	3.05421e-05	-0.0634541	1.17156	8.03454e-06	0.182934	0.888013
113572105	rs138012175	6.00438e-08	-2.29525e-10	-1.22662	3.00354e-06	-2.29525e-10	-1.21121	8.2579e-07	-2.29525e-10	-1.20422
113572483	rs7930871	1.69242e-08	-1.41725	-1.07569	7.51297e-07	-1.48326	-1.1137	3.87558e-07	-0.971132	-0.98956
113573461	rs111627504	7.16733e-08	-2.04355	0.993983	5.79634e-06	-1.60601	1.05223	3.07273e-06	-0.65526	0.765024
113573597	rs113332537	6.70716e-08	-1.11593	-2.29378e-10	2.71729e-06	-1.31137	-2.29378e-10	9.23268e-07	-1.09264	-2.29378e-10
113573837	rs2089653	7.01454e-08	-2.04407	0.97295	5.62163e-06	-1.61531	1.03093	2.96245e-06	-0.671855	0.745069
113573914	rs2089652	7.08872e-08	-2.04355	0.982954	5.73197e-06	-1.60601	1.04106	3.04074e-06	-0.65526	0.754559
113574270	rs61903082	5.99651e-08	-1.22793	-2.29378e-10	6.92536e-06	-0.375813	-2.29378e-10	5.43282e-07	-1.62293	-2.29378e-10
113574337	rs2885810	7.19999e-08	-1.04503	-2.29378e-10	2.89443e-06	-1.24821	-2.29378e-10	9.91967e-07	-1.02087	-2.29378e-10
113574363	rs2363549	3.77984e-08	-1.68942	-2.29378e-10	1.7955e-06	-1.72572	-2.29378e-10	5.16697e-07	-1.6731	-2.29378e-10
113574394	rs2063302	1.63829e-08	-1.43912	-1.08634	7.28159e-07	-1.50366	-1.12458	3.7035e-07	-1.00452	-1.00159
113574428	rs111466487	6.65446e-08	-1.12382	-2.29378e-10	2.69832e-06	-1.31837	-2.29378e-10	9.15923e-07	-1.10062	-2.29378e-10
113574703	rs4553400	6.94151e-08	-2.04355	0.961969	5.61145e-06	-1.60601	1.01981	2.98081e-06	-0.65526	0.734653
113574840	rs3902836	6.79841e-08	-2.04449	0.94207	5.39862e-06	-1.62452	0.99966	2.82988e-06	-0.688349	0.715781
113575603	rs7121672	1.82035e-08	-1.84053	-0.579543	9.52217e-07	-1.77994	-0.580029	1.9923e-07	-2.01007	-0.616025
113575743	rs79359295	7.94459e-08	-0.946613	-2.29378e-10	3.16099e-06	-1.16012	-2.29378e-10	1.09582e-06	-0.921301	-2.29378e-10
113575944	rs117036808	8.01824e-08	-2.29525e-10	-0.937386	3.94092e-06	-2.29525e-10	-0.939588	9.80871e-07	-2.29525e-10	-1.03212
113576365	rs147979174	6.91563e-08	-1.08532	-2.29378e-10	2.98479e-06	-1.21747	-2.29378e-10	5.33767e-07	-1.6406	-2.29378e-10
113576666	rs17533620	6.50532e-08	-1.14648	-2.29378e-10	2.84962e-06	-1.26382	-2.29378e-10	9.33734e-07	-1.08137	-2.29378e-10
113576932	rs7926267	8.60781e-08	-2.0347	1.16827	7.3737e-06	-1.39136	1.07828	2.72707e-06	-1.26526	1.25568
113577032	rs75648944	1.26249e-07	-2.29525e-10	-0.483436	6.08784e-06	-2.29525e-10	-0.504709	1.6038e-06	-2.29525e-10	-0.540429
113577200	rs74613479	2.70088e-08	-2.02553	-2.29378e-10	1.5422e-06	-1.87779	-2.29378e-10	3.59753e-07	-2.03514	-2.29378e-10
113577464	rs3898218	1.64885e-08	-1.9744	-0.544627	8.48282e-07	-1.93715	-0.538398	1.99939e-07	-2.04516	-0.577387
113577533	rs3907855	6.21504e-08	-2.03332	0.841182	4.07763e-06	-1.80021	0.894729	1.86723e-06	-1.01013	0.621788
113577900	rs4132911	1.62859e-08	-1.98676	-0.544627	8.35307e-07	-1.95256	-0.538398	2.00049e-07	-2.04461	-0.577387
113578020	rs1155104	1.63231e-08	-1.43529	-1.09382	7.25722e-07	-1.50022	-1.13137	3.72219e-07	-0.990648	-1.01043
113578393	rs45618134	5.78235e-08	-1.26429	-2.29378e-10	6.57343e-06	-0.427966	-2.29378e-10	5.29326e-07	-1.64895	-2.29378e-10
113578676	rs7933980	1.63192e-08	-1.97622	-0.55313	8.39176e-07	-1.9394	-0.546936	1.98284e-07	-2.04515	-0.585704
113578677	rs925267	3.75055e-08	-1.6972	-2.29378e-10	1.63558e-06	-1.81901	-2.29378e-10	5.87313e-07	-1.545	-2.29378e-10
113578944	rs7934498	1.63489e-08	-1.9744	-0.55313	8.41071e-07	-1.93715	-0.546936	1.98283e-07	-2.04516	-0.585704
113579387	rs45619937	7.31968e-08	-1.02854	-2.29378e-10	2.93737e-06	-1.23349	-2.29378e-10	1.00866e-06	-1.00418	-2.29378e-10
113579529	rs4938037	1.62845e-08	-1.9744	-0.55708	8.37742e-07	-1.93715	-0.550902	1.97519e-07	-2.04516	-0.589567
113579598	rs10891588	7.85981e-09	-1.97802	-1.28191	3.96583e-07	-1.9486	-1.28727	1.32483e-07	-1.73114	-1.30296
113579655	rs34561261	1.62315e-08	-1.9744	-0.560338	8.35005e-07	-1.93715	-0.554174	1.9689e-07	-2.04516	-0.592754
113579666	rs6589393	1.63231e-08	-1.43529	-1.09382	7.25722e-07	-1.50022	-1.13137	3.72219e-07	-0.990648	-1.01043
113579837	rs10891589	6.03505e-08	-2.29525e-10	-1.22152	3.01137e-06	-2.29525e-10	-1.20861	8.84088e-07	-2.29525e-10	-1.136
113579842	rs12804910	1.62315e-08	-1.9744	-0.560338	8.35005e-07	-1.93715	-0.554174	1.9689e-07	-2.04516	-0.592754
113579938	rs151185046	2.67102e-08	-2.03664	-2.29378e-10	1.30774e-06	-2.0427	-2.29378e-10	3.56399e-07	-2.04451	-2.29378e-10
113579968	rs34526618	1.62548e-08	-1.97622	-0.55708	8.35855e-07	-1.9394	-0.550902	1.9752e-07	-2.04515	-0.589567
113579973	rs35698252	1.62548e-08	-1.97622	-0.55708	8.35855e-07	-1.9394	-0.550902	1.9752e-07	-2.04515	-0.589567
113579990	rs7938346	1.64457e-08	-1.43529	-1.08634	7.30665e-07	-1.50022	-1.12458	3.75524e-07	-0.990648	-1.00159
113580389	rs12786543	1.62548e-08	-1.97622	-0.55708	8.35855e-07	-1.9394	-0.550902	1.9752e-07	-2.04515	-0.589567
113580579	rs117439605	3.68804e-08	-1.71401	-2.29378e-10	2.29823e-06	-1.47886	-2.29378e-10	4.0532e-07	-1.91588	-2.29378e-10
113581042	rs4938038	1.62256e-08	-1.97802	-0.55708	8.33992e-07	-1.94163	-0.550902	1.97526e-07	-2.04512	-0.589567
113581087	rs4938039	1.62548e-08	-1.97622	-0.55708	8.35855e-07	-1.9394	-0.550902	1.9752e-07	-2.04515	-0.589567
113581148	rs4938040	1.62548e-08	-1.97622	-0.55708	8.35855e-07	-1.9394	-0.550902	1.9752e-07	-2.04515	-0.589567
113581258	rs79879154	7.25946e-08	-1.0368	-2.29378e-10	2.91577e-06	-1.24087	-2.29378e-10	1.00026e-06	-1.01254	-2.29378e-10
113581661	rs58673363	1.62548e-08	-1.97622	-0.55708	8.35855e-07	-1.9394	-0.550902	1.9752e-07	-2.04515	-0.589567
113581784	rs57792402	1.62845e-08	-1.9744	-0.55708	8.37742e-07	-1.93715	-0.550902	1.97519e-07	-2.04516	-0.589567
113581816	rs12285469	6.01601e-08	-2.03569	0.811012	4.07181e-06	-1.7711	0.864183	1.85132e-06	-0.990111	0.593208
113581878	rs56000371	1.63973e-08	-1.9744	-0.550175	8.4357e-07	-1.93715	-0.543969	1.98857e-07	-2.04516	-0.582814
113582152	rs113484599	7.14125e-08	-1.05322	-2.29378e-10	2.87335e-06	-1.25552	-2.29378e-10	9.83778e-07	-1.02916	-2.29378e-10
113582404	rs75599428	1.63146e-08	-1.97255	-0.55708	8.39653e-07	-1.93487	-0.550902	1.97523e-07	-2.04514	-0.589567
113582504	rs3863293	1.88304e-08	-1.98545	-0.400766	9.77642e-07	-1.96336	-0.370251	5.01797e-07	-1.18115	-0.521217
113582531	rs3863294	8.00568e-08	-1.82015	0.881194	1.64943e-05	-0.448452	0.940463	4.35228e-06	-0.210808	0.668705
113582535	rs4938041	1.63146e-08	-1.97255	-0.55708	8.39653e-07	-1.93487	-0.550902	1.97523e-07	-2.04514	-0.589567
113582559	rs3851571	8.06524e-08	-2.03124	1.0997	7.07314e-06	-1.36567	1.01098	2.61556e-06	-1.23722	1.1859
113582590	rs4936281	1.65378e-08	-1.95896	-0.55708	8.53716e-07	-1.91826	-0.550902	1.9768e-07	-2.04434	-0.589567
113582634	rs4083004	1.88304e-08	-1.98545	-0.400766	9.77642e-07	-1.96336	-0.370251	5.01797e-07	-1.18115	-0.521217
113582970	rs12801945	2.66431e-08	-2.03916	-2.29378e-10	1.5397e-06	-1.87941	-2.29378e-10	3.58082e-07	-2.0398	-2.29378e-10
113583491	rs4259857	5.95757e-08	-2.0348	0.800355	3.94008e-06	-1.79319	0.853393	1.82242e-06	-0.995752	0.583116
113583690	rs4471465	1.86891e-08	-1.98545	-0.408296	9.70186e-07	-1.96336	-0.377907	4.98292e-07	-1.18115	-0.528225
113583858	rs139527063	1.21037e-07	-2.29525e-10	-0.525591	5.91061e-06	-2.29525e-10	-0.534254	1.57818e-06	-2.29525e-10	-0.556531
113583881	rs4938043	1.63146e-08	-1.97255	-0.55708	8.39653e-07	-1.93487	-0.550902	1.97523e-07	-2.04514	-0.589567
113584177	rs4938044	1.68244e-08	-1.76168	-0.737177	7.39806e-07	-1.88058	-0.731794	2.81213e-07	-1.51602	-0.765427
113584276	rs141328757	1.63324e-08	-1.9744	-0.55414	8.40218e-07	-1.93715	-0.54795	1.98088e-07	-2.04516	-0.586692
113584365	rs76336146	1.63324e-08	-1.9744	-0.55414	8.40218e-07	-1.93715	-0.54795	1.98088e-07	-2.04516	-0.586692
113584455	rs116573798	1.62845e-08	-1.9744	-0.55708	8.37742e-07	-1.93715	-0.550902	1.97519e-07	-2.04516	-0.589567
113584586	rs149499720	1.63324e-08	-1.9744	-0.55414	8.40218e-07	-1.93715	-0.54795	1.98088e-07	-2.04516	-0.586692
113584931	rs141174404	6.99603e-08	-1.07376	-2.29378e-10	2.74143e-06	-1.30252	-2.29378e-10	1.01589e-06	-0.997039	-2.29378e-10
113585059	rs12791580	1.63324e-08	-1.9744	-0.55414	8.40218e-07	-1.93715	-0.54795	1.98088e-07	-2.04516	-0.586692
113585150	rs117610380	1.19977e-07	-0.534389	-2.29378e-10	1.99373e-06	-1.621	-2.29378e-10	4.22916e-07	-1.87338	-2.29378e-10
113585197	rs12791789	1.60085e-08	-1.98498	-0.56359	8.21388e-07	-1.95032	-0.557439	1.96342e-07	-2.04477	-0.595933
113585256	rs12279366	1.83121e-08	-1.98545	-0.428676	9.50286e-07	-1.96336	-0.398632	4.88935e-07	-1.18115	-0.547182
113585281	rs12796831	1.63324e-08	-1.9744	-0.55414	8.40218e-07	-1.93715	-0.54795	1.98088e-07	-2.04516	-0.586692
113585316	rs149645066	3.88261e-08	-1.6626	-2.29378e-10	2.92419e-06	-1.23798	-2.29378e-10	4.08668e-07	-1.90765	-2.29378e-10
113585370	rs12273259	1.84364e-08	-1.98545	-0.421908	9.56849e-07	-1.96336	-0.391749	4.92022e-07	-1.18115	-0.540888
113585371	rs12292722	5.7907e-08	-2.03332	0.770463	3.79587e-06	-1.80021	0.823125	1.74627e-06	-1.01013	0.554815
113585626	rs12292878	5.7907e-08	-2.03332	0.770463	3.79587e-06	-1.80021	0.823125	1.74627e-06	-1.01013	0.554815
113585782	rs12292853	1.84041e-08	-1.98545	-0.423661	9.53843e-07	-1.96336	-0.394895	4.91618e-07	-1.18115	-0.54171
113585911	rs10502177	5.94038e-08	-1.23733	-2.29378e-10	6.83281e-06	-0.389266	-2.29378e-10	5.39626e-07	-1.62968	-2.29378e-10
113586361	rs10891590	7.66909e-08	-2.0347	1.0528	6.58369e-06	-1.39136	0.964954	2.4247e-06	-1.26526	1.13816
113586757	rs3914060	1.82464e-08	-1.98905	-0.428676	9.54408e-07	-1.95903	-0.398632	4.958e-07	-1.1672	-0.547182
113587249	rs35619137	1.61494e-08	-1.97622	-0.56359	8.30408e-07	-1.9394	-0.557439	1.96266e-07	-2.04515	-0.595933
113587276	rs10891591	7.76425e-08	-2.03303	1.06346	6.7385e-06	-1.37858	0.975415	2.4856e-06	-1.2513	1.14901
113587287	rs79540791	7.68416e-08	-0.979944	-2.29378e-10	3.06791e-06	-1.19001	-2.29378e-10	1.05949e-06	-0.955016	-2.29378e-10
113587718	rs57539594	1.61203e-08	-1.97802	-0.56359	8.28557e-07	-1.94163	-0.557439	1.96272e-07	-2.04512	-0.595933
113587738	rs17115875	5.35611e-08	-2.0348	0.693931	3.52522e-06	-1.79319	0.742133	1.64941e-06	-0.995752	0.483367
113587882	rs61345035	5.85855e-08	-2.0348	0.783595	3.86001e-06	-1.79319	0.832861	1.79549e-06	-0.995752	0.568226
113588082	rs11214711	5.35611e-08	-2.0348	0.693931	3.52522e-06	-1.79319	0.742133	1.64941e-06	-0.995752	0.483367
113588109	rs4938047	1.61203e-08	-1.97802	-0.56359	8.28557e-07	-1.94163	-0.557439	1.96272e-07	-2.04512	-0.595933
113588371	rs4936282	1.61728e-08	-1.97802	-0.560338	8.31267e-07	-1.94163	-0.554174	1.96897e-07	-2.04512	-0.592754
113588419	rs4938048	1.61728e-08	-1.97802	-0.560338	8.31267e-07	-1.94163	-0.554174	1.96897e-07	-2.04512	-0.592754
113588628	rs144977962	7.81612e-08	-0.962917	-2.29378e-10	3.11509e-06	-1.17474	-2.29378e-10	1.07789e-06	-0.937792	-2.29378e-10
113588652	rs11195658	5.79308e-08	-2.0348	0.772358	3.83449e-06	-1.79319	0.826227	1.77332e-06	-0.995752	0.555804
113588711	rs144301295	1.62256e-08	-1.97802	-0.55708	8.33992e-07	-1.94163	-0.550902	1.97526e-07	-2.04512	-0.589567
113589162	rs34973194	1.62256e-08	-1.97802	-0.55708	8.33992e-07	-1.94163	-0.550902	1.97526e-07	-2.04512	-0.589567
113589163	rs4245156	3.14664e-08	-0.652039	-1.22073	1.58365e-06	-0.581613	-1.26966	9.07843e-07	0.140526	-1.25001
113589182	rs35004447	1.65086e-08	-1.99919	-0.518612	8.62584e-07	-1.94655	-0.512277	2.05638e-07	-2.0425	-0.551935
113589402	rs59012614	1.05856e-07	-2.29525e-10	-0.65961	4.83305e-06	-2.29525e-10	-0.735525	1.28622e-06	-2.29525e-10	-0.761094
113589437	rs35465460	1.62593e-08	-1.97594	-0.55708	8.54382e-07	-1.91748	-0.550902	1.97527e-07	-2.04512	-0.589567
113590031	rs4938050	1.75305e-08	-1.9959	-0.461845	9.29063e-07	-1.95004	-0.434539	4.94749e-07	-1.13898	-0.577528
113590197	rs17612378	5.99651e-08	-1.22793	-2.29378e-10	6.92536e-06	-0.375813	-2.29378e-10	5.43282e-07	-1.62293	-2.29378e-10
113590575	rs7932415	1.77986e-08	-1.38526	-1.05731	7.87326e-07	-1.45288	-1.09723	4.14847e-07	-0.925176	-0.967471
113590678	rs79276094	3.96562e-08	-1.64144	-2.29378e-10	1.6947e-06	-1.7835	-2.29378e-10	4.08017e-07	-1.90925	-2.29378e-10
113591005	rs4938051	7.68191e-08	-2.03303	1.0528	6.66838e-06	-1.37858	0.964954	2.45877e-06	-1.2513	1.13816
113591044	rs76363885	5.92382e-08	-2.29525e-10	-1.24012	2.88422e-06	-2.29525e-10	-1.25175	7.69305e-07	-2.29525e-10	-1.27507
113591402	rs7114297	1.6911e-08	-2.01211	-0.481618	9.47536e-07	-1.91026	-0.454632	5.29154e-07	-1.05339	-0.595883
113591532	rs12577772	5.30941e-08	-2.03413	0.684503	3.54864e-06	-1.77703	0.732592	1.67436e-06	-0.971823	0.474451
113591832	rs10750027	9.11857e-08	-1.83139	1.0226	3.30769e-06	-2.04503	0.930274	1.3092e-06	-1.84114	1.09775
113592008	rs11607718	6.05351e-08	-1.21847	-2.29378e-10	7.01955e-06	-0.362303	-2.29378e-10	5.46993e-07	-1.61612	-2.29378e-10
113592072	rs12419057	1.6309e-08	-1.9798	-0.550175	8.37942e-07	-1.94384	-0.543969	1.98875e-07	-2.04507	-0.582814
113592223	rs12295777	5.45603e-08	-2.03618	0.713798	3.62251e-06	-1.78607	0.762238	1.70522e-06	-0.981272	0.502161
113592489	rs73551130	5.98727e-08	-2.03173	0.802264	3.89769e-06	-1.80714	0.856517	1.7727e-06	-1.02441	0.584113
113593817	rs12419794	1.65269e-08	-1.96879	-0.547915	8.51347e-07	-1.93024	-0.541699	1.99323e-07	-2.04503	-0.580603
113594007	rs6589395	7.52589e-08	-2.03124	1.03048	6.60872e-06	-1.36567	0.943061	2.43762e-06	-1.23722	1.11545
113594492	rs7127060	1.67252e-08	-1.99175	-0.513024	8.41282e-07	-1.97716	-0.506667	2.0711e-07	-2.04084	-0.546467
113594795	rs7127678	1.67505e-08	-1.98688	-0.516382	8.43059e-07	-1.97168	-0.510039	2.06173e-07	-2.04209	-0.549753
113594935	rs11214714	2.25193e-08	-1.12325	-1.08407	2.35127e-06	-0.352518	-1.10353	1.71223e-06	0.68185	-1.15685
113595689	rs17115895	2.35863e-08	-1.11181	-1.04922	2.46888e-06	-0.337036	-1.0702	1.79708e-06	0.701492	-1.12813
113595846	rs73551134	2.34376e-08	-1.12325	-1.0441	2.44289e-06	-0.352518	-1.0653	1.76962e-06	0.68185	-1.12389
113596347	rs17115901	2.25789e-08	-1.16859	-1.03608	2.19992e-06	-0.464967	-1.05762	1.63571e-06	0.596474	-1.1172
113596383	rs116998235	6.2552e-08	-2.29525e-10	-1.18569	3.26681e-06	-2.29525e-10	-1.12719	8.69583e-07	-2.29525e-10	-1.15254
113596928	rs149357499	6.7936e-08	-2.29525e-10	-1.10312	3.36006e-06	-2.29525e-10	-1.09904	9.27312e-07	-2.29525e-10	-1.08827
113596929	rs76262850	5.72526e-08	-1.27422	-2.29378e-10	2.25368e-06	-1.49844	-2.29378e-10	5.6317e-07	-1.58698	-2.29378e-10
113597613	rs7117393	1.63496e-08	-1.96098	-0.56651	8.43606e-07	-1.9207	-0.560371	1.95829e-07	-2.04453	-0.598789
113598270	rs78686569	1.56934e-07	-0.783439	0.517577	3.61843e-06	-1.66744	0.642474	6.48599e-07	-1.92632	0.480575
113598624	rs112696923	6.39923e-08	-1.16293	-2.29378e-10	2.53736e-06	-1.37988	-2.29378e-10	9.8622e-07	-1.02668	-2.29378e-10
113599224	rs1318296	1.98986e-08	-1.23064	-1.1004	1.99357e-06	-0.497127	-1.12395	1.48031e-06	0.548962	-1.16951
113600132	rs7126671	7.5735e-08	-2.01528	1.02083	7.309e-06	-1.24401	0.922118	2.74581e-06	-1.10829	1.10556
113600415	rs10789958	1.58137e-07	-2.04487	1.78665	1.14345e-05	-1.5672	1.69284	3.37153e-06	-1.64554	1.84811
113600759	rs73007952	3.50874e-08	-0.635619	-1.12823	1.71738e-06	-0.565808	-1.2044	9.43839e-07	0.10172	-1.17232
113600920	rs73007954	3.425e-08	-0.605509	-1.18249	1.70251e-06	-0.534966	-1.24394	9.35255e-07	0.138842	-1.21858
113601030	rs117261325	4.61784e-08	-1.08598	-0.403201	1.30161e-06	-1.73136	-0.316038	6.79856e-07	-1.14125	-0.257424
113601096	rs74531076	1.62108e-07	-0.772854	0.539426	3.72261e-06	-1.66163	0.665057	6.64945e-07	-1.92305	0.502201
113601370	rs41358051	1.6384e-07	-0.762225	0.539426	3.74444e-06	-1.65579	0.665057	6.67149e-07	-1.91975	0.502201
113601550	rs41410349	5.98542e-08	-1.22978	-2.29378e-10	2.39467e-06	-1.43776	-2.29378e-10	9.17777e-07	-1.0986	-2.29378e-10
113601850	rs7927569	1.62819e-08	-1.4454	-1.08623	7.23123e-07	-1.51037	-1.12481	3.56614e-07	-1.04297	-1.00093
113602103	rs79555404	1.54858e-07	-0.826389	0.547209	3.64492e-06	-1.69077	0.673101	6.59328e-07	-1.93924	0.509905
113602122	rs78777053	1.66892e-07	-0.751553	0.547209	3.79697e-06	-1.6499	0.673101	6.74565e-07	-1.91639	0.509905
113602139	rs80324640	1.62849e-07	-0.228866	-2.29378e-10	0.00010531	2.34591	-2.29378e-10	4.63314e-07	-1.78215	-2.29378e-10
113602555	rs2885987	1.70538e-07	-0.707346	0.524612	3.80171e-06	-1.6253	0.649745	6.69079e-07	-1.90219	0.487538
113602777	rs74959754	6.16336e-08	-1.20048	-2.29378e-10	2.45608e-06	-1.41244	-2.29378e-10	9.47187e-07	-1.06706	-2.29378e-10
113602809	rs11604887	6.45018e-08	-1.155	-2.29378e-10	8.30165e-06	-0.194549	-2.29378e-10	5.67058e-07	-1.5801	-2.29378e-10
113603042	rs10750028	7.69527e-08	-2.03331	1.05481	6.97007e-06	-1.32475	0.955375	2.57529e-06	-1.207	1.14016
113603779	rs11605483	6.51422e-08	-1.14512	-2.29378e-10	8.42066e-06	-0.180315	-2.29378e-10	5.71126e-07	-1.57295	-2.29378e-10
113604832	rs73007957	3.76593e-08	-0.548884	-1.14423	1.95689e-06	-0.425811	-1.21384	1.02339e-06	0.196303	-1.18598
113605197	rs77765931	1.68079e-07	-0.751553	0.554298	3.82489e-06	-1.6499	0.680426	6.79315e-07	-1.91639	0.516922
113605450	rs118091141	1.6236e-07	-0.793982	0.56211	3.76711e-06	-1.67319	0.688499	6.7565e-07	-1.92954	0.524655
113605895	rs79180070	6.16336e-08	-1.20048	-2.29378e-10	2.45608e-06	-1.41244	-2.29378e-10	9.47187e-07	-1.06706	-2.29378e-10
113606088	rs77841778	1.93266e-07	-0.589986	0.532365	4.16747e-06	-1.54145	0.657759	6.86437e-07	-1.88425	0.495211
113606623	rs7102791	3.6075e-08	-0.649847	-1.08624	1.7512e-06	-0.580385	-1.17031	9.61405e-07	0.0841522	-1.13631
113608450	rs2279996	1.95826e-07	-0.613688	0.569226	4.26951e-06	-1.55536	0.695851	7.06403e-07	-1.89207	0.531699
113608728	rs7933965	1.53067e-08	-1.95114	-0.642264	7.72969e-07	-1.93207	-0.636449	1.81758e-07	-2.04506	-0.672819
113608888	rs2279995	1.95166e-07	-0.624907	0.577068	4.27612e-06	-1.56191	0.703954	7.09311e-07	-1.89573	0.539462
113609854	rs4351850	7.59168e-08	-2.02454	1.03249	7.26411e-06	-1.26158	0.933523	2.63858e-06	-1.15999	1.11743
113610829	rs2364110	1.86476e-07	-0.670458	0.577068	4.16465e-06	-1.58833	0.703954	6.99083e-07	-1.91025	0.539462
113610935	rs2364111	4.77248e-08	-2.01894	0.562702	3.42212e-06	-1.7758	0.695054	6.42573e-07	-1.99135	0.536275
113611539	rs61905736	6.77373e-08	-1.10605	-2.29378e-10	8.90609e-06	-0.124267	-2.29378e-10	5.87585e-07	-1.54454	-2.29378e-10
113611669	rs139068633	6.49403e-08	-2.29525e-10	-1.14822	3.23396e-06	-2.29525e-10	-1.1373	8.90323e-07	-2.29525e-10	-1.12897
113611738	rs17541000	6.51422e-08	-1.14512	-2.29378e-10	8.42066e-06	-0.180315	-2.29378e-10	5.71126e-07	-1.57295	-2.29378e-10
113613194	rs55782301	4.44039e-08	-2.02104	0.492673	3.2118e-06	-1.7689	0.624724	6.08619e-07	-1.98824	0.478878
113613547	rs10502176	1.85969e-07	-0.613688	0.517577	4.04758e-06	-1.55536	0.642474	6.71196e-07	-1.89207	0.480575
113613574	rs17115915	2.00558e-08	-1.21259	-1.11059	1.94036e-06	-0.512873	-1.13526	1.40815e-06	0.506775	-1.1773
113613758	rs17115918	1.92268e-07	-0.624907	0.56211	4.21054e-06	-1.56191	0.688499	6.98886e-07	-1.89573	0.524655
113613869	rs17115920	2.0722e-08	-1.17991	-1.11059	2.13274e-06	-0.418339	-1.13526	1.5011e-06	0.570696	-1.1773
113615113	rs7930141	1.03217e-08	-1.68591	-1.30153	7.64279e-07	-1.28117	-1.29866	6.42837e-07	-0.163005	-1.29166
113615366	rs57063004	9.71496e-09	-1.95548	-1.09255	4.41896e-07	-2.01808	-1.10961	1.37692e-07	-1.8365	-1.15904
113615622	rs17541153	6.57927e-08	-1.13518	-2.29378e-10	8.54185e-06	-0.166025	-2.29378e-10	5.75256e-07	-1.56574	-2.29378e-10
113616880	rs2465651	8.44954e-08	-2.04026	1.15527	7.112e-06	-1.40296	1.05374	2.67445e-06	-1.27469	1.24563
113616988	rs10502175	2.16537e-07	-0.624907	0.680977	4.76023e-06	-1.56191	0.811204	7.89362e-07	-1.89573	0.646393
113617430	rs77466658	2.16537e-07	-0.624907	0.680977	4.76023e-06	-1.56191	0.811204	7.89362e-07	-1.89573	0.646393
113617882	rs17613359	5.28685e-08	-2.02104	0.667153	3.8388e-06	-1.7689	0.803054	7.17946e-07	-1.98824	0.644081
113617975	rs11214716	1.72017e-08	-1.37577	-1.10091	7.63022e-07	-1.44451	-1.13696	3.83089e-07	-0.953512	-1.01878
113618470	rs2459977	1.48169e-08	-1.92887	-0.697051	7.49578e-07	-1.90777	-0.691481	1.72614e-07	-2.0432	-0.726297
113618747	rs11214717	5.80962e-08	-2.29525e-10	-1.25959	2.88856e-06	-2.29525e-10	-1.25024	8.35414e-07	-2.29525e-10	-1.19263
113618773	rs76274106	2.19897e-07	-0.624907	0.696377	4.83651e-06	-1.56191	0.8271	8.01504e-07	-1.89573	0.661658
113618936	rs2271261	5.12659e-08	-2.02104	0.636372	3.71854e-06	-1.7689	0.771224	6.96309e-07	-1.98824	0.613481
113619263	rs56173047	5.12659e-08	-2.02104	0.636372	3.71854e-06	-1.7689	0.771224	6.96309e-07	-1.98824	0.613481
113619339	rs7105512	3.58927e-08	-0.575088	-1.16607	1.777e-06	-0.503812	-1.23226	9.84459e-07	0.176275	-1.20474
113620051	rs61905739	6.70568e-08	-1.11615	-2.29378e-10	8.7783e-06	-0.13872	-2.29378e-10	5.83273e-07	-1.5519	-2.29378e-10
113620210	rs73007975	5.1576e-08	-2.02304	0.644412	3.77588e-06	-1.76191	0.779538	7.04143e-07	-1.98505	0.621473
113620632	rs10891592	1.6527e-08	-1.3858	-1.13089	7.34859e-07	-1.45401	-1.16507	3.65078e-07	-0.966339	-1.05411
113620794	rs2511052	7.93331e-08	-2.03539	1.08736	6.92504e-06	-1.36312	0.987265	2.57101e-06	-1.24498	1.17648
113620882	rs55853695	5.08045e-08	-1.3937	-2.29378e-10	1.13508e-05	0.118287	-2.29378e-10	1.21597e-06	-0.817261	-2.29378e-10
113621087	rs12292532	2.07143e-08	-1.23029	-1.06058	1.9891e-06	-0.536921	-1.0864	1.42145e-06	0.475713	-1.13684
113621170	rs56361490	6.51422e-08	-1.14512	-2.29378e-10	8.42066e-06	-0.180315	-2.29378e-10	5.71126e-07	-1.57295	-2.29378e-10
113621171	rs112393775	2.07641e-07	-0.636084	0.650202	4.58144e-06	-1.56842	0.779431	7.62887e-07	-1.89934	0.615888
113621559	rs147303880	3.82339e-08	-1.67797	-2.29378e-10	1.51919e-06	-1.89283	-2.29378e-10	3.61196e-07	-2.03114	-2.29378e-10
113621620	rs2465649	1.48384e-08	-1.93582	-0.68865	7.73978e-07	-1.91533	-0.651881	1.79034e-07	-2.04401	-0.688972
113622349	rs112280294	2.03712e-07	-0.624907	0.619926	4.46942e-06	-1.56191	0.748166	7.43012e-07	-1.89573	0.585881
113622452	rs113897599	2.05003e-07	-0.624907	0.626244	4.4887e-06	-1.56191	0.75247	7.45936e-07	-1.89573	0.589808
113623054	rs73007983	6.70568e-08	-1.11615	-2.29378e-10	8.7783e-06	-0.13872	-2.29378e-10	5.83273e-07	-1.5519	-2.29378e-10
113623057	rs2513591	1.44469e-08	-1.95099	-0.700216	7.29372e-07	-1.93191	-0.694661	1.71763e-07	-2.04506	-0.729385
113623107	rs140421231	5.76314e-08	-2.29525e-10	-1.26762	2.84061e-06	-2.29525e-10	-1.26698	7.80606e-07	-2.29525e-10	-1.26049
113623442	rs112286934	2.76745e-08	-2.00118	-2.29378e-10	2.56187e-06	-1.37026	-2.29378e-10	4.24524e-07	-1.86959	-2.29378e-10
113624522	rs2513592	1.49494e-08	-1.9168	-0.700216	7.57045e-07	-1.89467	-0.694661	1.72396e-07	-2.04138	-0.729385
113625255	rs77900725	1.94097e-07	-0.636084	0.582753	4.27315e-06	-1.56842	0.709768	7.13556e-07	-1.89934	0.54904
113625449	rs79643524	1.89831e-07	-0.658308	0.582753	4.21842e-06	-1.58131	0.709768	7.08515e-07	-1.90643	0.54904
113625545	rs76605443	1.914e-07	-0.647217	0.579893	4.05614e-06	-1.57489	0.664117	6.92726e-07	-1.9029	0.522979
113625613	rs61905740	7.11562e-08	-1.05681	-2.29378e-10	9.55331e-06	-0.0541144	-2.29378e-10	6.09197e-07	-1.50842	-2.29378e-10
113625765	rs74484528	2.62618e-07	-0.589986	0.838998	5.67615e-06	-1.54145	0.966722	9.38405e-07	-1.88425	0.807879
113625805	rs75407982	2.56467e-07	-0.613688	0.838998	5.59777e-06	-1.55536	0.966722	9.31098e-07	-1.89207	0.807879
113626043	rs74839092	2.62618e-07	-0.589986	0.838998	5.67615e-06	-1.54145	0.966722	9.38405e-07	-1.88425	0.807879
113626124	rs61905741	7.11562e-08	-1.05681	-2.29378e-10	9.55331e-06	-0.0541144	-2.29378e-10	6.09197e-07	-1.50842	-2.29378e-10
113626227	rs116865164	1.59661e-07	-0.248635	-2.29378e-10	4.67118e-06	-0.769591	-2.29378e-10	8.48777e-07	-1.17676	-2.29378e-10
113626329	rs77513212	1.44447e-07	-0.348779	-2.29378e-10	1.04461e-05	0.0352232	-2.29378e-10	1.58961e-05	1.75327	-2.29378e-10
113626426	rs72645449	5.58781e-08	-2.29525e-10	-1.29852	2.74165e-06	-2.29525e-10	-1.30244	7.50201e-07	-2.29525e-10	-1.30022
113626679	rs79179520	2.44176e-07	-0.647217	0.823417	5.40216e-06	-1.57489	0.950682	9.06931e-07	-1.9029	0.792412
113626708	rs2457377	1.44985e-07	-1.43232	1.08726	3.48098e-06	-2.045	0.981315	1.15931e-06	-2.04506	1.18008
113627268	rs12226708	7.17771e-08	-2.29525e-10	-1.04812	3.54991e-06	-2.29525e-10	-1.04408	1.08235e-06	-2.29525e-10	-0.933668
113627485	rs79543583	2.69367e-08	-2.0282	-2.29378e-10	1.55488e-06	-1.8696	-2.29378e-10	3.59077e-07	-2.03702	-2.29378e-10
113627904	rs2457376	1.4957e-08	-1.92456	-0.691953	7.56963e-07	-1.90308	-0.68636	1.73577e-07	-2.04261	-0.721324
113627908	rs12575893	9.67038e-09	-1.95775	-1.09487	4.3496e-07	-2.02476	-1.11875	1.34815e-07	-1.85164	-1.16501
113627942	rs2457375	1.49929e-08	-1.92216	-0.691953	7.58935e-07	-1.90048	-0.68636	1.7364e-07	-2.04225	-0.721324
113628105	rs61905742	7.19016e-08	-1.04639	-2.29378e-10	9.69554e-06	-0.0393364	-2.29378e-10	6.13897e-07	-1.50073	-2.29378e-10
113628149	rs76069704	2.30244e-07	-0.658308	0.77576	5.10408e-06	-1.58131	0.900349	8.60794e-07	-1.90643	0.743724
113628990	rs17541654	5.56211e-08	-1.30313	-2.29378e-10	2.2483e-06	-1.50083	-2.29378e-10	8.47924e-07	-1.17777	-2.29378e-10
113630675	rs190731556	2.56123e-07	-2.29525e-10	0.223969	1.41129e-05	-2.29525e-10	0.33609	3.97763e-06	-2.29525e-10	0.367884
113630730	rs79237665	5.37087e-08	-1.33811	-2.29378e-10	2.09404e-06	-1.57191	-2.29378e-10	7.75458e-07	-1.2671	-2.29378e-10
113632291	rs906847	9.20123e-09	-1.82454	-1.27781	3.76472e-07	-2.02458	-1.26333	1.13899e-07	-1.93747	-1.24777
113632298	rs113238477	5.3378e-08	-1.34429	-2.29378e-10	2.08349e-06	-1.57696	-2.29378e-10	7.70448e-07	-1.27358	-2.29378e-10
113633129	rs78361470	5.30145e-08	-1.35112	-2.29378e-10	2.0719e-06	-1.58254	-2.29378e-10	7.64945e-07	-1.28075	-2.29378e-10
113633722	rs147337791	3.10574e-08	-1.88585	-2.29378e-10	1.4292e-06	-1.95389	-2.29378e-10	3.60667e-07	-2.0326	-2.29378e-10
113633794	rs150882087	3.15657e-08	-1.86962	-2.29378e-10	1.4724e-06	-1.92411	-2.29378e-10	7.64699e-07	-1.28108	-2.29378e-10
113634068	rs149589163	5.55729e-08	-1.30399	-2.29378e-10	2.15348e-06	-1.54392	-2.29378e-10	8.037e-07	-1.23133	-2.29378e-10
113634178	rs146047944	5.30145e-08	-1.35112	-2.29378e-10	2.0719e-06	-1.58254	-2.29378e-10	7.64945e-07	-1.28075	-2.29378e-10
113634218	rs140045520	7.90265e-08	-0.951907	-2.29378e-10	1.10748e-05	0.0936727	-2.29378e-10	6.58619e-07	-1.43041	-2.29378e-10
113634852	rs148660421	5.55729e-08	-1.30399	-2.29378e-10	2.15348e-06	-1.54392	-2.29378e-10	8.037e-07	-1.23133	-2.29378e-10
113634897	rs142149970	5.26554e-08	-1.35792	-2.29378e-10	2.06043e-06	-1.58809	-2.29378e-10	7.59507e-07	-1.28789	-2.29378e-10
113634932	rs151202070	6.36306e-07	-0.331361	1.46535	1.12538e-05	-1.53956	1.64927	1.96072e-06	-1.76691	1.42743
113635308	rs73009851	8.16119e-08	-0.919715	-2.29378e-10	1.15838e-05	0.138606	-2.29378e-10	6.74751e-07	-1.40621	-2.29378e-10
113635399	rs116935795	2.78123e-08	-1.99621	-2.29378e-10	1.34292e-06	-2.01616	-2.29378e-10	4.74166e-07	-1.759	-2.29378e-10
113636631	rs76758364	5.26554e-08	-1.35792	-2.29378e-10	2.06043e-06	-1.58809	-2.29378e-10	7.59507e-07	-1.28789	-2.29378e-10
113636810	rs149436749	3.35866e-08	-1.80756	-2.29378e-10	2.35736e-06	-1.45346	-2.29378e-10	1.85425e-06	-0.395323	-2.29378e-10
113636986	rs113188906	5.49195e-08	-1.31582	-2.29378e-10	2.18271e-06	-1.53044	-2.29378e-10	8.80315e-07	-1.14028	-2.29378e-10
113638177	rs17613838	1.78191e-07	-0.138834	-2.29378e-10	1.68925e-05	0.515866	-2.29378e-10	1.52283e-06	-0.592229	-2.29378e-10
113638374	rs2459969	9.0911e-09	-1.84421	-1.27018	3.77883e-07	-2.03027	-1.2539	1.16847e-07	-1.92294	-1.23675
113638753	rs17613893	5.06206e-08	-1.39733	-2.29378e-10	1.99548e-06	-1.62012	-2.29378e-10	7.28706e-07	-1.32929	-2.29378e-10
113638828	rs17541779	5.12946e-08	-1.38411	-2.29378e-10	2.017e-06	-1.60939	-2.29378e-10	7.38906e-07	-1.31539	-2.29378e-10
113638853	rs17541800	5.02895e-08	-1.40389	-2.29378e-10	1.98491e-06	-1.62543	-2.29378e-10	7.23696e-07	-1.33619	-2.29378e-10
113639039	rs17541841	5.26554e-08	-1.35792	-2.29378e-10	2.06043e-06	-1.58809	-2.29378e-10	7.59507e-07	-1.28789	-2.29378e-10
113639232	rs2459970	2.04703e-07	-1.52964	1.52951	5.48928e-06	-2.04208	1.43388	1.85869e-06	-2.04	1.64707
113639233	rs75247172	3.02624e-08	-1.91178	-2.29378e-10	1.89505e-06	-1.67176	-2.29378e-10	4.0114e-07	-1.92625	-2.29378e-10
113639324	rs2271795	7.77536e-08	-2.29525e-10	-0.968146	3.91947e-06	-2.29525e-10	-0.945046	1.01827e-06	-2.29525e-10	-0.994696
113639564	rs2271796	6.0587e-08	-2.29525e-10	-1.21761	3.01583e-06	-2.29525e-10	-1.20713	8.51163e-07	-2.29525e-10	-1.17395
113639842	rs61905747	1.75087e-07	-0.156408	-2.29378e-10	1.65518e-05	0.495491	-2.29378e-10	1.49966e-06	-0.607566	-2.29378e-10
113639938	rs76332124	4.99623e-08	-1.41042	-2.29378e-10	1.97446e-06	-1.63071	-2.29378e-10	7.18745e-07	-1.34305	-2.29378e-10
113639983	rs75234319	4.99623e-08	-1.41042	-2.29378e-10	1.97446e-06	-1.63071	-2.29378e-10	7.18745e-07	-1.34305	-2.29378e-10
113640250	rs77553233	4.99623e-08	-1.41042	-2.29378e-10	1.97446e-06	-1.63071	-2.29378e-10	7.18745e-07	-1.34305	-2.29378e-10
113640312	rs76530917	4.99623e-08	-1.41042	-2.29378e-10	1.97446e-06	-1.63071	-2.29378e-10	7.18745e-07	-1.34305	-2.29378e-10
113640411	rs79129505	4.99623e-08	-1.41042	-2.29378e-10	1.97446e-06	-1.63071	-2.29378e-10	7.18745e-07	-1.34305	-2.29378e-10
113640457	rs4938052	1.48649e-08	-1.99613	-0.626557	8.23365e-07	-1.93106	-0.574303	1.90496e-07	-2.04491	-0.626016
113640519	rs79445912	4.99623e-08	-1.41042	-2.29378e-10	1.97446e-06	-1.63071	-2.29378e-10	7.18745e-07	-1.34305	-2.29378e-10
113641524	rs112809754	5.09711e-08	-1.39043	-2.29378e-10	2.09585e-06	-1.57104	-2.29378e-10	7.74567e-07	-1.26825	-2.29378e-10
113641608	rs78445792	4.99623e-08	-1.41042	-2.29378e-10	1.97446e-06	-1.63071	-2.29378e-10	7.18745e-07	-1.34305	-2.29378e-10
113641664	rs77503003	5.02895e-08	-1.40389	-2.29378e-10	1.98491e-06	-1.62543	-2.29378e-10	7.23696e-07	-1.33619	-2.29378e-10
113641740	rs4430548	8.369e-09	-2.04515	-1.152	4.73105e-07	-1.86276	-1.19668	1.32855e-07	-1.91332	-1.11798
113641779	rs115881718	4.99623e-08	-1.41042	-2.29378e-10	1.97446e-06	-1.63071	-2.29378e-10	7.18745e-07	-1.34305	-2.29378e-10
113641780	rs116289960	4.99623e-08	-1.41042	-2.29378e-10	1.97446e-06	-1.63071	-2.29378e-10	7.18745e-07	-1.34305	-2.29378e-10
113641859	rs7124878	3.31614e-08	-0.519702	-1.3006	1.88857e-06	-0.372815	-1.30237	8.05653e-07	0.0736396	-1.30254
113641945	rs112982727	4.9671e-08	-1.41627	-2.29378e-10	1.96516e-06	-1.63543	-2.29378e-10	7.14339e-07	-1.3492	-2.29378e-10
113641987	rs151143814	4.9671e-08	-1.41627	-2.29378e-10	1.96516e-06	-1.63543	-2.29378e-10	7.14339e-07	-1.3492	-2.29378e-10
113642993	rs2459976	2.94306e-07	-1.38562	1.74855	6.79546e-06	-2.04366	1.64891	2.343e-06	-2.04466	1.88329
113643113	rs75480900	7.51691e-07	-0.293649	1.59428	1.3022e-05	-1.51898	1.77462	2.26722e-06	-1.7516	1.55735
113643278	rs74610167	4.9351e-08	-1.42273	-2.29378e-10	1.95494e-06	-1.64064	-2.29378e-10	7.09497e-07	-1.356	-2.29378e-10
113643430	rs145046476	3.26665e-07	0.467247	-2.29378e-10	3.64934e-06	-1.01646	-2.29378e-10	2.20392e-06	-0.222566	-2.29378e-10
113643730	rs142065894	5.80182e-08	-2.29525e-10	-1.26093	2.81749e-06	-2.29525e-10	-1.27516	7.74497e-07	-2.29525e-10	-1.26834
113644261	rs2136445	5.02895e-08	-1.40389	-2.29378e-10	1.98491e-06	-1.62543	-2.29378e-10	7.23696e-07	-1.33619	-2.29378e-10
113645217	rs1000559	4.55689e-08	-1.50246	-2.29378e-10	1.8342e-06	-1.70439	-2.29378e-10	6.52307e-07	-1.44004	-2.29378e-10
113645550	rs1467057	2.57934e-07	-1.49287	1.72388	6.62437e-06	-2.04491	1.62466	2.28392e-06	-2.045	1.85809
113645676	rs17541987	4.61263e-08	-1.49031	-2.29378e-10	1.85199e-06	-1.69474	-2.29378e-10	6.60734e-07	-1.42721	-2.29378e-10
113645877	rs6589396	1.91488e-08	-1.3052	-1.06425	8.86957e-07	-1.33241	-1.09855	4.14697e-07	-0.930123	-0.962886
113646168	rs79919789	4.73524e-08	-1.46407	-2.29378e-10	1.89485e-06	-1.67186	-2.29378e-10	6.85717e-07	-1.39009	-2.29378e-10
113647332	rs17614161	2.91635e-06	2.9962	-0.339805	5.7202e-06	-0.179019	-0.387979	1.4761e-05	2.01091	-0.331718
113648083	rs112365657	4.52968e-08	-1.50845	-2.29378e-10	1.82552e-06	-1.70914	-2.29378e-10	6.48194e-07	-1.44637	-2.29378e-10
113648166	rs111407393	4.55691e-08	-1.50246	-2.29378e-10	1.83421e-06	-1.70439	-2.29378e-10	6.52311e-07	-1.44004	-2.29378e-10
113648702	rs75980984	7.20722e-07	-0.196597	1.45516	1.20426e-05	-1.46061	1.63805	2.01605e-06	-1.73583	1.42417
113649278	rs77229295	5.27985e-08	-1.35521	-2.29378e-10	2.14445e-06	-1.54812	-2.29378e-10	8.02555e-07	-1.23276	-2.29378e-10
113649700	rs7105485	3.57774e-08	-0.452589	-1.29178	2.02387e-06	-0.303071	-1.30292	1.00997e-06	0.294532	-1.29741
113649851	rs34017209	1.60234e-08	-1.9256	-0.622039	8.75864e-07	-1.87855	-0.564993	1.89425e-07	-2.04297	-0.633593
113649855	rs61905750	1.09145e-07	-0.629009	-2.29378e-10	1.43172e-05	0.350459	-2.29378e-10	7.5465e-07	-1.2943	-2.29378e-10
113651400	rs7129831	1.26895e-08	-1.65222	-1.12869	6.0845e-07	-1.64693	-1.16092	2.53322e-07	-1.33494	-1.05096
113651797	rs2465648	1.83745e-07	-1.55046	1.44232	4.89297e-06	-2.0451	1.32189	1.65009e-06	-2.04292	1.53095
113652248	rs34205360	3.02136e-08	-1.9134	-2.29378e-10	1.9047e-06	-1.66668	-2.29378e-10	4.171e-07	-1.88723	-2.29378e-10
113652541	rs75832093	4.85256e-08	-1.4396	-2.29378e-10	1.93067e-06	-1.65313	-2.29378e-10	7.35588e-07	-1.31989	-2.29378e-10
113652920	rs73009872	3.97545e-08	-1.63897	-2.29378e-10	3.63825e-06	-1.0195	-2.29378e-10	2.61002e-06	-0.0534425	-2.29378e-10
113653025	rs61905751	1.11934e-07	-0.603782	-2.29378e-10	1.47943e-05	0.383237	-2.29378e-10	7.68664e-07	-1.2759	-2.29378e-10
113653030	rs11822222	1.25131e-08	-1.64437	-1.15055	6.00753e-07	-1.63902	-1.18156	2.49437e-07	-1.32439	-1.07696
113653252	rs2459975	2.79967e-08	-2.0282	0.0385987	2.00109e-06	-1.67512	0.057808	6.06748e-07	-1.4044	-0.108039
113653297	rs61905752	1.17655e-07	-0.553933	-2.29378e-10	1.57812e-05	0.447814	-2.29378e-10	7.97263e-07	-1.23937	-2.29378e-10
113653703	rs117189169	1.02793e-08	-1.80356	-1.18799	3.92871e-07	-2.04499	-1.20029	1.12902e-07	-1.95943	-1.23461
113654308	rs76222459	4.64801e-08	-1.48267	-2.29378e-10	1.86521e-06	-1.68763	-2.29378e-10	7.0167e-07	-1.36709	-2.29378e-10
113654495	rs75364462	3.06213e-08	-1.9	-2.29378e-10	1.36017e-06	-2.00339	-2.29378e-10	3.80649e-07	-1.97868	-2.29378e-10
113654712	rs2459974	1.13545e-08	-1.60074	-1.29133	1.21081e-06	-0.838468	-1.28125	4.22959e-07	-0.601871	-1.27141
113655221	rs75118262	4.53948e-08	-1.50629	-2.29378e-10	1.83049e-06	-1.70642	-2.29378e-10	6.83685e-07	-1.39306	-2.29378e-10
113655258	rs17614286	1.20585e-07	-0.529333	-2.29378e-10	1.62907e-05	0.479591	-2.29378e-10	8.11833e-07	-1.22126	-2.29378e-10
113655336	rs78827705	4.56684e-08	-1.50028	-2.29378e-10	1.83924e-06	-1.70165	-2.29378e-10	6.88218e-07	-1.38645	-2.29378e-10
113655696	rs17542254	1.81135e-07	-1.83679	1.71434	2.27009e-05	-1.09053	1.90193	3.47915e-06	-1.4677	1.70168
113656267	rs2513572	1.05352e-08	-1.70219	-1.26477	3.9936e-07	-1.98108	-1.24781	1.09672e-07	-1.99148	-1.23159
113656763	rs10891596	1.23558e-08	-1.67642	-1.13115	6.18691e-07	-1.62733	-1.16382	2.31323e-07	-1.42277	-1.05397
113656849	rs73009900	1.23614e-07	-0.504528	-2.29378e-10	1.68202e-05	0.511576	-2.29378e-10	8.26838e-07	-1.20295	-2.29378e-10
113657250	rs35524849	1.0262e-08	-1.75484	-1.2384	4.00799e-07	-2.01113	-1.21417	1.17419e-07	-1.95754	-1.19727
113657318	rs61905753	1.17192e-07	-0.557877	-2.29378e-10	1.74218e-05	0.546722	-2.29378e-10	7.9951e-07	-1.23656	-2.29378e-10
113657451	rs61905754	1.33688e-07	-0.426184	-2.29378e-10	1.86011e-05	0.61222	-2.29378e-10	8.76369e-07	-1.14477	-2.29378e-10
113657807	rs12797623	8.02521e-08	-2.29525e-10	-0.936517	3.93644e-06	-2.29525e-10	-0.940726	1.04521e-06	-2.29525e-10	-0.968583
113658449	rs17614338	1.26912e-07	-0.478194	-2.29378e-10	1.74e-05	0.545468	-2.29378e-10	8.43119e-07	-1.18345	-2.29378e-10
113658730	rs17115975	5.1167e-07	-0.408552	1.32454	9.67235e-06	-1.54261	1.50087	1.68214e-06	-1.79243	1.29969
113658841	rs17614391	4.67665e-08	-1.47652	-2.29378e-10	1.87437e-06	-1.68273	-2.29378e-10	7.06416e-07	-1.36035	-2.29378e-10
113659016	rs2513585	1.24347e-07	-1.69011	1.1915	3.83906e-06	-2.03344	1.06766	1.32791e-06	-2.01029	1.28109
113659950	rs111493170	4.70562e-08	-1.47035	-2.29378e-10	1.88364e-06	-1.6778	-2.29378e-10	7.11218e-07	-1.35358	-2.29378e-10
113659993	rs906846	9.91322e-08	-2.02534	1.30011	5.29272e-06	-1.9515	1.30683	1.70781e-06	-2.04513	1.56754
113660576	rs1713676	8.16058e-08	-2.04133	1.12154	4.18e-06	-2.00606	1.12537	1.41802e-06	-2.04333	1.37979
113660627	rs79130512	6.60281e-08	-1.13161	-2.29378e-10	2.39515e-06	-1.43756	-2.29378e-10	1.02739e-06	-0.985779	-2.29378e-10
113660837	rs74337724	3.59855e-07	-0.411554	0.975566	9.90989e-06	-1.15888	1.14141	1.33497e-06	-1.67366	0.949773
113661069	rs145984166	5.73776e-08	-2.29525e-10	-1.27204	2.79254e-06	-2.29525e-10	-1.28405	7.66785e-07	-2.29525e-10	-1.27835
113661076	rs139802881	5.93802e-08	-2.29525e-10	-1.23773	3.04974e-06	-2.29525e-10	-1.19595	8.39559e-07	-2.29525e-10	-1.18768
113661349	rs1713675	9.13688e-08	-1.97879	1.172	4.2914e-06	-2.04296	1.18857	1.51144e-06	-2.03145	1.43172
113661422	rs1713674	1.43381e-07	-0.356184	-2.29378e-10	2.61679e-05	0.95353	-2.29378e-10	8.75433e-07	-1.14584	-2.29378e-10
113661856	rs1713673	1.39768e-07	-0.381706	-2.29378e-10	1.97624e-05	0.672778	-2.29378e-10	8.98321e-07	-1.12003	-2.29378e-10
113662406	rs2513586	2.08527e-08	-0.987548	-1.29666	1.5595e-06	-0.58997	-1.27667	5.29352e-07	-0.358096	-1.29081
113662496	rs17796421	4.37351e-07	-0.0287856	0.787833	1.32352e-05	-0.680019	0.951895	1.2681e-06	-1.55548	0.7802
113662844	rs77316907	8.17229e-08	-0.918355	-2.29378e-10	2.71975e-06	-1.31046	-2.29378e-10	1.218e-06	-0.815589	-2.29378e-10
113663010	rs60016141	9.1547e-09	-1.87119	-1.23623	3.85889e-07	-2.01673	-1.24648	1.07096e-07	-1.97714	-1.26969
113663087	rs79275906	5.5221e-07	0.188143	0.804096	1.65876e-05	-0.471127	0.968783	1.39006e-06	-1.47989	0.796433
113663529	rs1621515	9.53536e-08	-1.55712	0.793023	3.51824e-06	-1.87033	0.817285	1.47996e-06	-1.665	1.04421
113663781	rs11214725	2.00326e-08	-1.02367	-1.30066	1.27701e-06	-0.780278	-1.2862	4.53099e-07	-0.507946	-1.2965
113664732	rs111665906	2.19099e-07	0.0678337	-2.29378e-10	1.11974e-05	0.104682	-2.29378e-10	2.47085e-05	2.19434	-2.29378e-10
113664795	rs79632263	1.96927e-07	-2.29525e-10	-0.0388554	1.11282e-05	-2.29525e-10	0.0984774	2.87168e-06	-2.29525e-10	0.0420939
113665012	rs11214727	6.95669e-08	-2.29525e-10	-1.0794	3.50083e-06	-2.29525e-10	-1.058	1.05307e-06	-2.29525e-10	-0.961097
113665723	rs2428022	2.03386e-08	-1.01649	-1.29268	1.44606e-06	-0.672984	-1.26918	5.05347e-07	-0.409781	-1.28553
113665878	rs1713672	8.4728e-08	-1.57338	0.691135	3.09492e-06	-1.89193	0.710688	1.30213e-06	-1.68611	0.937314
113665897	rs144405764	3.72435e-08	-1.70421	-2.29378e-10	3.24613e-06	-1.13354	-2.29378e-10	3.82433e-07	-1.974	-2.29378e-10
113666206	rs77693242	4.08991e-07	0.000492258	0.69151	1.2267e-05	-0.65591	0.851822	1.16866e-06	-1.541	0.684055
113666335	rs144789148	1.51371e-08	-1.31358	-1.29096	5.97811e-07	-1.54054	-1.28495	1.37814e-07	-1.70575	-1.2889
113666346	rs58115485	5.66899e-08	-2.29525e-10	-1.28409	2.77378e-06	-2.29525e-10	-1.29079	7.50504e-07	-2.29525e-10	-1.29981
113666441	rs80164990	6.87971e-08	-2.29525e-10	-1.09053	3.45713e-06	-2.29525e-10	-1.07056	1.03881e-06	-2.29525e-10	-0.974726
113666670	rs73552937	6.95669e-08	-2.29525e-10	-1.0794	3.50083e-06	-2.29525e-10	-1.058	1.05307e-06	-2.29525e-10	-0.961097
113666884	rs12421592	6.93321e-08	-2.29525e-10	-1.08278	3.48846e-06	-2.29525e-10	-1.06154	1.04867e-06	-2.29525e-10	-0.965279
113666950	rs17115996	4.18263e-07	0.0462784	0.668143	1.24336e-05	-0.618133	0.827531	1.16811e-06	-1.51814	0.660732
113667211	rs11214730	6.89674e-08	-2.29525e-10	-1.08806	3.47507e-06	-2.29525e-10	-1.06539	1.04348e-06	-2.29525e-10	-0.970244
113667873	rs2465650	2.077e-08	-0.987548	-1.30063	1.54479e-06	-0.58997	-1.28614	5.26367e-07	-0.358096	-1.29646
113668240	rs141134527	1.27973e-07	-2.29525e-10	-0.469869	5.80047e-06	-2.29525e-10	-0.553064	1.52809e-06	-2.29525e-10	-0.588785
113668314	rs45480291	3.99544e-07	0.000492258	0.668143	1.19726e-05	-0.65591	0.827531	1.14172e-06	-1.541	0.660732
113668857	rs12416854	6.96154e-08	-2.29525e-10	-1.0787	3.50611e-06	-2.29525e-10	-1.05649	1.05583e-06	-2.29525e-10	-0.958473
113668946	rs140282271	1.57307e-08	-1.27528	-1.2908	6.17305e-07	-1.50865	-1.28475	1.41504e-07	-1.6795	-1.28873
113669205	rs1633550	1.54666e-07	-0.280423	-2.29378e-10	2.24005e-05	0.798081	-2.29378e-10	9.77782e-07	-1.03527	-2.29378e-10
113669359	rs80338137	2.84461e-08	-1.97368	-2.29378e-10	1.3623e-06	-2.00183	-2.29378e-10	3.68632e-07	-2.01076	-2.29378e-10
113669488	rs117125699	5.60714e-08	-2.29525e-10	-1.29506	2.74638e-06	-2.29525e-10	-1.30072	7.52224e-07	-2.29525e-10	-1.29752
113669644	rs2285392	3.9719e-07	-0.0287856	0.69151	1.19748e-05	-0.680019	0.851822	1.15186e-06	-1.55548	0.684055
113669979	rs74516960	2.43493e-07	-2.29525e-10	0.173398	1.31501e-05	-2.29525e-10	0.26543	3.28474e-06	-2.29525e-10	0.176487
113670459	rs138929757	4.1022e-08	-1.60758	-2.29378e-10	1.75505e-06	-1.74851	-2.29378e-10	1.04034e-06	-0.973257	-2.29378e-10
113670751	rs1633549	1.48524e-07	-0.320942	-2.29378e-10	2.12762e-05	0.746588	-2.29378e-10	9.48321e-07	-1.06586	-2.29378e-10
113670969	rs147499211	5.0105e-07	0.203505	0.69151	1.49483e-05	-0.458226	0.851822	1.25196e-06	-1.47215	0.684055
113670991	rs10750030	1.98436e-08	-1.03291	-1.3009	1.32319e-06	-0.744143	-1.28682	4.68319e-07	-0.474522	-1.29688
113671018	rs145447997	9.58044e-08	-0.759381	-2.29378e-10	3.09541e-06	-1.18108	-2.29378e-10	1.4377e-06	-0.649758	-2.29378e-10
113671023	rs76211911	3.93728e-07	-0.0141723	0.668143	1.18289e-05	-0.66799	0.827531	1.13345e-06	-1.54827	0.660732
113671159	rs7951021	8.59472e-08	-1.59524	0.727286	3.18987e-06	-1.90428	0.753257	1.33172e-06	-1.70516	0.978825
113671506	rs1633548	1.52512e-07	-0.29445	-2.29378e-10	2.20051e-05	0.78027	-2.29378e-10	9.67468e-07	-1.04587	-2.29378e-10
113673206	rs1633547	5.19691e-08	-2.01757	0.646526	3.19976e-06	-1.95904	0.811115	7.02356e-07	-2.01656	0.650438
113673227	rs9630198	6.98533e-08	-2.29525e-10	-1.07529	3.51867e-06	-2.29525e-10	-1.05292	1.0603e-06	-2.29525e-10	-0.954249
113673521	rs2428020	2.18767e-08	-0.935633	-1.30063	1.64161e-06	-0.529181	-1.28614	5.61945e-07	-0.292691	-1.29646
113674693	rs7116233	4.47762e-07	0.185233	0.59734	1.41949e-05	-0.412018	0.753896	1.1701e-06	-1.44578	0.590063
113674838	rs1713671	9.15393e-08	-1.54591	0.740992	3.36072e-06	-1.86845	0.769605	1.39704e-06	-1.67194	0.993486
113674871	rs11214731	7.11629e-08	-2.29525e-10	-1.05672	3.59127e-06	-2.29525e-10	-1.0325	1.08467e-06	-2.29525e-10	-0.931523
113675542	rs45595543	3.87426e-07	0.0166825	0.621153	1.15549e-05	-0.642562	0.778667	1.09821e-06	-1.53295	0.61383
113675852	rs45477300	3.07799e-08	-1.89483	-2.29378e-10	1.94892e-06	-1.64373	-2.29378e-10	4.07626e-07	-1.91021	-2.29378e-10
113675960	rs1034582	8.84202e-08	-1.61055	0.770956	3.34517e-06	-1.90203	0.798542	1.3741e-06	-1.71423	1.01922
113676571	rs1016956	1.58868e-07	-0.253615	-2.29378e-10	2.31752e-05	0.832082	-2.29378e-10	9.97838e-07	-1.01497	-2.29378e-10
113676681	rs1016955	8.53077e-08	-1.60463	0.729203	3.18747e-06	-1.90951	0.757733	1.32377e-06	-1.71331	0.980989
113676942	rs1713670	8.53077e-08	-1.60463	0.729203	3.18747e-06	-1.90951	0.757733	1.32377e-06	-1.71331	0.980989
113677787	rs117568780	2.82149e-08	-1.98184	-2.29378e-10	1.35375e-06	-2.00813	-2.29378e-10	3.70881e-07	-2.00468	-2.29378e-10
113678423	rs2428019	5.38728e-08	-2.02193	0.686869	3.36461e-06	-1.95081	0.853117	7.34836e-07	-2.01173	0.690821
113678765	rs45570432	2.85372e-08	-1.97048	-2.29378e-10	1.36295e-06	-2.00135	-2.29378e-10	4.07004e-07	-1.91173	-2.29378e-10
113679119	rs2465647	2.11635e-08	-0.968314	-1.3011	1.42278e-06	-0.671039	-1.28735	5.07268e-07	-0.394299	-1.29722
113679310	rs2519201	1.61139e-07	-0.239422	-2.29378e-10	2.35957e-05	0.850061	-2.29378e-10	1.00864e-06	-1.0042	-2.29378e-10
113680512	rs11606284	2.1468e-08	-0.954786	-1.30034	1.35251e-06	-0.723283	-1.28576	5.1653e-07	-0.377515	-1.29591
113680519	rs140756063	3.3313e-08	-1.81574	-2.29378e-10	1.90676e-06	-1.6656	-2.29378e-10	6.40017e-07	-1.45906	-2.29378e-10
113680962	rs2513575	1.96941e-08	-1.04249	-1.29889	1.38477e-06	-0.703041	-1.28243	4.85051e-07	-0.442609	-1.29369
113681305	rs2513574	1.49502e-07	-0.314382	-2.29378e-10	2.35388e-05	0.847647	-2.29378e-10	9.96692e-07	-1.01612	-2.29378e-10
113681644	rs138520718	5.84416e-08	-2.29525e-10	-1.25366	2.94562e-06	-2.29525e-10	-1.23068	7.9942e-07	-2.29525e-10	-1.23667
113681981	rs79186081	3.99415e-07	0.0314548	0.636856	1.18892e-05	-0.630373	0.795	1.12382e-06	-1.52557	0.629504
113682372	rs6589397	8.29193e-08	-1.63853	0.734704	3.13564e-06	-1.92769	0.759521	1.28798e-06	-1.74048	0.980752
113682406	rs77641750	5.09317e-07	0.267026	0.644356	1.50144e-05	-0.404793	0.802798	1.23359e-06	-1.43987	0.636989
113682452	rs12286592	7.10002e-08	-2.29525e-10	-1.05901	3.57282e-06	-2.29525e-10	-1.03765	1.08002e-06	-2.29525e-10	-0.935821
113683860	rs2715791	1.49323e-07	-0.315578	-2.29378e-10	2.15016e-05	0.757126	-2.29378e-10	9.43887e-07	-1.07055	-2.29378e-10
113684035	rs75249816	3.99415e-07	0.0314548	0.636856	1.18892e-05	-0.630373	0.795	1.12382e-06	-1.52557	0.629504
113684215	rs2023642	6.53316e-08	-2.01127	0.869053	5.95682e-06	-1.57709	1.05062	1.53891e-06	-1.7681	1.18638
113684516	rs59459108	1.03532e-07	-2.29525e-10	-0.681805	4.91803e-06	-2.29525e-10	-0.718094	1.27744e-06	-2.29525e-10	-0.767947
113684747	rs3758989	7.11073e-08	-2.29525e-10	-1.0575	3.58483e-06	-2.29525e-10	-1.03429	1.08381e-06	-2.29525e-10	-0.932315
113684809	rs2519200	6.86808e-08	-2.00617	0.913954	6.34876e-06	-1.55865	1.09591	1.64111e-06	-1.75387	1.23645
113685294	rs4365086	7.03369e-08	-2.29525e-10	-1.06839	3.54419e-06	-2.29525e-10	-1.04569	1.06938e-06	-2.29525e-10	-0.945726
113686705	rs74507276	5.64701e-07	0.298323	0.716284	1.66125e-05	-0.378415	0.877569	1.34687e-06	-1.4238	0.708783
113686828	rs17723728	5.01616e-07	0.0261633	0.869982	1.52213e-05	-0.632427	1.04412	1.41092e-06	-1.5291	0.860542
113687167	rs138290341	2.67138e-08	-2.03651	-2.29378e-10	1.34684e-06	-2.01324	-2.29378e-10	3.62617e-07	-2.02721	-2.29378e-10
113687638	rs12421567	7.08691e-08	-2.29525e-10	-1.06086	3.56588e-06	-2.29525e-10	-1.03959	1.0798e-06	-2.29525e-10	-0.936026
113689109	rs2005667	1.57719e-07	-0.260875	-2.29378e-10	2.30495e-05	0.82664	-2.29378e-10	9.83557e-07	-1.02938	-2.29378e-10
113689211	rs756701	1.53339e-07	-0.289037	-2.29378e-10	2.22398e-05	0.790882	-2.29378e-10	9.62905e-07	-1.0506	-2.29378e-10
113689248	rs4320980	1.90907e-08	-1.07019	-1.3023	1.26388e-06	-0.78645	-1.29037	4.45898e-07	-0.521042	-1.29943
113689817	rs74643106	8.66417e-08	-0.859909	-2.29378e-10	3.16702e-06	-1.15821	-2.29378e-10	1.28224e-06	-0.764192	-2.29378e-10
113689991	rs9667440	4.44586e-07	0.107591	0.667863	1.31028e-05	-0.567411	0.829234	1.19896e-06	-1.48714	0.655796
113690693	rs2513565	1.55509e-07	-0.274985	-2.29378e-10	2.26404e-05	0.808732	-2.29378e-10	9.73149e-07	-1.04002	-2.29378e-10
113691506	rs111501077	1.8574e-07	-0.0973426	-2.29378e-10	9.47868e-06	-0.0619572	-2.29378e-10	1.95266e-05	1.95898	-2.29378e-10
113691626	rs45545336	4.14072e-08	-1.59824	-2.29378e-10	3.43976e-06	-1.0756	-2.29378e-10	4.96479e-07	-1.71302	-2.29378e-10
113691836	rs7113526	6.89392e-08	-2.29525e-10	-1.08847	3.46426e-06	-2.29525e-10	-1.0685	1.04353e-06	-2.29525e-10	-0.970191
113691977	rs2513566	1.91258e-08	-1.07504	-1.29561	1.41112e-06	-0.692929	-1.27369	4.74353e-07	-0.4691	-1.28951
113692660	rs2513567	1.6557e-07	-0.212297	-2.29378e-10	2.44195e-05	0.88438	-2.29378e-10	1.02966e-06	-0.983578	-2.29378e-10
113694606	rs111705261	3.20652e-08	-1.85392	-2.29378e-10	4.37926e-06	-0.834123	-2.29378e-10	5.40729e-07	-1.62764	-2.29378e-10
113695035	rs150544590	2.6975e-08	-2.02678	-2.29378e-10	1.41939e-06	-1.96078	-2.29378e-10	3.57011e-07	-2.04279	-2.29378e-10
113695097	rs2428018	1.98602e-08	-1.03323	-1.29974	1.34574e-06	-0.72636	-1.28769	4.03858e-07	-0.622439	-1.29705
113695340	rs79493319	4.63108e-07	0.0606872	0.755584	1.37781e-05	-0.608356	0.920437	1.32348e-06	-1.47579	0.743251
113695469	rs61907861	2.39365e-07	-0.709591	0.86589	1.03887e-05	-0.885081	0.914796	2.57139e-06	-1.19535	1.12699
113695794	rs10891598	2.39365e-07	-0.709591	0.86589	1.03887e-05	-0.885081	0.914796	2.57139e-06	-1.19535	1.12699
113696064	rs12222411	9.75896e-09	-1.91728	-1.12623	5.61179e-07	-1.74381	-1.1449	1.15438e-07	-2.02973	-1.14209
113696653	rs7111825	1.27762e-08	-1.66332	-1.11078	7.05475e-07	-1.5277	-1.13218	2.59074e-07	-1.33853	-1.02492
113696988	rs10891599	2.39365e-07	-0.709591	0.86589	1.03887e-05	-0.885081	0.914796	2.57139e-06	-1.19535	1.12699
113697436	rs4938053	2.36745e-07	-0.709591	0.854886	1.02737e-05	-0.885081	0.903668	2.54161e-06	-1.19535	1.11534
113697439	rs138096456	4.92302e-07	0.105605	0.771798	1.45425e-05	-0.571212	0.937286	1.37699e-06	-1.45232	0.759417
113698002	rs17802314	5.5321e-07	0.246164	0.747884	1.64527e-05	-0.422945	0.912434	1.39632e-06	-1.41453	0.735574
113698424	rs9645658	2.65025e-08	-2.04445	-2.29378e-10	1.34822e-06	-2.01222	-2.29378e-10	3.57467e-07	-2.04152	-2.29378e-10
113698947	rs12416876	7.42178e-08	-2.29525e-10	-1.01469	3.73346e-06	-2.29525e-10	-0.993668	1.13101e-06	-2.29525e-10	-0.889688
113702190	rs17116057	7.08974e-08	-2.29525e-10	-1.06046	3.56271e-06	-2.29525e-10	-1.04048	1.07144e-06	-2.29525e-10	-0.943797
113702975	rs45447199	4.84384e-07	0.105605	0.755584	1.42995e-05	-0.571212	0.920437	1.35491e-06	-1.45232	0.743251
113703086	rs2428017	3.04519e-08	-1.90554	-2.29378e-10	1.5613e-06	-1.86548	-2.29378e-10	4.23665e-07	-1.87161	-2.29378e-10
113703269	rs73011659	3.09908e-08	-1.888	-2.29378e-10	1.74512e-06	-1.75418	-2.29378e-10	4.42604e-07	-1.82788	-2.29378e-10
113703660	rs2428016	4.05219e-08	-1.61985	-2.29378e-10	1.96367e-06	-1.63619	-2.29378e-10	4.91398e-07	-1.7233	-2.29378e-10
113704886	rs74535269	5.6792e-08	-2.29525e-10	-1.2823	2.79643e-06	-2.29525e-10	-1.28266	7.65822e-07	-2.29525e-10	-1.27961
113705340	rs2513580	4.07488e-08	-1.61426	-2.29378e-10	1.97445e-06	-1.63071	-2.29378e-10	4.93792e-07	-1.71844	-2.29378e-10
113705774	rs11214736	7.06483e-08	-2.29525e-10	-1.06398	3.54968e-06	-2.29525e-10	-1.04414	1.06686e-06	-2.29525e-10	-0.948083
113705787	rs2428015	2.04347e-08	-1.00413	-1.30033	1.43132e-06	-0.663452	-1.28895	4.64961e-07	-0.480763	-1.29784
113706122	rs10789965	2.22832e-07	-0.734895	0.819624	9.99843e-06	-0.876582	0.868008	2.41424e-06	-1.20942	1.07801
113706299	rs2513579	1.29075e-08	-1.64999	-1.11389	7.35879e-07	-1.48257	-1.13512	2.65318e-07	-1.31096	-1.02866
113707021	rs2513578	4.1263e-08	-1.60172	-2.29378e-10	1.99889e-06	-1.61841	-2.29378e-10	4.99219e-07	-1.70751	-2.29378e-10
113707199	rs6589398	2.23881e-07	-0.799794	0.889217	9.78005e-06	-0.969042	0.938383	2.45346e-06	-1.26698	1.15168
113707744	rs79893157	7.08159e-07	0.460662	0.780316	2.03632e-05	-0.243408	0.946137	1.61943e-06	-1.29864	0.767908
113708131	rs2428014	4.1263e-08	-1.60172	-2.29378e-10	1.99889e-06	-1.61841	-2.29378e-10	4.99219e-07	-1.70751	-2.29378e-10
113708725	rs76436881	1.19169e-07	-0.541144	-2.29378e-10	3.70752e-06	-1.00064	-2.29378e-10	1.80406e-06	-0.422765	-2.29378e-10
113708749	rs12418634	7.22951e-08	-2.29525e-10	-1.04093	3.62658e-06	-2.29525e-10	-1.02271	1.09581e-06	-2.29525e-10	-0.92131
113708985	rs7110680	2.43218e-07	-0.699414	0.871681	1.08453e-05	-0.843061	0.915787	2.61278e-06	-1.18104	1.12865
113710905	rs7104752	4.42117e-07	-0.980786	1.75067	1.742e-05	-1.14653	1.69315	2.39896e-06	-1.99598	1.85822
113711713	rs2428012	1.79087e-08	-1.13608	-1.30033	1.29257e-06	-0.76542	-1.28895	4.11942e-07	-0.601834	-1.29784
113711810	rs3802852	4.73681e-07	0.246223	0.592623	1.35918e-05	-0.454421	0.752888	1.23927e-06	-1.37744	0.579153
113712278	rs2513577	9.35818e-08	-1.44504	0.662191	4.26276e-06	-1.69051	0.829424	7.463e-07	-1.96691	0.661484
113712526	rs7112957	1.86011e-08	-1.09867	-1.29979	1.22701e-06	-0.818612	-1.28781	3.96704e-07	-0.640238	-1.29713
113713137	rs188150253	3.24118e-08	-1.84317	-2.29378e-10	1.476e-06	-1.92166	-2.29378e-10	3.8344e-07	-1.97138	-2.29378e-10
113713167	rs2513576	4.10041e-08	-1.60802	-2.29378e-10	1.98659e-06	-1.62458	-2.29378e-10	4.96487e-07	-1.713	-2.29378e-10
113713390	rs4936283	1.09577e-07	-1.72102	1.09595	5.8579e-06	-1.69058	1.14737	1.55566e-06	-1.94108	1.37017
113714324	rs115507604	8.34584e-09	-1.95486	-1.24506	3.86712e-07	-2.01109	-1.24999	1.24719e-07	-1.83718	-1.25731
113715083	rs11214737	7.32368e-08	-2.29525e-10	-1.02799	3.66282e-06	-2.29525e-10	-1.01277	1.10811e-06	-2.29525e-10	-0.910145
113715120	rs11560843	6.2584e-08	-2.29525e-10	-1.18518	3.08226e-06	-2.29525e-10	-1.18534	8.33675e-07	-2.29525e-10	-1.19471
113715162	rs7122325	2.41169e-07	-0.661546	0.825353	1.07267e-05	-0.807257	0.868989	2.56461e-06	-1.15064	1.07965
113715523	rs2428011	4.10041e-08	-1.60802	-2.29378e-10	1.98659e-06	-1.62458	-2.29378e-10	4.96487e-07	-1.713	-2.29378e-10
113716123	rs72995397	5.95683e-06	3.3706	-2.29378e-10	6.52895e-05	1.86783	-2.29378e-10	4.29528e-05	2.7473	-2.29378e-10
113716345	rs79176357	4.90878e-07	0.230729	0.643777	1.41237e-05	-0.467326	0.804178	1.29537e-06	-1.38579	0.631783
113716369	rs112025645	3.671e-08	-1.71864	-2.29378e-10	5.1232e-06	-0.677224	-2.29378e-10	6.54283e-07	-1.43702	-2.29378e-10
113716643	rs147990565	5.57954e-08	-2.29525e-10	-1.3	2.74813e-06	-2.29525e-10	-1.30008	7.65351e-07	-2.29525e-10	-1.28022
113716688	rs77843918	4.17556e-07	0.0606872	0.652041	1.23718e-05	-0.608356	0.812775	1.19367e-06	-1.47579	0.640022
113717704	rs2428010	4.17913e-08	-1.589	-2.29378e-10	2.02399e-06	-1.60593	-2.29378e-10	5.04797e-07	-1.6964	-2.29378e-10
113717911	rs17802617	9.42802e-08	-1.42134	0.645922	4.17251e-06	-1.69496	0.812475	7.33247e-07	-1.96829	0.645218
113718427	rs11214739	1.02349e-07	-1.74256	1.04926	5.55681e-06	-1.6911	1.09512	1.46989e-06	-1.94384	1.31623
113718461	rs11214740	2.12599e-07	-0.775531	0.813247	9.61402e-06	-0.90454	0.856759	2.36271e-06	-1.21983	1.06684
113718477	rs2513573	4.44241e-08	-1.52791	-2.29378e-10	2.04162e-06	-1.59726	-2.29378e-10	5.13646e-07	-1.67902	-2.29378e-10
113718595	rs75093399	1.06147e-07	-0.656863	-2.29378e-10	3.36799e-06	-1.09669	-2.29378e-10	1.59961e-06	-0.543041	-2.29378e-10
113718597	rs11214741	2.2709e-07	-0.709591	0.813247	9.80293e-06	-0.885081	0.856759	2.42127e-06	-1.19535	1.06684
113718705	rs34701486	9.28583e-09	-2.02667	-1.06653	4.87814e-07	-1.98148	-1.04734	1.23406e-07	-2.03494	-1.07014
113718934	rs7938454	2.22611e-07	-0.716281	0.800015	9.92836e-06	-0.858999	0.843392	2.38952e-06	-1.19455	1.05284
113719786	rs117748726	2.96541e-08	-1.93209	-2.29378e-10	1.33026e-06	-2.02563	-2.29378e-10	3.62873e-07	-2.0265	-2.29378e-10
113719927	rs75816722	5.10895e-07	0.230729	0.683746	1.47233e-05	-0.467326	0.845753	1.34803e-06	-1.38579	0.671631
113721142	rs77803855	5.06353e-07	0.261768	0.643777	1.44937e-05	-0.441464	0.804178	1.31726e-06	-1.36903	0.631783
113721266	rs190201338	1.16687e-07	-2.29525e-10	-0.562199	5.48363e-06	-2.29525e-10	-0.609235	1.41591e-06	-2.29525e-10	-0.665028
113721477	rs12421635	1.00408e-07	-2.29525e-10	-0.712449	4.96359e-06	-2.29525e-10	-0.708873	1.53571e-06	-2.29525e-10	-0.583812
113722276	rs10891600	2.16429e-07	-0.680547	0.736119	9.67286e-06	-0.825226	0.783547	2.30806e-06	-1.16591	0.989516
113722304	rs61907871	9.27868e-08	-1.42143	0.630048	4.0203e-06	-1.71558	0.795936	7.14851e-07	-1.97783	0.629347
113722454	rs116314472	6.60126e-07	0.511173	0.659568	1.87477e-05	-0.200539	0.820605	1.47606e-06	-1.27095	0.647526
113722971	rs2428009	4.10041e-08	-1.60802	-2.29378e-10	1.98659e-06	-1.62458	-2.29378e-10	4.96487e-07	-1.713	-2.29378e-10
113723061	rs2428008	1.87037e-08	-1.09607	-1.2969	1.23713e-06	-0.815994	-1.28221	4.11284e-07	-0.607839	-1.29343
113723144	rs17802653	1.75463e-08	-1.16194	-1.29491	1.15163e-06	-0.891118	-1.2787	3.80084e-07	-0.689171	-1.29099
113723885	rs71477224	4.94364e-08	-1.421	-2.29378e-10	4.80439e-06	-0.741472	-2.29378e-10	6.90481e-07	-1.38317	-2.29378e-10
113724009	rs76871102	1.04101e-07	-0.676332	-2.29378e-10	3.31426e-06	-1.11277	-2.29378e-10	1.56754e-06	-0.563296	-2.29378e-10
113724097	rs12575186	7.08974e-08	-2.29525e-10	-1.06046	3.56271e-06	-2.29525e-10	-1.04048	1.07144e-06	-2.29525e-10	-0.943797
113724640	rs35144767	9.77326e-08	-1.4418	0.702349	4.35795e-06	-1.71025	0.871246	7.70337e-07	-1.97536	0.701635
113724673	rs7126080	9.78751e-08	-1.69326	0.95526	5.22423e-06	-1.66158	1.00388	1.36547e-06	-1.9251	1.22379
113724943	rs2513590	4.15253e-08	-1.59539	-2.29378e-10	2.01136e-06	-1.61219	-2.29378e-10	5.01989e-07	-1.70198	-2.29378e-10
113726299	rs150489890	3.34729e-08	-1.81095	-2.29378e-10	1.37081e-06	-1.9956	-2.29378e-10	3.56288e-07	-2.04482	-2.29378e-10
113727520	rs111691619	7.10421e-08	-2.29525e-10	-1.05842	3.56394e-06	-2.29525e-10	-1.04014	1.07234e-06	-2.29525e-10	-0.942956
113727631	rs78346388	5.10555e-07	0.261768	0.652041	1.46189e-05	-0.441464	0.812775	1.32816e-06	-1.36903	0.640022
113727839	rs150808894	1.65506e-07	-2.29525e-10	-0.21268	8.43954e-06	-2.29525e-10	-0.178075	2.23241e-06	-2.29525e-10	-0.20972
113727929	rs77705585	1.04101e-07	-0.676332	-2.29378e-10	3.31426e-06	-1.11277	-2.29378e-10	1.56754e-06	-0.563296	-2.29378e-10
113727974	rs56879587	2.04963e-08	-1.00647	-1.29498	1.3747e-06	-0.713946	-1.27882	4.46354e-07	-0.52837	-1.29107
113728502	rs112960852	1.09361e-06	1.67555	-2.29378e-10	0.00142044	4.94772	-2.29378e-10	2.23103e-06	-0.210339	-2.29378e-10
113728754	rs116711768	4.32861e-07	0.12068	0.628046	1.26808e-05	-0.558728	0.787811	1.20263e-06	-1.44439	0.616102
113729138	rs17802676	6.39642e-07	0.511173	0.628046	1.81428e-05	-0.200539	0.787811	1.4304e-06	-1.27095	0.616102
113729376	rs2428007	4.07488e-08	-1.61426	-2.29378e-10	1.97445e-06	-1.63071	-2.29378e-10	4.93792e-07	-1.71844	-2.29378e-10
113729472	rs11214745	2.00677e-07	-0.671854	0.651861	8.62617e-06	-0.849893	0.69369	2.10325e-06	-1.16519	0.895873
113729585	rs552435053	1.20197e-07	-2.29525e-10	-0.532555	5.64327e-06	-2.29525e-10	-0.580539	1.45544e-06	-2.29525e-10	-0.637497
113729611	rs2513587	9.57484e-08	-1.39001	0.630048	4.20194e-06	-1.67139	0.795936	7.29864e-07	-1.95705	0.629347
113730361	rs74571546	5.11364e-07	0.326036	0.589357	1.44507e-05	-0.387806	0.747545	1.29214e-06	-1.33404	0.577532
113731273	rs2428024	1.83913e-08	-1.11441	-1.2954	1.21479e-06	-0.836882	-1.27955	4.02838e-07	-0.630433	-1.29159
113731715	rs75132682	3.94575e-07	0.105605	0.550514	1.15524e-05	-0.571212	0.707103	1.10439e-06	-1.45232	0.538812
113732582	rs2051677	4.09201e-08	-1.61007	-2.29378e-10	1.98259e-06	-1.6266	-2.29378e-10	4.95599e-07	-1.71479	-2.29378e-10
113732747	rs2051676	4.05219e-08	-1.61985	-2.29378e-10	1.96367e-06	-1.63619	-2.29378e-10	4.91398e-07	-1.7233	-2.29378e-10
113732828	rs2428021	1.91821e-08	-1.07266	-1.29505	1.33572e-06	-0.742579	-1.27895	4.30246e-07	-0.565033	-1.29117
113733111	rs2051675	1.94172e-07	-0.622922	0.569978	8.63427e-06	-0.770708	0.615445	2.0267e-06	-1.11954	0.813144
113733156	rs80336840	1.34178e-07	-0.422525	-2.29378e-10	1.88022e-06	-1.67962	-2.29378e-10	4.50678e-07	-1.8098	-2.29378e-10
113733980	rs59625643	3.31596e-07	-0.0337554	0.515982	9.15274e-06	-0.785692	0.688743	1.15919e-06	-1.37619	0.511101
113734592	rs189936318	5.57133e-08	-2.29525e-10	-1.30147	2.74042e-06	-2.29525e-10	-1.30289	7.48716e-07	-2.29525e-10	-1.3022
113734645	rs144902766	4.699e-07	0.326036	0.504795	1.32325e-05	-0.387806	0.659481	1.18768e-06	-1.33404	0.493238
113734876	rs148793468	3.70709e-08	-1.70886	-2.29378e-10	1.65542e-06	-1.80695	-2.29378e-10	3.59794e-07	-2.03503	-2.29378e-10
113734912	rs34353790	4.05219e-08	-1.61985	-2.29378e-10	1.96367e-06	-1.63619	-2.29378e-10	4.91398e-07	-1.7233	-2.29378e-10
113735627	rs77950796	8.58367e-08	-0.869243	-2.29378e-10	2.96821e-06	-1.22304	-2.29378e-10	1.25797e-06	-0.783301	-2.29378e-10
113736446	rs12417827	6.84592e-08	-2.29525e-10	-1.09545	3.42951e-06	-2.29525e-10	-1.07858	1.0249e-06	-2.29525e-10	-0.988204
113736951	rs74766967	9.02798e-08	-2.29525e-10	-0.818776	4.75445e-06	-2.29525e-10	-0.751921	1.25444e-06	-2.29525e-10	-0.786112
113737176	rs72997420	2.87201e-08	-1.96409	-2.29378e-10	1.54618e-06	-1.87521	-2.29378e-10	4.65138e-07	-1.77822	-2.29378e-10
113738340	rs36022874	8.44932e-08	-1.42134	0.536321	3.72202e-06	-1.69496	0.698222	6.57144e-07	-1.96829	0.535638
113739985	rs2513569	1.89069e-08	-1.09024	-1.29192	1.25595e-06	-0.809364	-1.27375	4.16741e-07	-0.600669	-1.28742
113741078	rs116842426	3.89113e-07	0.152504	0.489676	1.12727e-05	-0.532344	0.643727	1.06544e-06	-1.42758	0.478168
113741083	rs113372653	2.66051e-08	-2.04059	-2.29378e-10	1.65325e-06	-1.80826	-2.29378e-10	3.91959e-07	-1.9494	-2.29378e-10
113741094	rs11214750	6.82376e-08	-2.29525e-10	-1.09869	3.41797e-06	-2.29525e-10	-1.08196	1.02082e-06	-2.29525e-10	-0.992198
113741122	rs115800833	4.10041e-08	-1.60802	-2.29378e-10	1.98659e-06	-1.62458	-2.29378e-10	4.96487e-07	-1.713	-2.29378e-10
113741208	rs61907874	4.02731e-08	-1.62601	-2.29378e-10	1.95185e-06	-1.64223	-2.29378e-10	4.88773e-07	-1.72866	-2.29378e-10
113741466	rs2513570	1.84804e-07	-0.538238	0.435846	7.85604e-06	-0.72503	0.475309	1.86186e-06	-1.05762	0.666391
113742441	rs12420194	6.80185e-08	-2.29525e-10	-1.10191	3.40655e-06	-2.29525e-10	-1.0853	1.01677e-06	-2.29525e-10	-0.996167
113745574	rs45587435	3.02119e-07	-0.048458	0.43759	9.06118e-06	-0.696437	0.589434	9.10494e-07	-1.53282	0.426251
113745608	rs4288784	5.31063e-08	-1.34939	-2.29378e-10	3.18423e-06	-1.15279	-2.29378e-10	3.92922e-07	-1.94694	-2.29378e-10
113745886	rs116983665	5.57228e-08	-2.29525e-10	-1.3013	2.74021e-06	-2.29525e-10	-1.30297	7.48816e-07	-2.29525e-10	-1.30206
113746421	rs149795603	3.15676e-08	-1.86956	-2.29378e-10	1.41343e-06	-1.96498	-2.29378e-10	5.35106e-07	-1.63809	-2.29378e-10
113746436	rs74374515	1.24346e-06	-2.29525e-10	1.80396	7.12899e-05	-2.29525e-10	1.95575	1.78679e-05	-2.29525e-10	1.8702
113747111	rs147022929	4.44799e-08	-1.52665	-2.29378e-10	1.71224e-06	-1.7732	-2.29378e-10	5.22976e-07	-1.66102	-2.29378e-10
113747490	rs61907876	4.24815e-08	-1.57262	-2.29378e-10	2.0568e-06	-1.58985	-2.29378e-10	5.1209e-07	-1.68206	-2.29378e-10
113748065	rs11600930	6.11131e-08	-1.58026	0.371293	2.79008e-06	-1.81085	0.525918	5.30669e-07	-2.01706	0.370641
113748307	rs12574597	6.67241e-08	-2.29525e-10	-1.12112	3.34251e-06	-2.29525e-10	-1.10428	9.93603e-07	-2.29525e-10	-1.01922
113748422	rs77981412	4.32651e-08	-1.53791	-0.0164339	1.64697e-06	-1.93207	0.120007	6.66847e-07	-1.51047	0.0924732
113748991	rs2510564	5.91412e-08	-1.81298	0.571219	3.17151e-06	-1.77451	0.617718	8.47824e-07	-1.99023	0.81235
113749854	rs61907877	4.24815e-08	-1.57262	-2.29378e-10	2.0568e-06	-1.58985	-2.29378e-10	5.1209e-07	-1.68206	-2.29378e-10
113749867	rs137897212	9.4721e-09	-1.77051	-1.30283	4.04527e-07	-1.91476	-1.30127	1.03526e-07	-1.97891	-1.30183
113749973	rs12289874	2.19457e-07	-2.03499	2.10446	1.39495e-05	-1.91408	2.23853	9.99662e-06	-0.983073	2.27252
113750150	rs4435037	1.41552e-08	-1.79609	-0.875512	7.38461e-07	-1.69837	-0.915815	4.74854e-07	-0.793201	-0.964349
113751038	rs75910704	2.87031e-07	0.0558685	0.282033	8.37084e-06	-0.610457	0.42421	8.23061e-07	-1.47932	0.271791
113751052	rs61907878	4.22081e-08	-1.57908	-2.29378e-10	2.0438e-06	-1.59619	-2.29378e-10	5.092e-07	-1.68772	-2.29378e-10
113751704	rs75457439	3.45148e-07	0.245705	0.276579	1.00393e-05	-0.423008	0.418516	8.7321e-07	-1.41474	0.266355
113752239	rs11214755	6.6415e-08	-2.29525e-10	-1.12577	3.328e-06	-2.29525e-10	-1.10863	9.885e-07	-2.29525e-10	-1.02437
113752349	rs149117769	5.74651e-08	-2.29525e-10	-1.27051	2.87716e-06	-2.29525e-10	-1.2542	7.83461e-07	-2.29525e-10	-1.25684
113753012	rs869451	1.18848e-07	-1.93618	1.39234	6.00057e-06	-2.03179	1.51264	2.62573e-06	-1.58533	1.53788
113753046	rs11601924	4.22081e-08	-1.57908	-2.29378e-10	2.0438e-06	-1.59619	-2.29378e-10	5.092e-07	-1.68772	-2.29378e-10
113753178	rs12295684	8.58089e-09	-2.04107	-1.13108	4.10673e-07	-2.04458	-1.15638	1.64356e-07	-1.63433	-1.1842
113753222	rs7118121	6.6415e-08	-2.29525e-10	-1.12577	3.328e-06	-2.29525e-10	-1.10863	9.885e-07	-2.29525e-10	-1.02437
113753294	rs76696784	5.95566e-08	-1.51575	0.280988	2.65162e-06	-1.76445	0.428618	4.93679e-07	-1.99962	0.280951
113753336	rs78124388	3.40863e-07	0.276849	0.232943	9.847e-06	-0.396784	0.372949	8.49858e-07	-1.39835	0.222861
113753432	rs1008868	1.48836e-08	-1.39119	-1.23024	5.54237e-07	-1.6548	-1.24637	1.00927e-07	-2.04303	-1.26313
113753516	rs2097078	1.73901e-08	-1.20784	-1.25795	1.15691e-06	-0.94367	-1.22158	3.74425e-07	-0.746188	-1.24898
113754039	rs12416969	6.6616e-08	-2.29525e-10	-1.12274	3.33855e-06	-2.29525e-10	-1.10547	9.92249e-07	-2.29525e-10	-1.02058
113754302	rs2513571	3.80161e-07	-0.756086	1.37499	1.44606e-05	-0.971246	1.33167	1.74933e-06	-1.94418	1.49061
113754339	rs11602991	4.30113e-08	-1.56023	-2.29378e-10	2.08198e-06	-1.57768	-2.29378e-10	5.17689e-07	-1.67118	-2.29378e-10
113754538	rs147261481	2.65505e-08	-2.04264	-2.29378e-10	1.46662e-06	-1.92804	-2.29378e-10	3.56174e-07	-2.04514	-2.29378e-10
113754720	rs61907879	4.32957e-08	-1.55364	-2.29378e-10	2.09549e-06	-1.57121	-2.29378e-10	5.20694e-07	-1.66539	-2.29378e-10
113754766	rs7111589	2.61491e-07	0.0262194	0.218491	7.68674e-06	-0.63494	0.363435	7.59757e-07	-1.49465	0.207095
113755006	rs2008008	1.18925e-07	-1.93553	1.39234	6.00145e-06	-2.03164	1.51264	2.62513e-06	-1.58555	1.53788
113755370	rs7937295	2.61491e-07	0.0262194	0.218491	7.68674e-06	-0.63494	0.363435	7.59757e-07	-1.49465	0.207095
113757772	rs78440249	2.60991e-07	0.0586665	0.18413	7.83578e-06	-0.579767	0.327465	7.22314e-07	-1.51096	0.172863
113758422	rs61907880	4.27048e-08	-1.56738	-2.29378e-10	1.9977e-06	-1.619	-2.29378e-10	4.93e-07	-1.72005	-2.29378e-10
113759002	rs61907881	4.24282e-08	-1.57388	-2.29378e-10	1.98548e-06	-1.62514	-2.29378e-10	4.90366e-07	-1.7254	-2.29378e-10
113759017	rs76073660	2.08604e-07	-0.151612	0.17036	6.31593e-06	-0.780973	0.313045	6.62026e-07	-1.5844	0.159146
113759394	rs11214758	3.87181e-07	-0.662495	1.2997	1.54515e-05	-0.824627	1.25133	1.67179e-06	-1.90819	1.40928
113761125	rs61907882	4.15926e-08	-1.59377	-2.29378e-10	2.02306e-06	-1.60639	-2.29378e-10	4.96272e-07	-1.71343	-2.29378e-10
113761597	rs114771585	9.40461e-09	-1.87253	-1.20796	4.96229e-07	-1.81607	-1.19565	1.06978e-07	-2.03769	-1.21024
113761654	rs61907883	4.24282e-08	-1.57388	-2.29378e-10	1.98548e-06	-1.62514	-2.29378e-10	4.90366e-07	-1.7254	-2.29378e-10
113761677	rs2510562	1.86194e-08	-1.13796	-1.25952	1.25251e-06	-0.863735	-1.22212	4.08003e-07	-0.659502	-1.24978
113762171	rs79988481	9.17344e-08	-0.619851	-0.182941	2.75873e-06	-1.25263	-0.0436012	3.86184e-07	-1.77113	-0.193115
113763199	rs117239707	9.46101e-08	-0.576917	-0.195008	3.17043e-06	-1.10074	-0.0563985	3.99937e-07	-1.72412	-0.205127
113763392	rs148813881	3.09442e-08	-1.88951	-2.29378e-10	1.36526e-06	-1.99966	-2.29378e-10	4.4226e-07	-1.82866	-2.29378e-10
113763978	rs61907884	1.24014e-07	-1.98094	1.47964	6.4876e-06	-2.04073	1.59962	3.19598e-06	-1.48512	1.63421
113764005	rs113432963	6.59536e-08	-2.29525e-10	-1.13274	3.30211e-06	-2.29525e-10	-1.11644	9.80316e-07	-2.29525e-10	-1.03268
113764156	rs139272105	9.18177e-08	-2.29525e-10	-0.801885	4.58651e-06	-2.29525e-10	-0.787883	1.40066e-06	-2.29525e-10	-0.675859
113764443	rs12417191	6.83487e-08	-2.29525e-10	-1.09707	3.43484e-06	-2.29525e-10	-1.07703	1.02292e-06	-2.29525e-10	-0.990138
113764999	rs12794818	9.59713e-09	-2.03764	-1.02259	4.53222e-07	-2.03819	-1.06418	1.75499e-07	-1.65962	-1.0933
113765169	rs75175798	8.53504e-08	-0.653475	-0.22145	2.83732e-06	-1.18369	-0.0844542	3.85107e-07	-1.73559	-0.231447
113765253	rs72997447	3.82232e-08	-1.67825	-2.29378e-10	1.72026e-06	-1.76852	-2.29378e-10	4.71534e-07	-1.76457	-2.29378e-10
113766230	rs61907885	3.86574e-08	-1.66695	-2.29378e-10	1.73724e-06	-1.75871	-2.29378e-10	4.76219e-07	-1.75468	-2.29378e-10
113766979	rs78417016	8.67319e-08	-0.619851	-0.239018	2.59936e-06	-1.25263	-0.103106	3.65218e-07	-1.77113	-0.248933
113767245	rs10891605	1.73723e-08	-1.20357	-1.26324	1.15937e-06	-0.935919	-1.22721	3.3618e-07	-0.84901	-1.2539
113767254	rs12577754	9.74079e-09	-2.02921	-1.01616	4.59661e-07	-2.03002	-1.05825	1.68277e-07	-1.70721	-1.08774
113767393	rs147571806	3.29783e-08	-1.82584	-2.29378e-10	1.54222e-06	-1.87778	-2.29378e-10	3.56253e-07	-2.04492	-2.29378e-10
113767585	rs72997451	3.14471e-08	-1.87338	-2.29378e-10	1.45916e-06	-1.93314	-2.29378e-10	3.99389e-07	-1.93062	-2.29378e-10
113767725	rs6589400	3.65128e-08	-1.51671	-0.20732	1.6091e-06	-1.76855	-0.0667771	3.05367e-07	-1.99803	-0.201013
113767729	rs10160482	6.79485e-08	-2.29525e-10	-1.10294	3.41709e-06	-2.29525e-10	-1.08221	1.01748e-06	-2.29525e-10	-0.995476
113768414	rs12276717	6.83876e-08	-2.29525e-10	-1.0965	3.44028e-06	-2.29525e-10	-1.07545	1.02562e-06	-2.29525e-10	-0.987504
113768638	rs2011249	9.61651e-09	-2.04513	-1.01308	4.54079e-07	-2.04509	-1.0554	1.99993e-07	-1.53721	-1.08507
113770022	rs7945619	6.74557e-08	-0.775721	-0.334498	2.27181e-06	-1.27927	-0.211155	3.28151e-07	-1.79176	-0.335324
113770355	rs1176758	2.76709e-07	-1.02991	1.33118	1.09483e-05	-1.19614	1.27833	1.58433e-06	-2.01154	1.4589
113770537	rs12574465	6.88364e-08	-2.29525e-10	-1.08996	3.46398e-06	-2.29525e-10	-1.06858	1.03393e-06	-2.29525e-10	-0.979432
113770811	rs34117109	1.06447e-07	-1.98094	1.3269	5.57255e-06	-2.04073	1.44758	2.76911e-06	-1.48512	1.49084
113771143	rs17116096	6.90007e-08	-2.29525e-10	-1.08757	3.48215e-06	-2.29525e-10	-1.06335	1.03455e-06	-2.29525e-10	-0.97884
113772589	rs3891484	1.33129e-08	-1.61899	-1.11397	5.46371e-07	-1.76639	-1.14907	1.11355e-07	-2.0364	-1.17143
113773561	rs45585140	3.10376e-08	-1.88649	-2.29378e-10	1.45481e-06	-1.93613	-2.29378e-10	3.88998e-07	-1.95698	-2.29378e-10
113773946	rs10789970	1.04262e-07	-1.99059	1.3158	5.53769e-06	-2.03853	1.4391	2.63428e-06	-1.50246	1.45827
113774895	rs11214763	1.59094e-08	-1.30293	-1.25185	9.97629e-07	-1.0936	-1.21978	3.22384e-07	-0.904115	-1.2407
113775275	rs3758987	1.19488e-08	-1.98816	-0.852892	5.44887e-07	-2.01274	-0.90544	2.66535e-07	-1.39524	-0.939811
113775653	rs72466468	2.97822e-08	-1.92778	-2.29378e-10	2.06302e-06	-1.58683	-2.29378e-10	1.04148e-06	-0.972158	-2.29378e-10
113776312	rs12363032	2.67519e-08	-2.03508	-2.29378e-10	1.39238e-06	-1.97999	-2.29378e-10	3.56232e-07	-2.04498	-2.29378e-10
113776959	rs72997454	3.31349e-08	-1.8211	-2.29378e-10	2.02488e-06	-1.60549	-2.29378e-10	5.23949e-07	-1.65916	-2.29378e-10
113777072	rs79427400	7.43067e-08	-0.589475	-0.424014	2.43986e-06	-1.1108	-0.308259	3.18261e-07	-1.72998	-0.427704
113777479	rs11214764	2.65199e-08	-2.04379	-2.29378e-10	1.32282e-06	-2.03124	-2.29378e-10	3.61673e-07	-2.02982	-2.29378e-10
113777762	rs10502180	6.72886e-08	-2.29525e-10	-1.1127	3.39691e-06	-2.29525e-10	-1.08814	1.00304e-06	-2.29525e-10	-1.00976
113780687	rs140593040	3.85064e-08	-1.67087	-2.29378e-10	1.7704e-06	-1.7398	-2.29378e-10	3.65282e-07	-2.01989	-2.29378e-10
113780981	rs11606194	3.17315e-08	-1.86438	-2.29378e-10	1.4819e-06	-1.91767	-2.29378e-10	3.95535e-07	-1.94032	-2.29378e-10
113781251	rs10891606	2.14214e-08	-1.66507	-0.592232	1.03e-06	-1.68006	-0.601387	9.35538e-07	-0.561719	-0.517716
113781344	rs138178647	1.00524e-07	-0.711294	-2.29378e-10	3.30634e-06	-1.11516	-2.29378e-10	1.69765e-06	-0.483557	-2.29378e-10
113781377	rs7943259	1.88927e-08	-1.09658	-1.28634	1.20606e-06	-0.823508	-1.30014	3.96651e-07	-0.643311	-1.29419
113781651	rs11214766	9.47987e-09	-2.04502	-1.02749	4.47502e-07	-2.04494	-1.07014	1.97276e-07	-1.53622	-1.09973
113782139	rs7943925	2.16078e-08	-1.65659	-0.592041	1.03858e-06	-1.67175	-0.6014	9.5407e-07	-0.545022	-0.514798
113783612	rs180689104	4.05539e-08	-1.61906	-2.29378e-10	1.85552e-06	-1.69284	-2.29378e-10	3.70693e-07	-2.00518	-2.29378e-10
113784956	rs35125461	8.12075e-09	-2.04343	-1.18383	3.94612e-07	-2.04478	-1.19608	1.78982e-07	-1.50972	-1.22355
113785269	rs77820844	8.58342e-08	-0.409873	-0.459399	2.46465e-06	-1.07171	-0.337242	3.22853e-07	-1.70104	-0.442323
113786539	rs4938056	7.10182e-08	-1.98587	0.927113	3.70631e-06	-2.03995	1.03899	1.78123e-06	-1.51937	1.08387
113786918	rs144591423	7.90966e-08	-2.29525e-10	-0.951021	3.96282e-06	-2.29525e-10	-0.934047	9.89642e-07	-2.29525e-10	-1.02321
113787209	rs12421126	7.69098e-08	-2.29525e-10	-0.979056	3.81815e-06	-2.29525e-10	-0.971236	1.17167e-06	-2.29525e-10	-0.854373
113787271	rs117581910	3.7001e-08	-1.71074	-2.29378e-10	1.70795e-06	-1.77571	-2.29378e-10	3.61818e-07	-2.02942	-2.29378e-10
113787347	rs117862705	1.02397e-07	-0.692828	-2.29378e-10	3.7814e-06	-0.980908	-2.29378e-10	1.71573e-06	-0.472966	-2.29378e-10
113788443	rs117260355	1.17822e-07	-0.552517	-2.29378e-10	4.03923e-06	-0.914947	-2.29378e-10	2.0498e-06	-0.29506	-2.29378e-10
113788662	rs147875299	3.72711e-08	-1.70347	-2.29378e-10	1.53888e-06	-1.87995	-2.29378e-10	4.40173e-07	-1.83339	-2.29378e-10
113788802	rs72997464	1.23367e-06	1.79606	-2.29378e-10	1.09242e-05	0.079977	-2.29378e-10	5.72726e-06	0.732436	-2.29378e-10
113789261	rs61907889	2.64881e-08	-2.045	-2.29378e-10	1.32541e-06	-2.02928	-2.29378e-10	5.24033e-07	-1.659	-2.29378e-10
113789292	rs4938057	8.05705e-09	-1.93895	-1.29619	3.97149e-07	-1.93473	-1.29972	1.31519e-07	-1.73892	-1.30249
113789299	rs1176756	8.18311e-09	-1.93443	-1.28519	3.92811e-07	-1.95426	-1.29117	1.04736e-07	-1.97203	-1.29709
113789380	rs4938058	8.01931e-09	-1.94364	-1.29619	3.95252e-07	-1.93952	-1.29972	1.32591e-07	-1.7308	-1.30249
113790099	rs7103572	8.0117e-09	-1.94364	-1.29714	3.9499e-07	-1.93952	-1.30038	1.32551e-07	-1.7308	-1.30279
113790240	rs12271442	8.08927e-09	-1.93366	-1.29749	3.99022e-07	-1.92934	-1.3004	1.30324e-07	-1.74772	-1.30281
113790668	rs11214769	8.15906e-09	-1.92372	-1.29884	4.02638e-07	-1.91921	-1.30151	1.2825e-07	-1.76339	-1.30318
113790977	rs111554680	8.24826e-08	-2.29525e-10	-0.909103	4.09415e-06	-2.29525e-10	-0.901444	1.26884e-06	-2.29525e-10	-0.774699
113791278	rs12273321	2.1881e-08	-0.940403	-1.29567	9.10027e-07	-1.11448	-1.2908	1.0149e-07	-2.01778	-1.28281
113791413	rs35201864	9.11882e-09	-2.03335	-1.078	4.37271e-07	-2.03122	-1.10699	1.569e-07	-1.76859	-1.09636
113791573	rs193264050	2.78389e-08	-1.99526	-2.29378e-10	1.41535e-06	-1.96363	-2.29378e-10	3.59019e-07	-2.03718	-2.29378e-10
113791716	rs4020502	8.03312e-09	-1.93968	-1.29844	3.91971e-07	-1.94632	-1.30125	1.31114e-07	-1.74138	-1.30311
113791767	rs61907890	2.64902e-08	-2.04492	-2.29378e-10	1.32448e-06	-2.02999	-2.29378e-10	5.25888e-07	-1.65547	-2.29378e-10
113791826	rs117517757	7.64183e-09	-2.01122	-1.27683	3.62542e-07	-2.03518	-1.29043	1.37095e-07	-1.70391	-1.29597
113791827	rs74399990	5.9595e-08	-0.328939	-0.90518	1.76689e-06	-0.911915	-0.829866	2.01952e-07	-1.71465	-0.897871
113791899	rs113145017	8.21204e-08	-2.29525e-10	-0.913503	4.076e-06	-2.29525e-10	-0.905887	1.26239e-06	-2.29525e-10	-0.779797
113792024	rs192642190	9.46439e-08	-0.771569	-2.29378e-10	2.12865e-06	-1.55551	-2.29378e-10	1.05728e-06	-0.957098	-2.29378e-10
113792644	rs79341085	2.35274e-07	0.139061	-2.29378e-10	9.40895e-06	-0.0693415	-2.29378e-10	4.65816e-06	0.525818	-2.29378e-10
113792672	rs76613483	2.46431e-07	0.185392	-2.29378e-10	9.83295e-06	-0.0252638	-2.29378e-10	4.89819e-06	0.576063	-2.29378e-10
113792800	rs12805047	5.54898e-08	-1.30549	-2.29378e-10	3.86525e-06	-0.958976	-2.29378e-10	7.19309e-07	-1.34227	-2.29378e-10
113793145	rs111685025	4.16678e-08	-1.59196	-2.29378e-10	7.78113e-06	-0.259301	-2.29378e-10	7.7542e-07	-1.26715	-2.29378e-10
113793487	rs111473828	8.28851e-08	-2.29525e-10	-0.904235	4.11432e-06	-2.29525e-10	-0.896528	1.27601e-06	-2.29525e-10	-0.769064
113793928	rs45569843	2.79206e-08	-1.99232	-2.29378e-10	1.3123e-06	-2.03922	-2.29378e-10	7.57591e-07	-1.29041	-2.29378e-10
113794202	rs116953992	2.81818e-08	-1.98301	-2.29378e-10	1.331e-06	-2.02507	-2.29378e-10	6.46364e-07	-1.44919	-2.29378e-10
113794477	rs77700897	8.06725e-08	-2.29525e-10	-0.931293	4.04365e-06	-2.29525e-10	-0.913856	1.00723e-06	-2.29525e-10	-1.00559
113795153	rs113549323	4.65162e-08	-1.48189	-2.29378e-10	2.37943e-06	-1.44414	-2.29378e-10	1.76879e-06	-0.442508	-2.29378e-10
113795224	rs12417527	1.90891e-08	-1.52953	-0.843043	1.60911e-06	-1.00055	-0.83477	1.78819e-07	-2.03558	-0.698606
113795596	rs45595932	2.07966e-07	0.0156826	-2.29378e-10	8.36791e-06	-0.186599	-2.29378e-10	4.07394e-06	0.391809	-2.29378e-10
113795961	rs117288585	2.66892e-08	-2.03743	-2.29378e-10	1.3467e-06	-2.01335	-2.29378e-10	5.96098e-07	-1.53015	-2.29378e-10
113796190	rs116948893	8.06725e-08	-2.29525e-10	-0.931293	4.04365e-06	-2.29525e-10	-0.913856	1.00723e-06	-2.29525e-10	-1.00559
113796248	rs34734147	2.65663e-08	-2.04205	-2.29378e-10	1.38945e-06	-1.98209	-2.29378e-10	5.77085e-07	-1.56257	-2.29378e-10
113796313	rs56379127	6.4558e-08	-1.15413	-2.29378e-10	2.09242e-06	-1.57268	-2.29378e-10	2.14749e-06	-0.248501	-2.29378e-10
113796618	rs61907893	2.65663e-08	-2.04205	-2.29378e-10	1.38945e-06	-1.98209	-2.29378e-10	5.77085e-07	-1.56257	-2.29378e-10
113797146	rs1176748	8.6838e-08	-0.857646	-2.29378e-10	5.67361e-06	-0.575178	-2.29378e-10	6.16019e-07	-1.49728	-2.29378e-10
113797205	rs11214771	3.42926e-08	-1.78676	-2.29378e-10	1.59523e-06	-1.84399	-2.29378e-10	3.8995e-07	-1.95454	-2.29378e-10
113797438	rs144232172	3.14865e-08	-1.87213	-2.29378e-10	2.01062e-06	-1.61256	-2.29378e-10	4.90858e-07	-1.7244	-2.29378e-10
113799047	rs12270070	4.29405e-08	-0.300979	-1.26089	1.95713e-06	-0.388304	-1.25122	1.32517e-07	-1.79608	-1.23776
113799417	rs11214772	6.48072e-08	-0.107986	-1.04229	2.97794e-06	-0.116515	-1.10326	1.54596e-06	0.498874	-1.07603
113800207	rs57534427	2.65234e-08	-2.04366	-2.29378e-10	1.40185e-06	-1.97321	-2.29378e-10	5.637e-07	-1.58604	-2.29378e-10
113800286	rs60600796	2.65234e-08	-2.04366	-2.29378e-10	1.40185e-06	-1.97321	-2.29378e-10	5.637e-07	-1.58604	-2.29378e-10
113800748	rs118031603	2.7488e-08	-2.00794	-2.29378e-10	1.3216e-06	-2.03216	-2.29378e-10	7.11467e-07	-1.35323	-2.29378e-10
113801516	rs72997471	6.14902e-08	-0.150545	-1.05227	2.68345e-06	-0.213464	-1.11043	1.41998e-06	0.422873	-1.08504
113801555	rs11824155	2.65176e-08	-2.04388	-2.29378e-10	1.40408e-06	-1.97162	-2.29378e-10	5.61456e-07	-1.59002	-2.29378e-10
113801591	rs17116117	2.65176e-08	-2.04388	-2.29378e-10	1.40408e-06	-1.97162	-2.29378e-10	5.61456e-07	-1.59002	-2.29378e-10
113801668	rs17116121	2.65578e-08	-2.04237	-2.29378e-10	1.39152e-06	-1.9806	-2.29378e-10	5.74732e-07	-1.56665	-2.29378e-10
113801870	rs187544922	3.11825e-08	-1.88183	-2.29378e-10	1.31538e-06	-2.03688	-2.29378e-10	4.82401e-07	-1.74178	-2.29378e-10
113802435	rs17116124	2.65123e-08	-2.04408	-2.29378e-10	1.40634e-06	-1.97001	-2.29378e-10	5.5923e-07	-1.594	-2.29378e-10
113802600	rs45597437	2.84155e-07	0.327831	-2.29378e-10	1.12615e-05	0.110389	-2.29378e-10	5.71497e-06	0.730288	-2.29378e-10
113802601	rs1176746	1.27181e-06	1.78582	0.0406857	2.09538e-05	0.717614	0.0137016	1.53358e-06	-0.714592	0.129394
113802758	rs45562036	2.65291e-08	-2.04345	-2.29378e-10	1.39986e-06	-1.97463	-2.29378e-10	5.65735e-07	-1.58243	-2.29378e-10
113802926	rs45577231	2.65123e-08	-2.04408	-2.29378e-10	1.40634e-06	-1.97001	-2.29378e-10	5.5923e-07	-1.594	-2.29378e-10
113803008	rs11214773	6.06997e-08	-2.29525e-10	-1.21575	2.98952e-06	-2.29525e-10	-1.21589	8.09669e-07	-2.29525e-10	-1.22393
113803028	rs1176744	9.42982e-09	-1.77459	-1.30322	4.28776e-07	-1.85543	-1.30239	9.70862e-08	-2.04515	-1.29981
113803361	rs61907912	2.65078e-08	-2.04425	-2.29378e-10	1.4084e-06	-1.96855	-2.29378e-10	5.57243e-07	-1.59756	-2.29378e-10
113803369	rs2276306	7.38234e-08	-2.29525e-10	-1.02001	3.69232e-06	-2.29525e-10	-1.00475	1.07717e-06	-2.29525e-10	-0.938467
113803471	rs45547334	2.65078e-08	-2.04425	-2.29378e-10	1.4084e-06	-1.96855	-2.29378e-10	5.57243e-07	-1.59756	-2.29378e-10
113803666	rs17116138	2.65034e-08	-2.04442	-2.29378e-10	1.41071e-06	-1.96691	-2.29378e-10	5.55052e-07	-1.6015	-2.29378e-10
113803846	rs45562138	2.64868e-08	-2.04504	-2.29378e-10	1.4429e-06	-1.94435	-2.29378e-10	5.28566e-07	-1.65039	-2.29378e-10
113803855	rs45595034	2.65078e-08	-2.04425	-2.29378e-10	1.4084e-06	-1.96855	-2.29378e-10	5.57243e-07	-1.59756	-2.29378e-10
113803887	rs2276307	4.40324e-08	-0.279252	-1.25751	2.15306e-06	-0.296114	-1.248	1.33859e-07	-1.79024	-1.23354
113803976	rs2276308	4.56505e-08	-0.243161	-1.25751	2.2318e-06	-0.260195	-1.248	1.35722e-07	-1.77641	-1.23354
113804104	rs61907916	2.65123e-08	-2.04408	-2.29378e-10	1.40634e-06	-1.97001	-2.29378e-10	5.5923e-07	-1.594	-2.29378e-10
113804108	rs1176743	1.00593e-08	-2.00939	-1.0038	4.77059e-07	-2.03547	-1.01565	1.5337e-07	-1.94102	-0.946677
113804326	rs17116145	2.65176e-08	-2.04388	-2.29378e-10	1.40408e-06	-1.97162	-2.29378e-10	5.61456e-07	-1.59002	-2.29378e-10
113804620	rs61907917	2.65578e-08	-2.04237	-2.29378e-10	1.39152e-06	-1.9806	-2.29378e-10	5.74732e-07	-1.56665	-2.29378e-10
113805111	rs45491603	2.65506e-08	-2.04264	-2.29378e-10	1.39341e-06	-1.97925	-2.29378e-10	5.7263e-07	-1.57032	-2.29378e-10
113805352	rs45438696	4.33522e-08	-0.651142	-0.90119	1.30505e-06	-1.21441	-0.830356	1.72279e-07	-1.86718	-0.904263
113805456	rs45506803	2.65358e-08	-2.0432	-2.29378e-10	1.39768e-06	-1.97619	-2.29378e-10	5.68014e-07	-1.57841	-2.29378e-10
113805650	rs45591234	2.66886e-08	-2.03745	-2.29378e-10	1.4527e-06	-1.93758	-2.29378e-10	4.79903e-07	-1.74697	-2.29378e-10
113805651	rs45527936	2.66886e-08	-2.03745	-2.29378e-10	1.4527e-06	-1.93758	-2.29378e-10	4.79903e-07	-1.74697	-2.29378e-10
113805675	rs45479092	2.66527e-08	-2.0388	-2.29378e-10	1.44515e-06	-1.94279	-2.29378e-10	4.84167e-07	-1.73813	-2.29378e-10
113805753	rs79731789	2.69497e-08	-2.02772	-2.29378e-10	1.30539e-06	-2.0445	-2.29378e-10	5.55329e-07	-1.601	-2.29378e-10
113805786	rs114375840	7.73188e-09	-2.02054	-1.2558	3.79895e-07	-2.01996	-1.2589	2.05534e-07	-1.32422	-1.27072
113806257	rs77872977	7.64636e-08	-2.29525e-10	-0.984876	3.78781e-06	-2.29525e-10	-0.979215	1.15933e-06	-2.29525e-10	-0.864956
113806744	rs45570136	2.65234e-08	-2.04366	-2.29378e-10	1.40185e-06	-1.97321	-2.29378e-10	5.637e-07	-1.58604	-2.29378e-10
113807024	rs79652569	2.69317e-08	-2.02838	-2.29378e-10	1.30523e-06	-2.04462	-2.29378e-10	5.53451e-07	-1.60438	-2.29378e-10
113807181	rs11214775	3.56624e-07	1.45373	-0.89874	7.9346e-06	0.658443	-0.898212	1.45085e-06	0.281557	-0.922211
113807285	rs61907922	3.82242e-08	-1.67822	-2.29378e-10	1.40479e-06	-1.97111	-2.29378e-10	2.07361e-06	-0.28351	-2.29378e-10
113807315	rs1176741	2.65171e-08	-2.0439	-2.29378e-10	1.42891e-06	-1.95409	-2.29378e-10	5.29633e-07	-1.64837	-2.29378e-10
113807396	rs1176740	2.65029e-08	-2.04444	-2.29378e-10	1.42159e-06	-1.95923	-2.29378e-10	5.35466e-07	-1.63742	-2.29378e-10
113807607	rs3782025	1.03455e-05	4.43346	-0.510845	0.000162153	3.30907	-0.531533	2.33884e-06	0.27925	-0.442399
113807627	rs72645450	6.03282e-08	-2.29525e-10	-1.22189	3.05949e-06	-2.29525e-10	-1.19276	8.3244e-07	-2.29525e-10	-1.1962
113807817	rs1176739	2.64926e-08	-2.04483	-2.29378e-10	1.41452e-06	-1.96421	-2.29378e-10	5.41443e-07	-1.62632	-2.29378e-10
113807974	rs11214776	1.41373e-06	1.9323	-2.29378e-10	0.00041152	3.70885	-2.29378e-10	3.59557e-06	0.2669	-2.29378e-10
113808095	rs1176738	2.65073e-08	-2.04427	-2.29378e-10	1.42409e-06	-1.95747	-2.29378e-10	5.33439e-07	-1.64121	-2.29378e-10
113808527	rs75898840	7.68139e-08	-2.29525e-10	-0.980305	3.81049e-06	-2.29525e-10	-0.973244	1.16578e-06	-2.29525e-10	-0.859414
113808748	rs77799363	5.63602e-08	-2.29525e-10	-1.28993	2.74588e-06	-2.29525e-10	-1.3009	7.57133e-07	-2.29525e-10	-1.29102
113808757	rs12278709	1.45931e-05	4.90897	-0.642361	0.000217972	3.73399	-0.660624	2.77972e-06	0.587134	-0.577587
113808805	rs1176737	2.65029e-08	-2.04444	-2.29378e-10	1.42159e-06	-1.95923	-2.29378e-10	5.35466e-07	-1.63742	-2.29378e-10
113809400	rs118122127	9.85839e-08	-2.29525e-10	-0.730782	4.59075e-06	-2.29525e-10	-0.78696	1.27482e-06	-2.29525e-10	-0.769996
113809648	rs139415031	2.33755e-07	0.132582	-2.29378e-10	7.80284e-06	-0.256515	-2.29378e-10	4.51329e-06	0.494224	-2.29378e-10
113809666	rs111997253	7.62054e-08	-2.29525e-10	-0.988258	3.77998e-06	-2.29525e-10	-0.981284	1.15495e-06	-2.29525e-10	-0.868746
113810048	rs59444224	6.87045e-08	-2.29525e-10	-1.09188	3.41311e-06	-2.29525e-10	-1.08338	1.02198e-06	-2.29525e-10	-0.991057
113810128	rs77366844	2.31257e-07	0.12184	-2.29378e-10	7.72725e-06	-0.266249	-2.29378e-10	4.46123e-06	0.482623	-2.29378e-10
113810940	rs45611539	3.68588e-08	-1.16861	-0.545987	1.07089e-06	-1.7167	-0.525816	3.06089e-07	-1.69089	-0.505792
113810970	rs45452401	5.00193e-08	-1.40928	-2.29378e-10	2.22827e-06	-1.50978	-2.29378e-10	8.99165e-07	-1.11909	-2.29378e-10
113811016	rs45582140	2.74578e-08	-2.00904	-2.29378e-10	1.67945e-06	-1.79254	-2.29378e-10	6.46147e-07	-1.44953	-2.29378e-10
113811229	rs4936284	3.74662e-08	-1.69825	-2.29378e-10	1.39873e-06	-1.97544	-2.29378e-10	2.146e-06	-0.249196	-2.29378e-10
113811590	rs117396688	3.62183e-08	-1.73213	-2.29378e-10	2.11462e-06	-1.56213	-2.29378e-10	6.87923e-07	-1.38688	-2.29378e-10
113811841	rs75240464	3.66847e-08	-0.943681	-0.775649	1.08358e-06	-1.52958	-0.701157	1.74944e-07	-1.97393	-0.782157
113811847	rs6589401	2.01418e-08	-1.22057	-1.09832	7.57926e-07	-1.49822	-1.08995	2.5227e-07	-1.39116	-0.998899
113812733	rs1672717	1.22132e-06	1.94471	-0.158715	2.04354e-05	0.895655	-0.189389	1.25688e-06	-0.690751	-0.0934222
113812819	rs11605098	4.573e-08	-0.350079	-1.14886	2.14675e-06	-0.415186	-1.13186	1.47383e-07	-1.8223	-1.10522
113812889	rs1184412	2.65224e-08	-2.0437	-2.29378e-10	1.43124e-06	-1.95246	-2.29378e-10	5.27845e-07	-1.65175	-2.29378e-10
113812895	rs11605102	4.55288e-08	-0.350079	-1.15327	2.1368e-06	-0.415186	-1.13651	1.46648e-07	-1.8223	-1.11022
113813186	rs113243313	4.98226e-08	-1.41322	-2.29378e-10	1.09344e-05	0.080913	-2.29378e-10	9.75547e-07	-1.03756	-2.29378e-10
113813567	rs45519137	9.8705e-08	-0.729554	-2.29378e-10	1.89994e-05	0.633405	-2.29378e-10	4.50041e-06	0.491366	-2.29378e-10
113813613	rs1176761	2.65224e-08	-2.0437	-2.29378e-10	1.43124e-06	-1.95246	-2.29378e-10	5.27845e-07	-1.65175	-2.29378e-10
113814032	rs12288145	2.93701e-06	2.66346	-2.29378e-10	2.78314e-05	1.01516	-2.29378e-10	2.91474e-05	2.35956	-2.29378e-10
113814296	rs1176760	6.36195e-07	1.6291	-0.495282	1.03379e-05	0.539306	-0.514491	7.83869e-07	-0.83017	-0.426145
113814625	rs11606288	1.06222e-05	4.52116	-0.572149	8.91909e-05	2.76086	-0.581082	5.74766e-06	1.22718	-0.491186
113816377	rs17614942	2.33331e-07	0.130768	-2.29378e-10	7.79002e-06	-0.258159	-2.29378e-10	4.50446e-06	0.492265	-2.29378e-10
113816384	rs56251941	3.41245e-08	-1.79167	-2.29378e-10	2.51444e-06	-1.38895	-2.29378e-10	1.44525e-06	-0.644518	-2.29378e-10
113816397	rs116904483	2.75443e-08	-2.0059	-2.29378e-10	1.30754e-06	-2.04286	-2.29378e-10	5.99266e-07	-1.52485	-2.29378e-10
113817286	rs7943062	2.94072e-08	-0.667962	-1.27249	1.19565e-06	-0.843542	-1.28877	6.48739e-07	-0.165426	-1.2801
113817468	rs7945926	5.65644e-08	-0.233649	-1.05266	2.32892e-06	-0.35117	-1.11443	1.29242e-06	0.329134	-1.08542
113817579	rs4936285	8.15543e-08	-0.408446	-0.511975	4.21724e-06	-0.384695	-0.487127	2.91103e-07	-1.81488	-0.431998
113817656	rs1185027	2.11179e-06	2.81181	-0.478211	1.70855e-05	1.04291	-0.515675	1.41402e-06	-0.233633	-0.432729
113817680	rs12795805	1.49037e-07	0.584769	-0.902263	9.61759e-06	0.830944	-0.878353	3.30898e-07	-1.28899	-0.829759
113817769	rs78882869	6.90477e-08	-2.29525e-10	-1.08689	3.42763e-06	-2.29525e-10	-1.07913	1.02685e-06	-2.29525e-10	-0.98631
113817951	rs45537240	1.95052e-07	-0.0484249	-2.29378e-10	7.19626e-06	-0.337442	-2.29378e-10	3.69279e-06	0.293579	-2.29378e-10
113818271	rs4936286	3.90051e-07	0.862408	-0.21782	2.56342e-05	1.12097	-0.188042	7.8067e-07	-1.13688	-0.123521
113818329	rs4938059	4.23086e-07	0.934525	-0.20864	2.78956e-05	1.1962	-0.178738	8.20754e-07	-1.09638	-0.113952
113818463	rs79816668	1.93204e-08	-1.27487	-1.08565	7.41323e-07	-1.54227	-1.06805	2.46781e-07	-1.43941	-0.972644
113818507	rs45603544	2.65826e-08	-2.04143	-2.29378e-10	1.40797e-06	-1.96886	-2.29378e-10	5.73579e-07	-1.56866	-2.29378e-10
113818752	rs7129190	3.44993e-05	6.20136	-1.07435	0.000105699	3.4425	-1.09291	8.30142e-06	2.14352	-1.0399
113818783	rs11607692	1.78362e-08	-2.02895	-0.411506	9.76112e-07	-1.86182	-0.47336	2.47513e-07	-1.97393	-0.435161
113819452	rs11214780	4.94524e-07	1.07137	-0.189462	3.06771e-05	1.27181	-0.1593	8.46404e-07	-1.0856	-0.0939645
113819674	rs76213666	2.28559e-07	0.748618	-0.638515	1.74628e-06	-1.17126	-0.582257	3.21889e-07	-1.50106	-0.645294
113820028	rs118162387	1.94823e-06	2.25299	-2.29378e-10	2.30521e-05	0.826753	-2.29378e-10	2.16288e-05	2.06122	-2.29378e-10
113820111	rs117180731	2.66016e-08	-2.04072	-2.29378e-10	1.40367e-06	-1.97192	-2.29378e-10	5.78043e-07	-1.56091	-2.29378e-10
113820125	rs17116164	2.29707e-07	0.115113	-2.29378e-10	7.07423e-06	-0.354545	-2.29378e-10	4.45584e-06	0.481414	-2.29378e-10
113820652	rs12291118	2.98193e-07	0.661949	-0.285896	1.83276e-05	0.848978	-0.251575	6.14917e-07	-1.30636	-0.192709
113820937	rs78955753	1.83856e-08	-1.32386	-1.08626	7.11014e-07	-1.5817	-1.07037	2.35766e-07	-1.48276	-0.974954
113821147	rs61907924	2.67399e-08	-2.03553	-2.29378e-10	1.38132e-06	-1.98796	-2.29378e-10	6.04528e-07	-1.51611	-2.29378e-10
113821793	rs11214782	4.91658e-07	1.94375	-1.06765	6.26416e-06	0.612167	-1.08832	2.61918e-07	-1.31859	-1.03393
113822017	rs1177067	2.66349e-08	-2.03947	-2.29378e-10	1.37006e-06	-1.99615	-2.29378e-10	6.0782e-07	-1.51068	-2.29378e-10
113822095	rs143740679	2.06131e-07	0.00682107	-2.29378e-10	6.96956e-06	-0.369451	-2.29378e-10	3.94723e-06	0.360212	-2.29378e-10
113822262	rs1177066	2.42573e-07	0.415954	-0.246342	1.56794e-05	0.652711	-0.211366	5.79702e-07	-1.40664	-0.1514
113822745	rs720396	1.40948e-06	3.22215	-1.29286	1.01025e-05	1.3019	-1.30012	6.83943e-07	-0.0901574	-1.30252
113823060	rs77952975	1.203e-07	-0.531702	-2.29378e-10	2.17921e-06	-1.53204	-2.29378e-10	1.30287e-06	-0.748232	-2.29378e-10
113823277	rs73001815	8.44753e-08	-0.885231	-2.29378e-10	1.07548e-05	0.0643524	-2.29378e-10	1.09535e-05	1.38086	-2.29378e-10
113823356	rs59391854	1.28435e-08	-1.9011	-0.867747	8.3705e-07	-1.66396	-0.824919	1.87558e-07	-1.98651	-0.699955
113823458	rs74708527	8.63378e-08	-0.863422	-2.29378e-10	1.57e-06	-1.85993	-2.29378e-10	4.0356e-07	-1.92023	-2.29378e-10
113823491	rs148220930	2.65238e-08	-2.04365	-2.29378e-10	1.38232e-06	-1.98724	-2.29378e-10	4.11173e-07	-1.90154	-2.29378e-10
113823865	rs7942029	1.33888e-08	-2.03431	-0.692956	6.37628e-07	-2.0441	-0.716905	2.13988e-07	-2.00282	-0.551818
113824194	rs12363499	1.04052e-08	-1.79228	-1.18711	4.44778e-07	-1.89593	-1.22525	1.49117e-07	-1.70562	-1.21021
113824254	rs61907926	2.73119e-08	-2.01437	-2.29378e-10	1.33913e-06	-2.01898	-2.29378e-10	6.80612e-07	-1.39756	-2.29378e-10
113824326	rs57460893	8.08744e-08	-2.29525e-10	-0.928792	4.12314e-06	-2.29525e-10	-0.894388	1.26255e-06	-2.29525e-10	-0.779671
113824401	rs78712249	2.06316e-07	0.729566	-0.721845	1.57163e-06	-1.17629	-0.682594	2.90298e-07	-1.50831	-0.741337
113824447	rs11214783	2.82139e-08	-1.92658	-0.0552966	1.35652e-06	-1.93888	-0.0671955	4.7437e-07	-1.83659	0.0780246
113825129	rs1150234	6.03533e-07	1.95014	-0.869029	5.71161e-06	0.294555	-0.863056	5.99974e-07	-0.683412	-0.840259
113826630	rs1123193	2.08632e-07	0.951867	-0.932987	1.42542e-06	-1.06435	-0.892192	2.73752e-07	-1.36209	-0.946249
113826912	rs75181006	2.11572e-07	0.982379	-0.949503	1.42415e-06	-1.04686	-0.910568	2.7387e-07	-1.34748	-0.960425
113827074	rs117140825	2.85548e-07	0.332719	-2.29378e-10	7.83186e-06	-0.252803	-2.29378e-10	4.99118e-06	0.59487	-2.29378e-10
113827103	rs1150232	1.31454e-06	2.51144	-0.651885	1.13429e-05	0.768398	-0.650808	9.56823e-07	-0.431904	-0.625034
113827326	rs17116178	2.59427e-07	1.14187	-0.905081	1.62366e-06	-0.954403	-0.871915	3.0639e-07	-1.26985	-0.925847
113827401	rs118161712	9.32256e-08	-0.786667	-2.29378e-10	1.73766e-06	-1.75846	-2.29378e-10	7.34543e-07	-1.32131	-2.29378e-10
113827532	rs74783665	6.99506e-08	-2.29525e-10	-1.0739	3.49309e-06	-2.29525e-10	-1.06022	8.90467e-07	-2.29525e-10	-1.12881
113827650	rs1176754	1.28522e-07	-0.073511	-0.392082	7.13119e-06	-0.0422671	-0.304257	8.02951e-07	-1.02472	-0.207538
113829636	rs137938264	5.92423e-08	-2.29525e-10	-1.24005	2.93171e-06	-2.29525e-10	-1.23542	7.99901e-07	-2.29525e-10	-1.23607
113830264	rs12286333	1.27157e-08	-1.79666	-0.982191	5.39293e-07	-1.84848	-1.08002	1.59148e-07	-1.79081	-1.05991
113830427	rs139008768	1.15554e-07	-0.571951	-2.29378e-10	7.10062e-06	-0.35082	-2.29378e-10	5.86992e-07	-1.54555	-2.29378e-10
113830514	rs148150490	2.6981e-08	-2.02656	-2.29378e-10	2.50051e-06	-1.39451	-2.29378e-10	3.64555e-07	-2.02188	-2.29378e-10
113831289	rs144584511	8.24577e-08	-2.29525e-10	-0.909405	4.23779e-06	-2.29525e-10	-0.866962	1.1479e-06	-2.29525e-10	-0.874864
113831684	rs75942595	2.64883e-08	-2.04499	-2.29378e-10	1.33966e-06	-2.01859	-2.29378e-10	3.62582e-07	-2.02731	-2.29378e-10
113831690	rs75242024	2.68568e-08	-2.03117	-2.29378e-10	1.35742e-06	-2.00542	-2.29378e-10	5.93836e-07	-1.53395	-2.29378e-10
113831931	rs34614384	5.25238e-08	-0.129722	-1.2307	3.71827e-06	0.21352	-1.21126	1.9699e-07	-1.41403	-1.22338
113832657	rs34703448	3.40958e-08	-0.561816	-1.2307	2.02263e-06	-0.395341	-1.21126	1.53278e-07	-1.66493	-1.22338
113832927	rs140597764	2.82202e-08	-1.98165	-2.29378e-10	1.33662e-06	-2.02086	-2.29378e-10	3.89158e-07	-1.95657	-2.29378e-10
113832929	rs78744728	2.96784e-08	-1.93127	-2.29378e-10	1.31102e-06	-2.0402	-2.29378e-10	4.12472e-07	-1.89839	-2.29378e-10
113833125	rs1150230	1.88066e-08	-1.46641	-0.921073	8.6563e-07	-1.50133	-0.95397	1.70336e-07	-1.81932	-0.963467
113833152	rs1150229	2.70001e-08	-1.12184	-0.904012	1.14903e-06	-1.24096	-0.93112	2.1251e-07	-1.61611	-0.945457
113833167	rs17543232	6.53762e-08	-1.14153	-2.29378e-10	5.82734e-06	-0.548442	-2.29378e-10	8.38879e-07	-1.18849	-2.29378e-10
113834640	rs78592616	6.90683e-08	-0.0869933	-0.9996	2.27043e-06	-0.551309	-0.939725	6.17131e-07	-0.566478	-0.928999
113835843	rs17615186	1.25174e-06	1.8106	-2.29378e-10	3.19414e-05	1.1529	-2.29378e-10	1.65813e-05	1.79547	-2.29378e-10
113835890	rs148811088	8.8707e-08	-2.29525e-10	-0.836351	4.13342e-06	-2.29525e-10	-0.891897	1.07762e-06	-2.29525e-10	-0.938043
113836005	rs117576023	2.65581e-08	-2.04236	-2.29378e-10	1.37169e-06	-1.99496	-2.29378e-10	5.14144e-07	-1.67805	-2.29378e-10
113836713	rs11214786	1.54889e-08	-1.38102	-1.20054	5.2491e-07	-1.69572	-1.25981	1.82335e-07	-1.46733	-1.24738
113836868	rs79294782	1.17625e-06	1.7484	-2.29378e-10	3.01829e-05	1.09627	-2.29378e-10	1.55832e-05	1.73339	-2.29378e-10
113837184	rs59212645	2.19768e-08	-1.14294	-1.08876	5.6387e-07	-1.70371	-1.18022	4.58795e-07	-0.631834	-1.16012
113838011	rs117360927	1.24234e-08	-1.52027	-1.28184	5.51602e-07	-1.63183	-1.2741	1.13137e-07	-1.9128	-1.27915
113838119	rs7104827	1.87284e-08	-1.68239	-0.70926	7.56544e-07	-1.84359	-0.746404	1.90499e-07	-1.90834	-0.762574
113838747	rs61907928	2.69007e-08	-2.02954	-2.29378e-10	1.35109e-06	-2.01009	-2.29378e-10	5.56907e-07	-1.59816	-2.29378e-10
113838928	rs76168892	2.40163e-08	-1.07918	-1.06377	6.05446e-07	-1.74347	-1.06933	2.87826e-07	-1.17572	-1.08249
113839272	rs11214789	1.61818e-08	-1.39601	-1.14179	5.28214e-07	-1.73083	-1.21842	1.8291e-07	-1.50883	-1.20274
113839435	rs11214790	1.5552e-08	-1.44139	-1.1361	5.13595e-07	-1.76216	-1.21516	1.76401e-07	-1.55	-1.1978
113839974	rs61905760	1.52853e-08	-1.44994	-1.14486	5.07814e-07	-1.768	-1.22064	1.73759e-07	-1.55773	-1.20515
113840627	rs1176753	1.80108e-08	-1.69645	-0.734271	7.40367e-07	-1.84106	-0.770555	1.80582e-07	-1.9371	-0.787271
113841003	rs10789980	1.97467e-08	-1.65587	-0.682839	7.80274e-07	-1.83746	-0.721649	1.94354e-07	-1.91238	-0.738501
113842495	rs77361150	2.66337e-08	-2.03951	-2.29378e-10	1.37996e-06	-1.98895	-2.29378e-10	5.22301e-07	-1.66231	-2.29378e-10
113842714	rs117067006	2.6484e-08	-2.04515	-2.29378e-10	1.84606e-06	-1.69795	-2.29378e-10	3.56355e-07	-2.04463	-2.29378e-10
113843134	rs144224976	3.3569e-08	-1.80809	-2.29378e-10	1.4499e-06	-1.93951	-2.29378e-10	4.379e-07	-1.83857	-2.29378e-10
113843477	rs1176752	9.01687e-07	1.48258	-2.29378e-10	1.93689e-05	0.652667	-2.29378e-10	1.21826e-05	1.48721	-2.29378e-10
113843711	rs1176751	1.10963e-06	1.69009	-2.29378e-10	2.32315e-05	0.834508	-2.29378e-10	1.49941e-05	1.69485	-2.29378e-10
113843796	rs1176750	1.15372e-06	1.72905	-2.29378e-10	2.40404e-05	0.868733	-2.29378e-10	1.55903e-05	1.73385	-2.29378e-10
113844504	rs77001018	1.24208e-06	1.80285	-2.29378e-10	3.17167e-05	1.14584	-2.29378e-10	1.64535e-05	1.78774	-2.29378e-10
113845541	rs1150226	9.552e-07	1.54023	-2.29378e-10	4.06227e-05	1.39332	-2.29378e-10	1.87606e-05	1.91895	-2.29378e-10
113846006	rs1062613	1.14737e-08	-2.03757	-0.844063	5.7494e-07	-1.96099	-0.903506	1.57728e-07	-2.01285	-0.846837
113846041	rs190646973	9.65551e-08	-2.29525e-10	-0.751576	4.44519e-06	-2.29525e-10	-0.819181	1.15882e-06	-2.29525e-10	-0.865402
113846077	rs33940208	2.38754e-07	0.88496	-0.731216	7.18079e-06	0.309979	-0.649571	1.89953e-06	0.290923	-0.662121
113846421	rs145626210	1.13597e-07	-0.589036	-2.29378e-10	6.85861e-06	-0.385498	-2.29378e-10	6.34277e-07	-1.46807	-2.29378e-10
113846688	rs1150225	1.56664e-08	-1.72093	-0.849243	5.79662e-07	-1.93438	-0.921937	2.01909e-07	-1.74287	-0.869874
113846872	rs1150222	1.5743e-08	-1.71605	-0.849243	6.00152e-07	-1.89964	-0.921937	2.03458e-07	-1.73522	-0.869874
113846904	rs11604247	2.18894e-08	-1.41841	-0.817276	1.17148e-06	-1.41113	-0.741604	2.54347e-07	-1.62711	-0.75475
113847193	rs34607544	1.50308e-07	-2.29525e-10	-0.309006	6.62027e-06	-2.29525e-10	-0.420867	1.70754e-06	-2.29525e-10	-0.477751
113847348	rs1176725	1.51497e-08	-1.74076	-0.862947	5.65908e-07	-1.94584	-0.934487	1.95447e-07	-1.76201	-0.883261
113847540	rs1456888	2.97676e-08	-1.92827	-2.29378e-10	1.53365e-06	-1.88335	-2.29378e-10	3.78761e-07	-1.98365	-2.29378e-10
113847551	rs34570010	1.4936e-07	-2.29525e-10	-0.315333	6.58093e-06	-2.29525e-10	-0.426827	1.69772e-06	-2.29525e-10	-0.483515
113848273	rs1985242	2.9131e-08	-1.27946	-0.670429	1.84583e-06	-1.05286	-0.645213	3.85813e-07	-1.3729	-0.592309
113848442	rs112021556	2.97491e-07	0.373694	-2.29378e-10	1.14353e-05	0.125705	-2.29378e-10	1.04078e-05	1.32976	-2.29378e-10
113848474	rs1176722	1.40636e-08	-1.75937	-0.918732	5.32209e-07	-1.95634	-0.98538	1.81802e-07	-1.77994	-0.9377
113848902	rs56376240	3.03317e-08	-1.9095	-2.29378e-10	1.56771e-06	-1.86139	-2.29378e-10	3.84027e-07	-1.96984	-2.29378e-10
113849002	rs56798091	2.16782e-07	0.975815	-0.918613	6.38256e-06	0.391505	-0.848939	1.67836e-06	0.372121	-0.867107
113849004	rs58143450	2.11782e-07	0.970184	-0.936316	6.22924e-06	0.386448	-0.868196	1.63872e-06	0.367084	-0.885972
113849429	rs12808576	4.41767e-08	-1.53349	-2.29378e-10	3.10946e-06	-1.17655	-2.29378e-10	5.76193e-07	-1.56411	-2.29378e-10
113849753	rs1176720	1.41979e-08	-1.7468	-0.921794	5.2526e-07	-1.9667	-0.988164	1.82932e-07	-1.77076	-0.940686
113849885	rs34161959	8.30095e-08	-2.29525e-10	-0.902734	4.20937e-06	-2.29525e-10	-0.873691	1.18056e-06	-2.29525e-10	-0.846812
113850006	rs61905785	3.08457e-08	-1.89269	-2.29378e-10	1.54343e-06	-1.87699	-2.29378e-10	3.87942e-07	-1.9597	-2.29378e-10
113850140	rs2276302	1.54406e-08	-1.69953	-0.885159	8.7491e-07	-1.4918	-0.952839	1.98537e-07	-1.72576	-0.903826
113851205	rs73001860	9.00948e-08	-0.820828	-2.29378e-10	2.173e-06	-1.5349	-2.29378e-10	8.43883e-07	-1.18254	-2.29378e-10
113851289	rs7930558	1.22811e-08	-1.8451	-0.968534	4.87708e-07	-1.99854	-1.0305	1.5827e-07	-1.87004	-0.986215
113851413	rs10891611	1.26914e-08	-1.78376	-0.997003	4.91011e-07	-1.96681	-1.05548	1.63225e-07	-1.81239	-1.01304
113851571	rs78602608	2.20753e-07	0.0753552	-2.29378e-10	8.8657e-06	-0.128813	-2.29378e-10	3.21557e-06	0.155204	-2.29378e-10
113851853	rs11607240	2.97395e-08	-1.92921	-2.29378e-10	1.48517e-06	-1.91547	-2.29378e-10	3.77715e-07	-1.98642	-2.29378e-10
113852187	rs1176719	1.66597e-08	-1.95053	-0.558168	9.07874e-07	-1.85602	-0.551637	2.34218e-07	-1.95035	-0.513959
113852492	rs146987046	2.6491e-08	-2.04489	-2.29378e-10	1.50393e-06	-1.90292	-2.29378e-10	3.71887e-07	-2.00197	-2.29378e-10
113853031	rs78218836	1.56524e-07	-2.29525e-10	-0.268478	6.87426e-06	-2.29525e-10	-0.383218	1.78632e-06	-2.29525e-10	-0.432643
113853411	rs76303657	2.66638e-08	-2.03838	-2.29378e-10	1.79398e-06	-1.72656	-2.29378e-10	3.59789e-07	-2.03504	-2.29378e-10
113853456	rs73556695	6.05692e-07	1.79041	-0.705726	1.60229e-05	1.12804	-0.665021	4.28859e-06	1.10591	-0.662756
113853470	rs1456887	5.03753e-08	-1.40219	-2.29378e-10	1.91666e-06	-1.66042	-2.29378e-10	1.60573e-06	-0.539224	-2.29378e-10
113853527	rs79894062	1.19156e-07	-0.541254	-2.29378e-10	2.05039e-06	-1.59297	-2.29378e-10	4.73299e-07	-1.76083	-2.29378e-10
113853699	rs3737457	6.5571e-07	1.85804	-0.694015	1.72475e-05	1.18958	-0.652919	4.61547e-06	1.16724	-0.650633
113854096	rs35448518	2.19225e-08	-1.17981	-1.05437	8.97759e-07	-1.38498	-1.03388	2.47386e-07	-1.39634	-1.01327
113854282	rs909411	2.75497e-08	-1.33531	-0.670391	1.28393e-06	-1.31073	-0.750351	5.7668e-07	-0.856871	-0.706399
113854602	rs74353090	8.01659e-08	-2.29525e-10	-0.937592	3.77706e-06	-2.29525e-10	-0.982058	1.05425e-06	-2.29525e-10	-0.959977
113854679	rs11214796	2.68158e-08	-1.34676	-0.685938	1.17838e-06	-1.37989	-0.766973	5.6291e-07	-0.868994	-0.718443
113855342	rs1176717	2.55814e-08	-1.40636	-0.673466	1.26182e-06	-1.32624	-0.752211	5.20267e-07	-0.956104	-0.710111
113855367	rs3867473	2.56048e-08	-1.36203	-0.716879	1.13467e-06	-1.39189	-0.79277	5.32074e-07	-0.891554	-0.752219
113855398	rs1176716	8.01263e-09	-2.04508	-1.19559	3.88093e-07	-2.01281	-1.2447	1.05269e-07	-2.03794	-1.2261
113855406	rs1176715	2.62192e-08	-1.36463	-0.690572	1.22761e-06	-1.33773	-0.768204	5.42993e-07	-0.896753	-0.726708
113855526	rs1176714	2.4993e-08	-1.39135	-0.711747	1.16798e-06	-1.36775	-0.78798	5.14707e-07	-0.929715	-0.747243
113855977	rs948983	7.7898e-09	-2.04515	-1.22373	3.79221e-07	-2.01575	-1.26489	1.02748e-07	-2.03868	-1.2496
113856197	rs138466531	1.06945e-07	-2.29525e-10	-0.649371	4.97663e-06	-2.29525e-10	-0.706249	1.29398e-06	-2.29525e-10	-0.755081
113856539	rs2846632	5.29413e-08	-1.35251	-2.29378e-10	1.99218e-06	-1.62178	-2.29378e-10	1.73174e-06	-0.463677	-2.29378e-10
113856681	rs10160548	7.51109e-09	-2.01349	-1.29182	3.73774e-07	-1.99585	-1.29925	1.21134e-07	-1.82757	-1.2961
113856768	rs34327364	1.10498e-07	-0.616694	-2.29378e-10	6.70662e-06	-0.407907	-2.29378e-10	5.98228e-07	-1.52659	-2.29378e-10
113857365	rs56232120	5.86756e-07	1.05292	-2.29378e-10	1.86655e-05	0.615674	-2.29378e-10	2.27893e-05	2.11349	-2.29378e-10
113857843	rs2276304	5.60495e-08	-2.29525e-10	-1.29545	2.77249e-06	-2.29525e-10	-1.29126	7.63384e-07	-2.29525e-10	-1.2828
113857886	rs1150220	8.71036e-09	-1.86766	-1.28951	4.43846e-07	-1.82107	-1.30221	1.64953e-07	-1.51623	-1.29867
113858052	rs76882290	2.69536e-08	-2.02757	-2.29378e-10	1.90361e-06	-1.66725	-2.29378e-10	3.64368e-07	-2.02239	-2.29378e-10
113858089	rs75833556	4.85023e-08	-1.44008	-2.29378e-10	2.14027e-06	-1.55007	-2.29378e-10	6.81279e-07	-1.39658	-2.29378e-10
113858427	rs118187155	4.98783e-08	-1.4121	-2.29378e-10	1.51847e-06	-1.8933	-2.29378e-10	4.25774e-07	-1.86665	-2.29378e-10
113859233	rs140304024	8.39828e-08	-2.29525e-10	-0.891078	4.12788e-06	-2.29525e-10	-0.893238	1.12162e-06	-2.29525e-10	-0.898025
113859258	rs4020469	9.2391e-09	-1.98756	-1.11068	4.81159e-07	-1.88625	-1.15631	1.4485e-07	-1.80904	-1.13582
113859464	rs137905731	1.23554e-07	-0.505009	-2.29378e-10	7.50172e-06	-0.29587	-2.29378e-10	6.69024e-07	-1.41474	-2.29378e-10
113859567	rs17543605	5.46363e-08	-1.32099	-2.29378e-10	2.04203e-06	-1.59706	-2.29378e-10	1.81587e-06	-0.416237	-2.29378e-10
113859604	rs11214797	3.66862e-08	-1.71929	-2.29378e-10	1.41626e-06	-1.96298	-2.29378e-10	1.4235e-06	-0.659682	-2.29378e-10
113859617	rs11608102	5.50011e-08	-1.31434	-2.29378e-10	2.05275e-06	-1.59182	-2.29378e-10	1.83407e-06	-0.406262	-2.29378e-10
113860274	rs183698487	5.73727e-08	-2.29525e-10	-1.27212	2.89723e-06	-2.29525e-10	-1.24725	7.9102e-07	-2.29525e-10	-1.24723
113860425	rs1176713	1.57034e-08	-1.42576	-1.14205	7.70778e-07	-1.40219	-1.16917	3.31641e-07	-0.978289	-1.13821
113860988	rs55917640	2.87298e-07	0.338829	-2.29378e-10	9.6631e-06	-0.0426883	-2.29378e-10	9.89019e-06	1.27874	-2.29378e-10
113861244	rs117835039	5.58263e-08	-2.29525e-10	-1.29944	2.74883e-06	-2.29525e-10	-1.29983	7.50256e-07	-2.29525e-10	-1.30014
113861321	rs73011601	5.19609e-08	-1.3712	-2.29378e-10	1.96333e-06	-1.63636	-2.29378e-10	1.6834e-06	-0.491988	-2.29378e-10
113861749	rs1182457	7.33385e-09	-2.04503	-1.28416	3.69255e-07	-2.00508	-1.30219	9.80189e-08	-2.03715	-1.29825
113861995	rs75841559	5.56402e-08	-2.29525e-10	-1.30278	2.74035e-06	-2.29525e-10	-1.30292	7.48375e-07	-2.29525e-10	-1.30265
113862057	rs80017933	2.68888e-08	-2.02998	-2.29378e-10	1.30515e-06	-2.04469	-2.29378e-10	3.56181e-07	-2.04512	-2.29378e-10
113862457	rs17543669	5.30979e-08	-1.34955	-2.29378e-10	1.85609e-06	-1.69253	-2.29378e-10	1.69762e-06	-0.483577	-2.29378e-10
113862930	rs11214800	8.87372e-09	-2.00311	-1.13548	4.51207e-07	-1.92931	-1.17752	1.48546e-07	-1.76028	-1.15938
113862968	rs10891613	7.5237e-09	-2.00637	-1.29726	3.72119e-07	-1.99745	-1.30209	1.34315e-07	-1.72007	-1.30029
113863131	rs7115470	7.36978e-09	-2.04371	-1.28059	3.61224e-07	-2.02805	-1.30121	9.7575e-08	-2.04359	-1.29634
113863209	rs12421901	4.83994e-07	1.47888	-0.618501	1.37966e-05	0.845283	-0.531861	3.65397e-06	0.824168	-0.541155
113864109	rs897685	1.87546e-08	-1.43442	-0.955828	8.38404e-07	-1.55734	-0.929915	1.97993e-07	-1.72853	-0.903795
113864648	rs144357808	7.45934e-08	-1.00964	-2.29378e-10	1.89243e-06	-1.67314	-2.29378e-10	1.0991e-06	-0.918311	-2.29378e-10
113865158	rs930865	1.9366e-08	-1.33816	-1.02001	9.65555e-07	-1.29649	-1.04956	4.21901e-07	-0.856036	-1.01975
113865200	rs79704824	5.57518e-08	-2.29525e-10	-1.30078	2.74537e-06	-2.29525e-10	-1.30109	7.4936e-07	-2.29525e-10	-1.30134
113865659	rs112346076	1.2475e-07	-2.29525e-10	-0.495378	5.55464e-06	-2.29525e-10	-0.596369	1.45237e-06	-2.29525e-10	-0.639608
113865827	rs12361344	9.06906e-09	-1.88398	-1.23284	4.46311e-07	-1.83927	-1.27848	1.6263e-07	-1.56353	-1.26555
113866007	rs60714211	1.3552e-08	-1.49094	-1.22422	5.82071e-07	-1.6395	-1.21267	1.39101e-07	-1.78439	-1.20097
113866551	rs1379170	8.57026e-09	-1.96463	-1.20876	4.26355e-07	-1.93242	-1.23107	1.60956e-07	-1.61508	-1.22434
113867654	rs57740015	1.06539e-08	-1.92119	-1.03458	5.24938e-07	-1.97008	-0.9854	1.41306e-07	-2.00887	-0.960761
113867965	rs73558569	4.28404e-07	1.21069	-0.472309	1.56681e-05	0.866109	-0.425487	5.00883e-06	1.00849	-0.410091
113867987	rs7113791	5.33459e-08	-1.34489	-2.29378e-10	1.58775e-06	-1.84868	-2.29378e-10	4.99618e-07	-1.70671	-2.29378e-10
113868568	rs75703160	5.93422e-08	-2.29525e-10	-1.23837	2.81374e-06	-2.29525e-10	-1.27649	7.67597e-07	-2.29525e-10	-1.27729
113868972	rs76611779	5.56586e-08	-2.29525e-10	-1.30245	2.73985e-06	-2.29525e-10	-1.3031	7.48067e-07	-2.29525e-10	-1.30306
113869356	rs7930014	1.36031e-07	0.753717	-1.16252	1.14257e-05	1.24909	-1.12424	4.3675e-06	1.59067	-1.12929
113869969	rs111371029	3.0188e-07	0.38834	-2.29378e-10	7.35189e-05	1.98654	-2.29378e-10	7.61636e-07	-1.28509	-2.29378e-10
113870041	rs55835514	5.27883e-08	-0.164966	-1.19043	1.28381e-06	-0.890603	-1.17057	5.48886e-07	-0.430722	-1.18194
113870683	rs1970831	1.2856e-08	-1.87382	-0.894057	7.68991e-07	-1.66241	-0.91127	1.8275e-07	-1.80966	-0.90278
113870735	rs7112208	9.48963e-08	-2.29525e-10	-0.768905	5.22288e-06	-2.29525e-10	-0.657954	1.39854e-06	-2.29525e-10	-0.677371
113870883	rs7126511	1.79698e-08	-2.03739	-0.395606	1.08599e-06	-1.96515	-0.263361	2.75083e-07	-2.03264	-0.270846
113871405	rs77841249	4.64234e-08	-1.48389	-2.29378e-10	1.4276e-06	-1.95501	-2.29378e-10	7.52656e-07	-1.29695	-2.29378e-10
113871726	rs79900073	6.76346e-08	-2.29525e-10	-1.10757	3.23864e-06	-2.29525e-10	-1.13585	8.83165e-07	-2.29525e-10	-1.13705
113872040	rs11214805	8.64355e-08	-2.29525e-10	-0.862291	4.7783e-06	-2.29525e-10	-0.746918	1.25275e-06	-2.29525e-10	-0.787462
113872373	rs10736473	7.5602e-08	-2.29525e-10	-0.996207	4.10813e-06	-2.29525e-10	-0.898035	1.08555e-06	-2.29525e-10	-0.930719
113872478	rs7104236	7.34842e-09	-2.0329	-1.2943	3.64309e-07	-2.02139	-1.29937	9.74046e-08	-2.04515	-1.29654
113872627	rs11214806	1.18079e-08	-1.56854	-1.28438	5.65236e-07	-1.6077	-1.27381	1.41784e-07	-1.68588	-1.28037
113872699	rs7104411	7.26838e-09	-2.03487	-1.30329	3.66748e-07	-2.01361	-1.30048	9.69032e-08	-2.04466	-1.30218
113873554	rs28441376	4.86698e-08	-1.43663	-2.29378e-10	2.78648e-06	-1.28622	-2.29378e-10	6.30478e-07	-1.47408	-2.29378e-10
113873697	rs4082224	7.37908e-09	-2.02054	-1.3025	3.74467e-07	-1.98997	-1.30328	9.68787e-08	-2.04407	-1.30303
113873847	rs148119041	6.06051e-08	-2.29525e-10	-1.21731	3.01818e-06	-2.29525e-10	-1.20635	8.18924e-07	-2.29525e-10	-1.21257
113873948	rs191062427	6.0563e-08	-2.29525e-10	-1.218	3.01596e-06	-2.29525e-10	-1.20708	8.18341e-07	-2.29525e-10	-1.21328
113873967	rs373227290	6.04086e-08	-2.29525e-10	-1.22056	3.00779e-06	-2.29525e-10	-1.2098	8.16196e-07	-2.29525e-10	-1.2159
113874159	rs73013223	1.14652e-08	-1.58796	-1.29441	5.09103e-07	-1.68557	-1.30053	1.33797e-07	-1.72726	-1.29697
113874247	rs73013225	1.15888e-08	-1.58155	-1.2901	5.13388e-07	-1.67988	-1.29784	1.34993e-07	-1.72191	-1.29342
113875448	rs117562938	5.88407e-08	-2.29525e-10	-1.24686	2.92441e-06	-2.29525e-10	-1.23791	7.94376e-07	-2.29525e-10	-1.243
113875575	rs7925936	1.69145e-08	-1.57718	-0.916332	6.27564e-07	-1.80761	-0.969299	1.74906e-07	-1.85698	-0.899329
113875589	rs7925943	2.09389e-08	-1.44061	-0.839472	7.61606e-07	-1.68568	-0.897645	2.09577e-07	-1.75459	-0.820874
113875733	rs111410777	2.12624e-07	0.0378375	-2.29378e-10	4.32733e-06	-0.846051	-2.29378e-10	2.51113e-06	-0.0920685	-2.29378e-10
113875853	rs10891615	8.21404e-09	-2.042	-1.17385	4.15327e-07	-2.04348	-1.14621	1.15903e-07	-2.00059	-1.16721
113875957	rs117304894	5.56322e-08	-2.29525e-10	-1.30293	2.73958e-06	-2.29525e-10	-1.3032	7.48151e-07	-2.29525e-10	-1.30295
113876797	rs77423986	1.17812e-08	-1.61624	-1.23894	5.12876e-07	-1.71061	-1.26812	1.37018e-07	-1.75077	-1.24968
113876943	rs73013230	1.15805e-08	-1.63537	-1.237	5.05024e-07	-1.72747	-1.26669	1.35108e-07	-1.76658	-1.24791
113877065	rs7483974	6.54631e-08	-2.29525e-10	-1.1402	3.52276e-06	-2.29525e-10	-1.05176	9.19866e-07	-2.29525e-10	-1.09633
113877277	rs182001565	6.55112e-08	-2.29525e-10	-1.13947	3.2665e-06	-2.29525e-10	-1.12728	8.93542e-07	-2.29525e-10	-1.12536
113877557	rs2364857	1.05711e-08	-2.02131	-0.942252	5.2431e-07	-2.04381	-0.912865	1.4284e-07	-2.0451	-0.913738
113877594	rs4318013	1.25043e-08	-2.04307	-0.752554	6.27405e-07	-2.04493	-0.732232	1.74236e-07	-2.02981	-0.730335
113877596	rs4318014	1.04859e-08	-2.02551	-0.946144	5.24727e-07	-2.03897	-0.916912	1.42256e-07	-2.04515	-0.917781
113878753	rs76995217	6.4513e-08	-2.29525e-10	-1.15482	3.21488e-06	-2.29525e-10	-1.14321	8.79344e-07	-2.29525e-10	-1.14138
113879029	rs4936287	6.47625e-08	-2.29525e-10	-1.15096	3.47584e-06	-2.29525e-10	-1.06517	9.08762e-07	-2.29525e-10	-1.10847
113879251	rs4938064	1.05597e-08	-2.03221	-0.932441	5.30412e-07	-2.04515	-0.899957	1.44576e-07	-2.04375	-0.902998
113879295	rs117653795	6.44749e-08	-2.29525e-10	-1.15541	3.2129e-06	-2.29525e-10	-1.14383	8.78801e-07	-2.29525e-10	-1.142
113879541	rs4938065	1.04445e-08	-2.03444	-0.941178	5.25691e-07	-2.04497	-0.909071	1.43395e-07	-2.04287	-0.912077
113880434	rs118041878	2.74122e-08	-2.0107	-2.29378e-10	1.49286e-06	-1.91031	-2.29378e-10	3.63486e-07	-2.02482	-2.29378e-10
113880679	rs10789985	9.91461e-09	-2.03243	-0.995255	4.96488e-07	-2.04513	-0.966064	1.35541e-07	-2.04384	-0.967448
113881139	rs12576962	8.55984e-09	-2.02431	-1.1503	4.51098e-07	-1.98228	-1.12479	1.13874e-07	-2.04228	-1.14318
113881671	rs17543948	1.45852e-07	-0.339097	-2.29378e-10	3.49934e-06	-1.05843	-2.29378e-10	1.23469e-06	-0.801982	-2.29378e-10
113881680	rs150407358	6.57008e-08	-2.29525e-10	-1.13658	3.27629e-06	-2.29525e-10	-1.12429	8.96236e-07	-2.29525e-10	-1.12235
113882017	rs117123861	6.44921e-08	-2.29525e-10	-1.15515	3.2138e-06	-2.29525e-10	-1.14355	8.79046e-07	-2.29525e-10	-1.14172
113882422	rs11604851	1.20641e-08	-1.68999	-1.14147	5.27257e-07	-1.75007	-1.201	1.42991e-07	-1.78765	-1.17013
113882680	rs7396436	6.16573e-08	-2.29525e-10	-1.2001	3.26348e-06	-2.29525e-10	-1.12821	8.59699e-07	-2.29525e-10	-1.16397
113882727	rs141141488	5.56302e-08	-2.29525e-10	-1.30296	2.73933e-06	-2.29525e-10	-1.30329	7.48699e-07	-2.29525e-10	-1.30222
113882821	rs10789986	1.23579e-08	-2.03817	-0.769226	6.20264e-07	-2.04184	-0.746772	1.70412e-07	-2.03674	-0.745595
113884524	rs12289199	1.74796e-08	-1.67269	-0.787963	7.02575e-07	-1.78464	-0.879366	1.8767e-07	-1.85943	-0.826439
113884526	rs12289200	9.63421e-08	-2.29525e-10	-0.753784	4.57723e-06	-2.29525e-10	-0.789909	1.26454e-06	-2.29525e-10	-0.778091
113884617	rs75833649	8.04994e-08	-0.93344	-2.29378e-10	4.741e-06	-0.754755	-2.29378e-10	5.15051e-07	-1.67629	-2.29378e-10
113884637	rs12289274	8.55914e-08	-2.29525e-10	-0.872105	4.08355e-06	-2.29525e-10	-0.904035	1.12659e-06	-2.29525e-10	-0.893605
113884760	rs7119284	8.71957e-09	-2.01908	-1.13704	4.14878e-07	-2.02075	-1.17003	1.16691e-07	-2.03583	-1.1252
113884796	rs116949573	6.05041e-08	-2.29525e-10	-1.21898	3.00665e-06	-2.29525e-10	-1.21018	8.22032e-07	-2.29525e-10	-1.20878
113884984	rs7103325	9.14009e-09	-2.00462	-1.1044	4.33289e-07	-2.0067	-1.14065	1.19959e-07	-2.04194	-1.09147
113885412	rs4938066	7.93284e-09	-1.95201	-1.29867	3.75962e-07	-1.98618	-1.30308	1.1485e-07	-1.87715	-1.29978
113885634	rs4938067	8.61444e-09	-1.93202	-1.23623	4.16388e-07	-1.94705	-1.2401	1.06214e-07	-2.04069	-1.21442
113885790	rs3867474	8.05088e-09	-2.04419	-1.19172	4.07641e-07	-2.03047	-1.1779	1.10448e-07	-2.04314	-1.17287
113885979	rs11606742	1.29182e-08	-1.47848	-1.28457	5.26998e-07	-1.65264	-1.29892	1.3779e-07	-1.71163	-1.28319
113886190	rs3894248	7.78388e-09	-2.0417	-1.22794	3.90197e-07	-2.03569	-1.21641	1.07441e-07	-2.0324	-1.21121
113886210	rs11606774	1.46063e-08	-1.42903	-1.2112	5.7982e-07	-1.61131	-1.24473	1.54903e-07	-1.67346	-1.20429
113886654	rs3894247	7.68405e-09	-2.04501	-1.23753	3.92726e-07	-2.02693	-1.21872	1.05965e-07	-2.04331	-1.21414
113886816	rs3889025	8.33656e-09	-1.90397	-1.29707	3.83898e-07	-1.9666	-1.30179	1.20318e-07	-1.83407	-1.29635
113887138	rs17544032	7.57279e-09	-2.02362	-1.2735	3.69494e-07	-2.01942	-1.28721	1.00666e-07	-2.03854	-1.27021
113887345	rs11606861	8.18847e-09	-2.04283	-1.17614	4.11297e-07	-2.03689	-1.16255	1.13103e-07	-2.03786	-1.15439
113887360	rs4553401	8.80449e-09	-1.89488	-1.25154	3.93908e-07	-1.9691	-1.27354	1.24656e-07	-1.83973	-1.25527
113887879	rs117546765	5.99713e-08	-2.29525e-10	-1.22782	2.97879e-06	-2.29525e-10	-1.21948	8.14358e-07	-2.29525e-10	-1.21816
113888450	rs10789988	8.8503e-09	-2.01566	-1.12558	4.60538e-07	-1.99096	-1.09541	1.23728e-07	-2.02266	-1.07981
113888569	rs149024818	3.47881e-08	-1.77242	-2.29378e-10	1.43907e-06	-1.947	-2.29378e-10	4.61863e-07	-1.78529	-2.29378e-10
113888681	rs10736474	5.7945e-08	-2.29525e-10	-1.2622	2.99943e-06	-2.29525e-10	-1.21258	7.95858e-07	-2.29525e-10	-1.24114
113889377	rs12288459	5.74983e-08	-2.29525e-10	-1.26994	2.85238e-06	-2.29525e-10	-1.26285	7.78896e-07	-2.29525e-10	-1.26268
113889579	rs12805609	9.07834e-09	-1.9391	-1.1767	4.25822e-07	-1.99265	-1.17208	1.20406e-07	-1.97691	-1.15278
113889713	rs7101955	8.5347e-09	-1.91785	-1.2597	4.75995e-07	-1.78058	-1.27277	1.00592e-07	-2.04455	-1.26494
113889798	rs74494412	1.24851e-08	-1.55139	-1.24576	4.36438e-07	-1.88386	-1.25625	2.68482e-07	-1.09101	-1.23676
113890125	rs7118530	1.26744e-08	-1.56964	-1.21247	6.34203e-07	-1.55169	-1.2147	1.26123e-07	-1.82159	-1.26171
113890219	rs7940335	5.20036e-08	-0.130532	-1.23985	1.69912e-06	-0.544674	-1.23622	3.57771e-07	-0.795765	-1.2449
113890317	rs78830115	9.25475e-09	-1.96308	-1.13348	4.21663e-07	-2.01139	-1.16316	1.36602e-07	-1.89566	-1.10782
113890353	rs12221649	6.25461e-08	-0.180877	-1.00491	2.08565e-06	-0.566267	-1.00966	4.50519e-07	-0.734292	-1.07586
113890474	rs57662195	9.3337e-09	-1.95917	-1.12889	4.24494e-07	-2.00887	-1.15899	1.37999e-07	-1.89041	-1.1029
113890513	rs10789989	8.6632e-09	-1.8644	-1.2982	5.016e-07	-1.7056	-1.29535	9.72065e-08	-2.04325	-1.30047
113890577	rs56903197	8.82473e-09	-1.96308	-1.18106	4.13519e-07	-2.01139	-1.18266	1.32261e-07	-1.89566	-1.14011
113890708	rs2085421	1.07176e-08	-1.68152	-1.26829	4.88417e-07	-1.75366	-1.27393	1.28996e-07	-1.76961	-1.29117
113890882	rs59842979	8.8247e-09	-1.95517	-1.18896	4.12245e-07	-2.00626	-1.19088	1.32643e-07	-1.88506	-1.14783
113891252	rs4938068	8.91338e-09	-1.83441	-1.29972	5.19889e-07	-1.66786	-1.29729	9.76389e-08	-2.03771	-1.30157
113891677	rs76533068	5.56114e-08	-2.29525e-10	-1.3033	2.74446e-06	-2.29525e-10	-1.30142	7.49563e-07	-2.29525e-10	-1.30107
113892520	rs73560709	7.51257e-08	-2.29525e-10	-1.00253	3.61041e-06	-2.29525e-10	-1.02718	1.0309e-06	-2.29525e-10	-0.982367
113892617	rs1563533	8.79883e-09	-1.84473	-1.30235	5.10874e-07	-1.6817	-1.30093	9.7307e-08	-2.03955	-1.30314
113892669	rs180716308	1.3197e-07	-2.29525e-10	-0.439117	6.17586e-06	-2.29525e-10	-0.490354	1.61226e-06	-2.29525e-10	-0.535165
113892708	rs17626940	8.73212e-09	-1.95598	-1.1987	3.99526e-07	-2.00679	-1.22169	1.2832e-07	-1.88766	-1.17837
113892901	rs2045364	5.68673e-08	-0.0260274	-1.25494	1.83535e-06	-0.452001	-1.25177	3.83807e-07	-0.711078	-1.25934
113892941	rs2045365	7.05972e-08	-0.189019	-0.875681	2.39001e-06	-0.570083	-0.86962	5.32978e-07	-0.693855	-0.948222
```
