## Supplementary material for "Characterization of shared and ancestry-specific signals driving complex traits using multi-ancestry fine-mapping": susiex_nc3.cs80.summary

```
# chr11:112892994-113892994
CS_ID	CS_LENGTH	CS_PURITY	MAX_PIP_SNP	BP	REF_ALLELE	ALT_ALLELE	REF_FRQ	BETA	SE	-LOG10P	MAX_PIP	POST-HOC_PROB_POP1	POST-HOC_PROB_POP2
1	16	0.947135	rs6589379	113374567	T,T	G,G	0.358847,0.027778	0.0313451,0.0328895	0.00412196,0.0260118	13.5433,0.685958	0.0909285	0.999451	0.350925
2	5	0.721256	rs45627831	113198685	G,G	C,C	0.923459,0.933532	0.0351195,0.0248235	0.00743677,0.0171606	5.63253,0.829667	0.253994	0.977415	0.291751
3	6	0.984228	rs4319542	113451229	G,G	C,C	0.574553,0.720238	-0.0251165,-0.00516892	0.003999,0.00952293	9.47229,0.231157	0.153116	0.994909	0.243996
```
