## Supplementary material for "Characterization of shared and ancestry-specific signals driving complex traits using multi-ancestry fine-mapping": susiex_nc1.cs80.cs

```
CS_ID	SNP	BP	REF_ALLELE	ALT_ALLELE	REF_FRQ	BETA	SE	-LOG10P	CS_PIP	OVRL_PIP
1	chr11:116778201:G:C	116778201	C,C	G,G	1,1	-inf,-inf	inf,inf	6.957,0.972874	0.609886	0.609886
1	chr11:116800760:T:C	116800760	C,C	T,T	1,1	-inf,-inf	inf,inf	6.17735,0.429854	0.049248	0.049248
1	chr11:116799960:A:C	116799960	C,C	A,A	1,1	-inf,-inf	inf,inf	6.25316,0.113796	0.0415911	0.0415911
1	chr11:116791110:T:C	116791110	C,C	T,T	1,1	-inf,-inf	inf,inf	6.0105,0.214618	0.0268158	0.0268158
1	chr11:116796367:A:G	116796367	G,G	A,A	1,1	-inf,-inf	inf,inf	5.97095,0.192488	0.0241402	0.0241402
1	chr11:116792991:G:A	116792991	A,A	G,G	1,1	-inf,inf	inf,inf	5.69178,0.652295	0.0240068	0.0240068
1	chr11:116780399:C:T	116780399	T,T	C,C	1,1	-inf,-inf	inf,inf	5.58736,0.5363	0.0161589	0.0161589
1	chr11:116781775:A:G	116781775	G,G	A,A	1,1	-inf,-inf	inf,inf	5.58486,0.494444	0.0151443	0.0151443
```
