## Supplementary material for "Characterization of shared and ancestry-specific signals driving complex traits using multi-ancestry fine-mapping": susiex_nc1.cs80.snp

```
BP	SNP	PIP(CS1)	LogBF(CS1,Pop1)	LogBF(CS1,Pop2)
116582802	chr11:116582802:C:T	2.26962e-06	-1.42821e-10	-0.699261
116583114	chr11:116583114:A:G	1.45898e-06	-1.42821e-10	-1.14113
116583154	chr11:116583154:A:T	1.47268e-06	-1.42821e-10	-1.13179
116583168	chr11:116583168:T:C	2.51318e-07	-1.57577	-1.32414
116583320	chr11:116583320:TG:T	1.47635e-06	-1.42821e-10	-1.1293
116583544	chr11:116583544:A:G	3.01694e-07	-1.39122	-1.32599
116583657	chr11:116583657:A:G	1.09013e-06	-1.50221	0.0696363
116584562	chr11:116584562:G:A	1.43554e-06	-1.42821e-10	-1.15733
116584779	chr11:116584779:T:C	1.64558e-06	-1.42821e-10	-1.02078
116584990	chr11:116584990:G:T	3.05665e-07	-1.4135	-1.29063
116585310	chr11:116585310:G:A	2.75099e-07	-1.60098	-1.20852
116585883	chr11:116585883:TG:T	5.52255e-07	-1.03524	-1.07738
116585942	chr11:116585942:C:T	5.73221e-07	-0.987998	-1.08736
116586025	chr11:116586025:G:A	1.25684e-06	-1.42821e-10	-1.29027
116586398	chr11:116586398:T:A	2.97537e-07	-1.66335	-1.06774
116586623	chr11:116586623:G:A	4.03078e-07	-1.10859	-1.31891
116586674	chr11:116586674:C:T	5.00557e-07	-1.14226	-1.06865
116586754	chr11:116586754:C:T	4.77012e-07	-1.19044	-1.06865
116586831	chr11:116586831:C:T	1.24487e-05	-1.42821e-10	1.00274
116586933	chr11:116586933:A:G	2.30517e-07	-1.67977	-1.30654
116587334	chr11:116587334:C:T	2.33307e-07	-1.67835	-1.29592
116587376	chr11:116587376:C:T	7.58704e-06	-1.42821e-10	0.507568
116587433	chr11:116587433:T:C	1.10247e-06	-1.42132	-3.37191e-10
116588145	chr11:116588145:C:T	4.1868e-07	-1.32838	-1.06114
116588188	chr11:116588188:T:C	5.82918e-06	-1.42821e-10	0.244003
116588527	chr11:116588527:A:AG	9.0646e-07	-1.37306	-0.244019
116588701	chr11:116588701:A:G	2.37134e-06	-1.42821e-10	-0.655416
116588828	chr11:116588828:T:C	9.57546e-06	-1.42821e-10	0.74033
116589173	chr11:116589173:TCTTCAAAAATGGGCAGGA:T	1.78566e-06	-1.42821e-10	-0.939083
116589455	chr11:116589455:G:C	1.07721e-06	-1.64091	0.196412
116589797	chr11:116589797:C:T	1.23749e-06	-1.42821e-10	-1.30579
116590004	chr11:116590004:T:A	3.19378e-06	-1.42821e-10	-0.357668
116590308	chr11:116590308:A:G	1.32169e-06	-1.42821e-10	-1.23996
116590725	chr11:116590725:C:T	1.33075e-06	-1.42821e-10	-1.23313
116590825	chr11:116590825:T:C	3.64438e-06	-1.42821e-10	-0.225688
116591123	chr11:116591123:T:C	2.62103e-06	-1.42821e-10	-0.555307
116591266	chr11:116591266:G:A	1.66217e-06	-1.42821e-10	-1.01075
116591714	chr11:116591714:A:C	2.26023e-07	-1.67414	-1.33185
116592071	chr11:116592071:G:A	1.70791e-06	-1.4573	0.473698
116592846	chr11:116592846:C:A	3.31154e-06	-1.42821e-10	-0.321459
116593296	chr11:116593296:A:G	2.3164e-06	-1.18822	0.509365
116593394	chr11:116593394:C:T	3.2129e-07	-1.31866	-1.33562
116593449	chr11:116593449:T:C	2.44977e-06	-1.42821e-10	-0.622877
116593492	chr11:116593492:C:T	4.52859e-07	-1.67591	-0.635134
116593748	chr11:116593748:C:T	2.16266e-06	-0.747533	-3.37191e-10
116593961	chr11:116593961:C:T	2.78848e-06	-1.42821e-10	-0.493376
116594083	chr11:116594083:A:G	2.57991e-07	-1.68689	-1.18682
116594238	chr11:116594238:C:T	4.80351e-06	-0.973515	1.02399
116594423	chr11:116594423:C:CCCTGGA	2.06132e-06	-1.42821e-10	-0.795529
116594477	chr11:116594477:A:G	2.15106e-06	-1.42821e-10	-0.75291
116594503	chr11:116594503:C:T	1.51689e-06	-1.42821e-10	-1.10221
116594558	chr11:116594558:T:G	1.80268e-06	-1.42821e-10	-0.929597
116594835	chr11:116594835:G:T	2.26143e-07	-1.6755	-1.32996
116594963	chr11:116594963:G:T	1.26814e-06	-1.08817	-0.19316
116595017	chr11:116595017:C:T	1.46534e-06	-1.08638	-0.0504105
116595158	chr11:116595158:G:A	1.20131e-06	-1.42821e-10	-1.33546
116595630	chr11:116595630:G:A	1.28364e-06	-1.42821e-10	-1.26917
116595997	chr11:116595997:T:C	6.33391e-07	-1.68378	-0.291762
116596177	chr11:116596177:G:A	1.10475e-06	-1.18844	-0.230813
116596383	chr11:116596383:G:T	3.13505e-07	-1.64199	-1.03682
116596397	chr11:116596397:G:A	1.72189e-06	-0.975452	-3.37191e-10
116596632	chr11:116596632:C:T	4.6328e-06	0.0142873	-3.37191e-10
116596872	chr11:116596872:A:G	4.85551e-07	-0.906154	-1.33519
116597136	chr11:116597136:G:A	6.79844e-07	-1.67528	-0.229487
116597203	chr11:116597203:C:G	2.55271e-07	-1.65269	-1.23162
116597387	chr11:116597387:C:T	3.29805e-06	-1.42821e-10	-0.325542
116597452	chr11:116597452:A:T	3.32054e-07	-1.29388	-1.32745
116597819	chr11:116597819:C:T	2.34776e-06	-1.42821e-10	-0.665412
116597822	chr11:116597822:G:A	4.52157e-07	-1.61487	-0.697732
116597835	chr11:116597835:T:G	5.95589e-07	-1.12876	-0.908314
116598744	chr11:116598744:C:T	9.53764e-07	-1.49021	-0.0759986
116599404	chr11:116599404:A:C	3.51756e-06	-1.42821e-10	-0.261107
116599456	chr11:116599456:A:C	2.44132e-07	-1.60995	-1.31897
116599510	chr11:116599510:T:C	2.47558e-07	-1.58842	-1.32656
116599572	chr11:116599572:A:G	8.59073e-07	-1.67078	-3.37191e-10
116599656	chr11:116599656:A:T	3.31823e-07	-1.46326	-1.15877
116600230	chr11:116600230:C:T	3.36146e-06	-0.306499	-3.37191e-10
116600327	chr11:116600327:G:A	2.4018e-07	-1.63241	-1.31283
116600404	chr11:116600404:T:C	1.30299e-06	-1.63136	0.377142
116600432	chr11:116600432:A:G	1.26806e-06	-1.62391	0.342519
116600547	chr11:116600547:G:A	2.23291e-07	-1.68571	-1.33245
116600777	chr11:116600777:G:A	4.8026e-07	-0.921431	-1.33087
116600973	chr11:116600973:C:T	2.58851e-07	-1.61463	-1.25575
116601181	chr11:116601181:G:A	8.48658e-07	-1.68297	-3.37191e-10
116601360	chr11:116601360:T:C	3.36973e-06	-1.42821e-10	-0.304041
116601707	chr11:116601707:C:T	3.37538e-06	-1.42821e-10	-0.302367
116601824	chr11:116601824:T:TA	1.68381e-06	-1.42821e-10	-0.997813
116601860	chr11:116601860:A:G	2.72357e-06	-1.64671	1.12978
116601907	chr11:116601907:ACAG:A	1.26112e-06	-1.42821e-10	-1.28687
116602273	chr11:116602273:A:G	1.33205e-06	-1.42821e-10	-1.23215
116602411	chr11:116602411:T:A	4.02406e-06	-1.42821e-10	-0.126581
116602557	chr11:116602557:G:A	1.30241e-06	-1.42821e-10	-1.25466
116602565	chr11:116602565:T:C	9.72725e-07	-1.40692	-0.139606
116602987	chr11:116602987:A:G	5.2322e-07	-1.67962	-0.487003
116603013	chr11:116603013:G:T	5.21575e-07	-1.68298	-0.486801
116603072	chr11:116603072:G:A	5.21289e-07	-1.68352	-0.486801
116603170	chr11:116603170:T:C	3.38962e-06	-1.42821e-10	-0.298156
116603296	chr11:116603296:G:C	1.21367e-06	-1.42821e-10	-1.32522
116603309	chr11:116603309:A:AG	5.28983e-07	-1.68234	-0.473334
116603548	chr11:116603548:C:A	1.20816e-06	-1.42821e-10	-1.32978
116603802	chr11:116603802:C:T	2.25266e-07	-1.67996	-1.32939
116603838	chr11:116603838:G:A	5.24827e-07	-0.834958	-1.3286
116604036	chr11:116604036:G:A	2.49069e-07	-1.68664	-1.22226
116604101	chr11:116604101:G:A	1.21962e-06	-1.42821e-10	-1.32033
116604182	chr11:116604182:C:T	2.54738e-07	-1.6828	-1.20359
116604296	chr11:116604296:C:T	1.48681e-06	-1.42821e-10	-1.12224
116604384	chr11:116604384:G:A	1.28756e-06	-1.42821e-10	-1.26613
116604428	chr11:116604428:T:C	1.67111e-06	-1.42821e-10	-1.00539
116604694	chr11:116604694:C:T	2.53714e-07	-1.60436	-1.28606
116604821	chr11:116604821:T:G	1.44046e-06	-1.61278	0.458868
116604953	chr11:116604953:G:A	1.26557e-06	-1.42821e-10	-1.28335
116605066	chr11:116605066:A:G	1.21398e-06	-1.42821e-10	-1.32497
116605951	chr11:116605951:C:A	1.11208e-06	-1.41264	-3.37191e-10
116606048	chr11:116606048:T:C	2.50583e-07	-1.64781	-1.25503
116606082	chr11:116606082:A:G	3.85133e-06	-1.42821e-10	-0.170454
116606672	chr11:116606672:T:TTCCTTGTTAGG	7.70352e-07	-1.60545	-0.174334
116606975	chr11:116606975:G:A	2.81883e-07	-1.44943	-1.33571
116607055	chr11:116607055:T:C	1.73952e-06	-1.66898	0.703716
116607197	chr11:116607197:G:T	6.55856e-06	-1.42821e-10	0.361897
116607306	chr11:116607306:C:T	2.5808e-06	-1.42821e-10	-0.570773
116607749	chr11:116607749:A:G	1.48248e-06	-1.42821e-10	-1.12516
116607943	chr11:116607943:G:A	3.462e-07	-1.34329	-1.23632
116608187	chr11:116608187:G:A	2.53922e-07	-1.62894	-1.26066
116608259	chr11:116608259:A:AATGAGACTTCTGCACAGAAAACAGTCCTGATGGCTG	1.6146e-06	-1.42821e-10	-1.03979
116608621	chr11:116608621:A:G	9.36049e-07	-1.58496	-3.37191e-10
116608826	chr11:116608826:G:T	8.99521e-07	-1.62477	-3.37191e-10
116608865	chr11:116608865:T:C	2.0553e-06	-1.42821e-10	-0.798451
116608867	chr11:116608867:T:G	8.0438e-07	-1.67772	-0.0588391
116609035	chr11:116609035:C:A	4.78917e-07	-1.67952	-0.575587
116609316	chr11:116609316:C:T	2.57333e-06	-0.573674	-3.37191e-10
116609402	chr11:116609402:C:T	1.20628e-06	-1.42821e-10	-1.33133
116609519	chr11:116609519:T:C	3.02716e-07	-1.41933	-1.2945
116609549	chr11:116609549:T:C	2.4112e-07	-1.63783	-1.30351
116609632	chr11:116609632:G:A	4.46404e-06	-1.42821e-10	-0.0228202
116609725	chr11:116609725:AG:A	1.34621e-06	-1.42821e-10	-1.22158
116609899	chr11:116609899:A:C	5.35544e-07	-1.68667	-0.456675
116610096	chr11:116610096:G:A	8.00708e-07	-1.63339	-0.107741
116610349	chr11:116610349:C:T	3.4884e-07	-1.40261	-1.16941
116610458	chr11:116610458:G:A	3.39828e-07	-1.47936	-1.11883
116610491	chr11:116610491:G:A	7.29982e-07	-1.68676	-0.146851
116610504	chr11:116610504:T:C	2.17977e-06	-0.92664	0.186986
116610719	chr11:116610719:G:A	7.40564e-07	-1.20757	-0.611651
116610788	chr11:116610788:T:A	8.49966e-07	-0.458396	-1.22304
116611734	chr11:116611734:T:C	1.93758e-06	-0.98114	0.123708
116611822	chr11:116611822:A:T	1.201e-06	-1.42821e-10	-1.33572
116611856	chr11:116611856:C:T	2.64953e-06	0.523335	-1.06783
116611966	chr11:116611966:G:A	7.06974e-07	-1.68689	-0.178748
116612178	chr11:116612178:T:C	2.00112e-06	-0.982202	0.157034
116612256	chr11:116612256:G:A	7.11748e-07	-1.6869	-0.172009
116612730	chr11:116612730:A:G	4.55874e-06	-1.42821e-10	-0.00182596
116613104	chr11:116613104:C:T	2.81549e-06	-0.483739	-3.37191e-10
116613327	chr11:116613327:AC:A	7.25317e-07	-1.66111	-0.178908
116613436	chr11:116613436:A:G	4.00934e-06	-1.42821e-10	-0.130247
116613459	chr11:116613459:G:A	1.2309e-06	-1.42821e-10	-1.31113
116613893	chr11:116613893:G:A	7.1355e-07	-1.6858	-0.170574
116614024	chr11:116614024:T:C	4.00105e-07	-1.15051	-1.2844
116614027	chr11:116614027:C:T	1.43376e-06	-1.42821e-10	-1.15857
116614047	chr11:116614047:G:C	3.91445e-06	-1.42821e-10	-0.154199
116614484	chr11:116614484:G:A	8.8929e-07	-1.6362	-3.37191e-10
116614659	chr11:116614659:TATCA:T	1.16509e-06	-1.68683	0.320753
116614703	chr11:116614703:C:G	2.96886e-07	-1.55301	-1.18027
116614866	chr11:116614866:T:A	3.36382e-07	-1.45187	-1.15651
116614882	chr11:116614882:G:A	3.797e-07	-1.68612	-0.801129
116615076	chr11:116615076:T:C	3.38529e-06	-1.42821e-10	-0.299434
116615105	chr11:116615105:AG:A	2.77537e-06	-1.42821e-10	-0.498088
116615113	chr11:116615113:G:A	4.01635e-07	-1.50344	-0.927647
116615145	chr11:116615145:AC:A	9.42145e-07	-1.57847	-3.37191e-10
116615313	chr11:116615313:G:A	4.89026e-07	-1.64185	-0.592368
116615431	chr11:116615431:C:T	4.83726e-06	-1.42821e-10	0.057475
116615871	chr11:116615871:A:G	3.16833e-06	-0.911069	0.545399
116615947	chr11:116615947:G:C	6.19596e-06	-1.63735	1.94237
116616277	chr11:116616277:C:G	1.46604e-06	-1.42821e-10	-1.13631
116616347	chr11:116616347:A:G	5.31522e-06	-1.42821e-10	0.151701
116616614	chr11:116616614:G:T	1.39526e-05	-1.42821e-10	1.11679
116616982	chr11:116616982:C:A	4.30849e-06	-0.967243	0.908957
116617416	chr11:116617416:T:C	2.85709e-07	-1.56085	-1.21081
116617464	chr11:116617464:A:G	1.20226e-06	-1.42821e-10	-1.33467
116617822	chr11:116617822:G:A	3.75711e-07	-1.19564	-1.30216
116618031	chr11:116618031:T:C	3.1826e-07	-1.59047	-1.07329
116618036	chr11:116618036:G:A	3.06787e-07	-1.6257	-1.07478
116618098	chr11:116618098:T:C	2.22137e-06	-1.42821e-10	-0.720747
116618165	chr11:116618165:A:T	8.21878e-07	-0.419809	-1.29523
116618261	chr11:116618261:G:A	3.02278e-07	-1.59628	-1.119
116618452	chr11:116618452:A:G	5.31977e-06	-1.42821e-10	0.152557
116618912	chr11:116618912:T:G	2.5173e-05	-1.11292	2.81982
116618927	chr11:116618927:C:T	8.56014e-07	-1.67434	-3.37191e-10
116619120	chr11:116619120:A:G	5.31522e-06	-1.42821e-10	0.151701
116619262	chr11:116619262:T:C	6.38047e-07	-0.802164	-1.16605
116619556	chr11:116619556:GT:G	1.55929e-06	-1.42821e-10	-1.07464
116619656	chr11:116619656:G:A	1.01463e-05	-1.42821e-10	0.798235
116619678	chr11:116619678:T:C	5.31522e-06	-1.42821e-10	0.151701
116619866	chr11:116619866:T:C	4.93961e-07	-0.919853	-1.30432
116620215	chr11:116620215:C:T	2.22965e-06	-1.42821e-10	-0.717031
116620253	chr11:116620253:T:G	1.48758e-06	-1.2433	0.121583
116620342	chr11:116620342:C:T	1.20303e-06	-1.42821e-10	-1.33403
116620343	chr11:116620343:G:A	2.66125e-07	-1.57073	-1.27193
116620533	chr11:116620533:A:AC	4.1529e-07	-1.12114	-1.27652
116620711	chr11:116620711:T:G	2.88508e-07	-1.60479	-1.15712
116620748	chr11:116620748:A:G	1.76474e-06	-1.59602	0.645153
116620904	chr11:116620904:A:G	2.79841e-07	-1.62377	-1.16864
116620935	chr11:116620935:T:C	1.69202e-06	-1.42821e-10	-0.992948
116621164	chr11:116621164:A:G	2.93949e-06	-1.42821e-10	-0.440639
116621290	chr11:116621290:G:C	1.71154e-06	-1.42821e-10	-0.981482
116621297	chr11:116621297:T:C	1.15453e-06	-1.37518	-3.37191e-10
116621390	chr11:116621390:A:G	4.01291e-07	-1.15843	-1.27351
116621595	chr11:116621595:A:G	2.73035e-07	-1.63372	-1.1833
116621694	chr11:116621694:T:C	5.95407e-07	-0.759645	-1.27774
116621811	chr11:116621811:G:A	1.2037e-06	-1.42821e-10	-1.33347
116621984	chr11:116621984:G:T	4.36432e-07	-1.01555	-1.33244
116622029	chr11:116622029:C:T	1.61198e-06	-1.42821e-10	-1.04141
116622369	chr11:116622369:G:A	4.86889e-06	-1.42821e-10	0.0639925
116622438	chr11:116622438:G:A	3.03254e-06	-0.409472	-3.37191e-10
116622484	chr11:116622484:C:T	1.28889e-06	-1.62453	0.35944
116622611	chr11:116622611:C:T	2.85964e-06	-0.489104	0.0209244
116623021	chr11:116623021:G:A	2.22777e-07	-1.68554	-1.33492
116623183	chr11:116623183:A:T	1.52956e-06	-1.09389	-3.37191e-10
116623233	chr11:116623233:T:G	5.59336e-07	-1.62486	-0.475015
116623460	chr11:116623460:AT:A	1.68538e-06	-1.42821e-10	-0.996883
116623497	chr11:116623497:T:A	1.24743e-06	-1.42821e-10	-1.29779
116623547	chr11:116623547:G:A	7.64728e-07	-0.538557	-1.24855
116623600	chr11:116623600:G:A	7.63474e-06	-1.42821e-10	0.513836
116623723	chr11:116623723:C:T	1.64549e-06	-1.42821e-10	-1.02083
116623786	chr11:116623786:C:T	5.22984e-06	-1.42821e-10	0.135507
116624086	chr11:116624086:A:G	2.51245e-07	-1.58587	-1.31434
116624261	chr11:116624261:T:C	2.27195e-06	-1.42821e-10	-0.698235
116624458	chr11:116624458:T:C	1.81628e-06	0.371204	-1.29329
116624597	chr11:116624597:C:T	2.21843e-06	0.608239	-1.33032
116625063	chr11:116625063:T:C	4.35291e-07	-1.68361	-0.667008
116625067	chr11:116625067:C:T	2.02448e-06	0.514465	-1.32802
116625109	chr11:116625109:C:A	2.15801e-06	-0.749686	-3.37191e-10
116625176	chr11:116625176:T:C	3.68872e-06	-1.42821e-10	-0.213592
116625470	chr11:116625470:G:A	3.10133e-06	0.17653	-0.563571
116625699	chr11:116625699:T:C	2.74481e-07	-1.50109	-1.31066
116625794	chr11:116625794:A:G	1.22146e-06	-1.42821e-10	-1.31883
116625907	chr11:116625907:C:T	2.4963e-06	-1.42821e-10	-0.604062
116626243	chr11:116626243:A:G	3.27845e-06	-1.42821e-10	-0.331502
116626244	chr11:116626244:T:A	2.08065e-06	0.510151	-1.29634
116626749	chr11:116626749:A:C	4.69327e-07	-1.11199	-1.16333
116626802	chr11:116626802:A:C	1.21111e-06	-1.42821e-10	-1.32733
116626891	chr11:116626891:T:C	1.26118e-06	-1.42821e-10	-1.28683
116627037	chr11:116627037:A:T	7.14774e-07	-0.531232	-1.32343
116627066	chr11:116627066:A:C	2.69005e-06	-0.529313	-3.37191e-10
116627403	chr11:116627403:C:T	2.66884e-07	-1.50835	-1.33146
116627446	chr11:116627446:T:C	1.21673e-06	-1.42821e-10	-1.32271
116627758	chr11:116627758:C:G	1.21911e-06	-1.42821e-10	-1.32075
116627932	chr11:116627932:A:G	7.82257e-07	-0.433271	-1.33117
116627973	chr11:116627973:A:AC	1.9991e-06	0.461313	-1.28749
116627978	chr11:116627978:T:C	7.19003e-07	-0.523831	-1.32493
116628145	chr11:116628145:T:G	3.41077e-06	0.317099	-0.609033
116628614	chr11:116628614:A:G	1.2074e-06	-1.42821e-10	-1.3304
116628882	chr11:116628882:C:T	1.33969e-06	-1.42821e-10	-1.22643
116629715	chr11:116629715:AG:A	2.73804e-06	-0.51163	-3.37191e-10
116629871	chr11:116629871:C:T	2.13178e-06	0.525821	-1.28774
116630051	chr11:116630051:C:T	2.17665e-06	0.546537	-1.28762
116630336	chr11:116630336:T:C	1.84275e-06	0.351286	-1.2589
116630355	chr11:116630355:C:T	1.74113e-06	0.301159	-1.2655
116630417	chr11:116630417:A:G	2.68025e-07	-1.50296	-1.33258
116630692	chr11:116630692:T:C	2.42275e-06	0.0518494	-0.685818
116631201	chr11:116631201:C:T	4.28598e-07	-1.10968	-1.25643
116631227	chr11:116631227:A:G	4.58404e-07	-1.11997	-1.17891
116631270	chr11:116631270:C:A	1.98347e-06	0.427717	-1.26174
116631355	chr11:116631355:A:G	4.02301e-07	-1.15298	-1.27645
116631568	chr11:116631568:C:T	1.20157e-06	-1.42821e-10	-1.33524
116631569	chr11:116631569:G:A	1.60912e-06	-1.04319	-3.37191e-10
116631757	chr11:116631757:T:TATTG	2.14114e-06	0.504896	-1.26243
116631964	chr11:116631964:A:G	1.22046e-06	-1.42821e-10	-1.31965
116631989	chr11:116631989:A:T	2.62611e-07	-1.523	-1.33296
116632035	chr11:116632035:T:C	2.16647e-06	0.51807	-1.26384
116632059	chr11:116632059:T:A	2.15194e-06	0.510209	-1.26271
116632095	chr11:116632095:G:A	3.01446e-06	-0.415454	-3.37191e-10
116632117	chr11:116632117:C:G	3.67517e-06	0.133723	-0.350996
116632129	chr11:116632129:C:CT	2.07813e-06	0.475787	-1.26319
116632249	chr11:116632249:TCTC:T	1.22209e-06	-1.31831	-3.37191e-10
116632686	chr11:116632686:A:T	2.40092e-06	0.0272008	-0.670224
116632927	chr11:116632927:G:A	2.01938e-06	0.460918	-1.277
116633660	chr11:116633660:A:G	2.36018e-06	0.590785	-1.25092
116634037	chr11:116634037:T:C	2.02593e-06	0.468948	-1.28179
116634267	chr11:116634267:A:G	2.66487e-06	0.756657	-1.29537
116634522	chr11:116634522:C:T	1.0865e-06	-1.68664	0.250725
116634527	chr11:116634527:G:A	1.39441e-06	-1.42821e-10	-1.1864
116634596	chr11:116634596:G:A	1.27838e-06	-1.42821e-10	-1.27328
116635058	chr11:116635058:T:C	5.36557e-07	-0.844475	-1.29698
116635273	chr11:116635273:C:T	7.05809e-07	-0.599025	-1.26826
116635693	chr11:116635693:C:A	2.62857e-06	0.696687	-1.24912
116636390	chr11:116636390:A:G	3.87031e-07	-1.2203	-1.24782
116636420	chr11:116636420:T:C	1.656e-06	-1.42821e-10	-1.01447
116636762	chr11:116636762:A:G	1.53822e-06	-1.49413	0.405883
116637012	chr11:116637012:C:T	2.26386e-06	-1.42821e-10	-0.701803
116637078	chr11:116637078:G:C	2.01385e-06	0.111904	-0.93073
116637145	chr11:116637145:G:A	1.3951e-06	-1.42821e-10	-1.18591
116637454	chr11:116637454:C:T	8.4748e-07	-1.68436	-3.37191e-10
116637491	chr11:116637491:T:C	1.58805e-06	-1.42821e-10	-1.05636
116637987	chr11:116637987:C:T	1.22328e-06	-1.42821e-10	-1.31734
116638057	chr11:116638057:G:A	7.46205e-07	-0.561361	-1.25027
116638116	chr11:116638116:T:G	5.72031e-07	-0.745723	-1.33171
116638192	chr11:116638192:C:T	1.26875e-06	-1.42821e-10	-1.28084
116638215	chr11:116638215:A:AACC	1.21333e-06	-1.42821e-10	-1.3255
116638361	chr11:116638361:T:C	1.24415e-06	-1.42821e-10	-1.30042
116638567	chr11:116638567:G:A	1.58362e-06	-1.05916	-3.37191e-10
116638621	chr11:116638621:G:A	4.09386e-07	-1.08066	-1.33131
116638807	chr11:116638807:A:G	1.26671e-06	-1.42821e-10	-1.28245
116639397	chr11:116639397:G:A	1.20117e-06	-1.42821e-10	-1.33558
116639421	chr11:116639421:T:C	2.40169e-07	-1.68531	-1.25997
116639618	chr11:116639618:G:A	8.50452e-07	-1.68086	-3.37191e-10
116639652	chr11:116639652:G:A	5.39443e-07	-0.801238	-1.33485
116639806	chr11:116639806:A:G	1.20117e-06	-1.42821e-10	-1.33558
116640311	chr11:116640311:A:G	7.0825e-05	3.60431	-0.862967
116640805	chr11:116640805:C:T	3.60575e-07	-1.26535	-1.27358
116641049	chr11:116641049:G:A	8.48945e-07	-1.68263	-3.37191e-10
116641132	chr11:116641132:C:G	1.20453e-06	-1.42821e-10	-1.33278
116641203	chr11:116641203:G:A	9.42635e-07	-1.57795	-3.37191e-10
116641982	chr11:116641982:C:T	1.94395e-06	-1.42821e-10	-0.854149
116642030	chr11:116642030:G:A	1.30967e-06	0.0736363	-1.32273
116642465	chr11:116642465:G:A	6.06666e-06	1.11742	-0.833481
116642471	chr11:116642471:T:C	3.4885e-06	-0.285088	0.0156868
116642582	chr11:116642582:A:G	2.63383e-06	-1.42821e-10	-0.550433
116643355	chr11:116643355:A:G	9.56001e-07	-1.56387	-3.37191e-10
116643602	chr11:116643602:T:C	2.48745e-06	-0.374032	-0.233582
116643612	chr11:116643612:G:T	8.84644e-07	-0.345019	-1.29642
116643923	chr11:116643923:T:C	1.17277e-05	-1.42821e-10	0.943077
116643982	chr11:116643982:G:A	7.59092e-06	0.609807	-0.101728
116644200	chr11:116644200:G:C	1.26688e-06	-1.42821e-10	-1.28231
116644280	chr11:116644280:C:T	7.89799e-07	-0.814241	-0.940609
116644651	chr11:116644651:G:A	2.31715e-06	-1.42821e-10	-0.678534
116644811	chr11:116644811:G:A	8.67124e-07	-1.66145	-3.37191e-10
116644840	chr11:116644840:T:C	6.49587e-05	2.09591	0.558969
116645070	chr11:116645070:G:A	1.50547e-06	-1.42821e-10	-1.10977
116645190	chr11:116645190:AG:A	1.21941e-06	-1.42821e-10	-1.32051
116645789	chr11:116645789:C:T	4.2214e-07	-1.04698	-1.33431
116645870	chr11:116645870:C:T	6.58569e-07	-0.664099	-1.27246
116645925	chr11:116645925:C:T	8.9815e-07	-1.62629	-3.37191e-10
116646156	chr11:116646156:G:A	4.50788e-05	1.66064	0.628904
116646608	chr11:116646608:T:C	4.96467e-05	1.72374	0.662322
116646776	chr11:116646776:G:A	9.59464e-06	-1.42821e-10	0.742331
116646921	chr11:116646921:C:A	2.66741e-06	-1.42821e-10	-0.537765
116647052	chr11:116647052:G:A	7.56545e-06	-1.42821e-10	0.504719
116647251	chr11:116647251:T:G	1.00594e-06	-0.375535	-1.13741
116647291	chr11:116647291:G:A	7.42846e-07	-0.772041	-1.0441
116647516	chr11:116647516:T:C	1.22189e-06	-1.42821e-10	-1.31847
116647602	chr11:116647602:A:C	3.14238e-06	-1.42821e-10	-0.373894
116647721	chr11:116647721:G:T	5.19718e-07	-1.0166	-1.15674
116648172	chr11:116648172:A:G	4.11479e-07	-1.09353	-1.31334
116648184	chr11:116648184:C:T	8.53126e-06	-0.43345	1.05831
116648243	chr11:116648243:A:G	4.30541e-07	-1.05167	-1.30991
116648455	chr11:116648455:C:G	1.16515e-06	-1.36603	-3.37191e-10
116648464	chr11:116648464:C:A	2.43962e-07	-1.62168	-1.30793
116648627	chr11:116648627:C:T	6.77884e-07	-0.57491	-1.33274
116648641	chr11:116648641:A:G	0.000116097	3.33185	-0.0962987
116648709	chr11:116648709:G:A	4.43031e-06	-1.42821e-10	-0.0304039
116648867	chr11:116648867:C:G	0.0001223	3.20824	0.0793594
116648938	chr11:116648938:C:T	5.12665e-07	-0.93304	-1.25397
116649022	chr11:116649022:C:T	0.000130921	3.2665	0.0892179
116649233	chr11:116649233:T:C	1.36301e-06	-0.310968	-0.898213
116649321	chr11:116649321:C:T	8.68095e-07	-0.397277	-1.26305
116649681	chr11:116649681:T:C	0.000107799	3.07218	0.0892179
116649717	chr11:116649717:A:C	0.000117406	3.05662	0.190146
116649752	chr11:116649752:C:T	2.40158e-07	-1.63778	-1.30755
116649810	chr11:116649810:G:T	5.12352e-07	-1.00286	-1.18475
116649865	chr11:116649865:G:A	1.21839e-06	-1.42821e-10	-1.32134
116650043	chr11:116650043:A:T	1.26485e-06	-1.42821e-10	-1.28392
116650209	chr11:116650209:C:G	0.000145123	3.19801	0.260699
116650418	chr11:116650418:T:G	0.000112274	3.11535	0.0867172
116650470	chr11:116650470:A:G	2.6785e-07	-1.53456	-1.30165
116650788	chr11:116650788:C:G	1.17504e-05	0.945018	-3.37191e-10
116650841	chr11:116650841:A:G	0.000112722	3.09699	0.109057
116651031	chr11:116651031:G:A	1.14511e-06	-0.257941	-1.12543
116651394	chr11:116651394:A:G	6.84369e-05	2.3952	0.311843
116651536	chr11:116651536:G:A	1.50182e-06	-1.42821e-10	-1.1122
116651540	chr11:116651540:G:A	3.62808e-07	-1.24609	-1.28666
116651613	chr11:116651613:C:T	7.45222e-05	2.51061	0.281617
116651842	chr11:116651842:A:G	4.01324e-05	2.16913	0.00418551
116651908	chr11:116651908:G:C	5.23692e-05	2.43572	0.00372561
116652244	chr11:116652244:C:T	4.82465e-05	2.33427	0.0231799
116652253	chr11:116652253:CTT:C	5.90726e-05	2.55593	0.00396618
116652259	chr11:116652259:AAGTGG:A	5.81293e-05	2.54296	0.000840393
116652293	chr11:116652293:T:C	4.24612e-06	-1.42821e-10	-0.0728679
116652448	chr11:116652448:C:T	4.01629e-07	-1.16764	-1.26346
116652450	chr11:116652450:T:C	5.70803e-05	2.52467	0.000918547
116652562	chr11:116652562:C:T	2.46367e-06	-0.336102	-0.28112
116652591	chr11:116652591:A:T	1.5041e-05	1.1919	-3.37191e-10
116652593	chr11:116652593:A:T	6.90212e-06	0.412955	-3.37191e-10
116652656	chr11:116652656:G:C	1.99097e-05	2.77347	-1.30114
116652825	chr11:116652825:C:T	4.36193e-06	-1.42821e-10	-0.0459579
116652940	chr11:116652940:G:A	4.15939e-07	-1.16567	-1.23042
116653038	chr11:116653038:A:T	1.57883e-06	-1.06219	-3.37191e-10
116653052	chr11:116653052:AG:A	4.25629e-06	-1.42821e-10	-0.0704743
116653127	chr11:116653127:G:A	4.81314e-05	2.36375	-0.00869251
116653173	chr11:116653173:G:A	1.20651e-06	-1.42821e-10	-1.33114
116653214	chr11:116653214:C:T	4.79196e-05	2.3092	0.0414523
116653225	chr11:116653225:T:C	1.33936e-06	-1.42821e-10	-1.22668
116653449	chr11:116653449:G:C	2.11551e-06	-1.42821e-10	-0.769576
116653517	chr11:116653517:G:A	2.11265e-06	-1.42821e-10	-0.770928
116653732	chr11:116653732:C:G	1.32985e-06	-1.42821e-10	-1.23381
116654115	chr11:116654115:G:A	3.83397e-07	-1.64168	-0.835877
116654512	chr11:116654512:C:G	1.5233e-06	-0.718929	-0.379066
116654559	chr11:116654559:G:A	4.31008e-06	-1.42821e-10	-0.0579172
116654589	chr11:116654589:A:C	4.5106e-07	-1.08511	-1.22991
116654602	chr11:116654602:G:A	4.296e-07	-1.13315	-1.23063
116654836	chr11:116654836:T:C	3.69468e-07	-1.65139	-0.863176
116655013	chr11:116655013:T:C	4.7759e-05	1.87614	0.471157
116655150	chr11:116655150:C:T	3.49395e-05	2.8239	-0.789159
116655188	chr11:116655188:A:G	1.63179e-06	-1.42821e-10	-1.0292
116655278	chr11:116655278:C:T	4.60745e-07	-1.09951	-1.19427
116655315	chr11:116655315:CCT:C	2.5592e-05	2.22785	-0.504445
116655601	chr11:116655601:C:A	1.50737e-06	-1.42821e-10	-1.10851
116655811	chr11:116655811:CT:C	1.65519e-06	-1.42821e-10	-1.01496
116655952	chr11:116655952:C:T	6.31539e-06	-1.42821e-10	0.324117
116656256	chr11:116656256:A:G	1.58482e-06	-1.42821e-10	-1.0584
116656354	chr11:116656354:T:C	1.49481e-06	-1.42821e-10	-1.11687
116656495	chr11:116656495:C:T	2.57821e-06	-1.42821e-10	-0.57178
116656682	chr11:116656682:A:T	1.20103e-06	-1.42821e-10	-1.33569
116656804	chr11:116656804:T:C	1.19499e-05	0.961849	-3.37191e-10
116656871	chr11:116656871:T:C	1.73687e-06	-1.42821e-10	-0.966789
116657011	chr11:116657011:A:G	5.26667e-07	-0.827934	-1.33213
116657072	chr11:116657072:CAT:C	3.9128e-07	-1.26449	-1.19271
116657167	chr11:116657167:T:C	1.39383e-06	-1.42821e-10	-1.18681
116657390	chr11:116657390:ACTCCTGAC:A	2.44429e-05	-1.42821e-10	1.67747
116657485	chr11:116657485:A:T	6.77122e-07	-0.596353	-1.31242
116657532	chr11:116657532:A:G	1.98245e-06	-0.0655984	-0.768941
116657827	chr11:116657827:C:T	4.85793e-05	1.61904	0.745288
116657943	chr11:116657943:T:A	3.74325e-07	-1.52395	-0.977558
116657946	chr11:116657946:A:G	3.70419e-06	-1.42821e-10	-0.20941
116658307	chr11:116658307:C:T	2.38815e-07	-1.63657	-1.31437
116658323	chr11:116658323:AC:A	1.57615e-06	-1.42821e-10	-1.06389
116658725	chr11:116658725:T:C	2.1247e-06	-0.739968	-0.0252765
116658751	chr11:116658751:T:C	3.93251e-07	-1.53692	-0.915265
116658807	chr11:116658807:A:G	1.05987e-05	-0.346413	1.18827
116658924	chr11:116658924:T:G	5.67142e-07	-0.750453	-1.33557
116659128	chr11:116659128:C:G	1.39007e-06	-1.42821e-10	-1.18952
116659176	chr11:116659176:G:A	1.2813e-06	-1.42821e-10	-1.271
116659197	chr11:116659197:C:T	7.67148e-07	-0.45202	-1.33193
116659239	chr11:116659239:C:T	2.2696e-07	-1.66817	-1.33368
116659344	chr11:116659344:G:A	5.84665e-07	-1.63514	-0.420445
116659492	chr11:116659492:T:C	4.11354e-06	-0.477401	0.372812
116659576	chr11:116659576:C:T	2.4598e-07	-1.6304	-1.29098
116659581	chr11:116659581:T:C	2.48186e-07	-1.6201	-1.29235
116659824	chr11:116659824:T:C	1.67514e-06	-1.42821e-10	-1.00298
116660005	chr11:116660005:G:T	1.6649e-06	-1.42821e-10	-1.00911
116660080	chr11:116660080:T:G	2.00082e-06	-0.416648	-0.408666
116660758	chr11:116660758:T:G	2.53563e-07	-1.65008	-1.24094
116660762	chr11:116660762:T:A	8.71529e-05	1.89719	1.0516
116661146	chr11:116661146:A:G	1.57795e-06	-1.42821e-10	-1.06275
116661252	chr11:116661252:A:T	3.16878e-07	-1.6845	-0.983613
116661293	chr11:116661293:C:G	1.6071e-06	-1.42821e-10	-1.04444
116661795	chr11:116661795:A:G	1.2069e-06	-1.42821e-10	-1.33082
116661831	chr11:116661831:T:C	7.1775e-06	0.452078	-3.37191e-10
116661951	chr11:116661951:T:C	1.50056e-06	-1.42821e-10	-1.11304
116662103	chr11:116662103:C:G	4.37664e-06	-1.42821e-10	-0.0425913
116662138	chr11:116662138:T:C	3.07092e-07	-1.68555	-1.01393
116662139	chr11:116662139:G:A	2.95243e-07	-1.46575	-1.27308
116662450	chr11:116662450:G:C	6.04471e-06	0.28031	-3.37191e-10
116662777	chr11:116662777:A:G	1.51829e-06	-1.42821e-10	-1.10129
116662878	chr11:116662878:T:C	2.39934e-07	-1.61866	-1.32761
116662946	chr11:116662946:T:C	1.51003e-06	-1.42821e-10	-1.10675
116662967	chr11:116662967:C:T	8.71835e-07	-1.67122	0.0151918
116662969	chr11:116662969:G:A	1.92966e-06	-1.42821e-10	-0.86153
116663292	chr11:116663292:G:A	1.51211e-06	-1.42821e-10	-1.10537
116663324	chr11:116663324:C:A	1.35885e-06	-1.42821e-10	-1.21224
116663570	chr11:116663570:AT:A	6.09397e-07	-0.844887	-1.16927
116663695	chr11:116663695:C:T	1.4104e-06	-1.42821e-10	-1.175
116663782	chr11:116663782:C:T	1.52087e-06	-1.42821e-10	-1.09959
116664111	chr11:116664111:C:T	5.69091e-07	-0.789707	-1.29288
116664246	chr11:116664246:A:G	2.94539e-07	-1.61232	-1.1289
116664370	chr11:116664370:G:A	2.47443e-07	-1.6541	-1.26135
116664437	chr11:116664437:A:G	1.48586e-06	-1.42821e-10	-1.12288
116664714	chr11:116664714:G:A	1.47121e-06	-1.42821e-10	-1.13279
116664854	chr11:116664854:G:A	1.54199e-06	-1.42821e-10	-1.0858
116664906	chr11:116664906:AC:A	1.48443e-06	-1.42821e-10	-1.12384
116664907	chr11:116664907:C:A	2.47579e-07	-1.59845	-1.31645
116664914	chr11:116664914:C:T	2.48229e-07	-1.60581	-1.30647
116664958	chr11:116664958:GA:G	1.48353e-06	-1.42821e-10	-1.12445
116664986	chr11:116664986:C:T	1.63849e-05	1.13199	0.145503
116665105	chr11:116665105:C:G	1.48064e-06	-1.42821e-10	-1.1264
116665139	chr11:116665139:T:A	1.48216e-06	-1.42821e-10	-1.12537
116665280	chr11:116665280:G:A	1.48411e-06	-1.42821e-10	-1.12406
116665287	chr11:116665287:A:T	1.46758e-06	-1.42821e-10	-1.13526
116665564	chr11:116665564:T:C	9.82336e-07	-0.316616	-1.22008
116665701	chr11:116665701:A:G	8.43465e-06	0.402192	0.211283
116665759	chr11:116665759:T:C	3.42988e-07	-1.65774	-0.93119
116665939	chr11:116665939:A:C	4.74585e-07	-1.67703	-0.587158
116666097	chr11:116666097:T:C	2.81752e-06	-1.42821e-10	-0.483015
116666103	chr11:116666103:C:T	2.86757e-07	-1.59663	-1.17136
116666207	chr11:116666207:CA:C	1.24441e-06	-1.42821e-10	-1.30021
116666274	chr11:116666274:G:A	2.5187e-06	-1.42821e-10	-0.595131
116666342	chr11:116666342:G:A	4.05916e-07	-1.09174	-1.32874
116666394	chr11:116666394:C:T	1.48788e-06	-1.42821e-10	-1.12152
116666399	chr11:116666399:A:G	2.81621e-07	-1.5933	-1.19277
116666401	chr11:116666401:T:C	1.27659e-06	-1.42821e-10	-1.27468
116666436	chr11:116666436:G:T	1.42673e-06	-1.42821e-10	-1.16349
116666662	chr11:116666662:A:G	2.2531e-06	-1.42821e-10	-0.706566
116666676	chr11:116666676:T:A	2.06304e-05	1.50789	-3.37191e-10
116666768	chr11:116666768:C:T	1.44203e-06	-1.42821e-10	-1.15282
116666901	chr11:116666901:G:A	4.35317e-07	-1.33539	-1.01517
116666917	chr11:116666917:C:T	1.63517e-06	-1.68162	0.654492
116667036	chr11:116667036:T:C	1.41097e-06	-1.42821e-10	-1.1746
116667044	chr11:116667044:C:T	5.27351e-07	-1.259	-0.899767
116667129	chr11:116667129:C:A	4.20501e-07	-1.05579	-1.32939
116667245	chr11:116667245:G:C	1.8284e-06	-1.34052	0.425093
116667355	chr11:116667355:G:A	1.97211e-06	-0.839771	-3.37191e-10
116667386	chr11:116667386:C:A	2.81038e-07	-1.59587	-1.19227
116667690	chr11:116667690:G:C	3.97276e-07	-1.63457	-0.807426
116667859	chr11:116667859:A:G	2.99559e-06	-0.345551	-0.0761798
116667972	chr11:116667972:A:G	2.99303e-06	-0.407926	-0.0146599
116668101	chr11:116668101:G:A	1.48064e-06	-1.42821e-10	-1.1264
116668115	chr11:116668115:C:T	1.51711e-06	-1.42821e-10	-1.10207
116668134	chr11:116668134:A:C	1.94985e-06	-1.36039	0.509268
116668341	chr11:116668341:C:A	2.922e-07	-1.63867	-1.11052
116668373	chr11:116668373:A:G	1.5352e-05	1.21237	-3.37191e-10
116668455	chr11:116668455:G:A	1.22428e-06	-1.42821e-10	-1.31652
116668486	chr11:116668486:C:G	3.09129e-06	-1.37842	0.988138
116668522	chr11:116668522:C:T	2.34568e-06	-1.42821e-10	-0.666296
116668550	chr11:116668550:C:G	1.24846e-05	-1.42821e-10	1.00562
116668605	chr11:116668605:A:G	8.50358e-07	-1.68097	-3.37191e-10
116668642	chr11:116668642:C:T	1.31709e-06	-1.42821e-10	-1.24345
116668695	chr11:116668695:G:C	2.99924e-07	-1.43424	-1.28886
116668717	chr11:116668717:A:G	1.28484e-06	-1.42821e-10	-1.26824
116668920	chr11:116668920:A:G	1.55466e-05	1.18027	0.0446956
116669092	chr11:116669092:C:G	2.96425e-07	-1.60835	-1.12649
116669151	chr11:116669151:T:C	3.03621e-06	-1.38987	0.981607
116669204	chr11:116669204:G:A	5.27905e-07	-1.31246	-0.845251
116669434	chr11:116669434:G:A	1.63909e-06	-1.42821e-10	-1.02473
116669593	chr11:116669593:C:T	1.22926e-05	0.990124	-3.37191e-10
116669722	chr11:116669722:C:T	2.68652e-06	-1.40865	0.878029
116670075	chr11:116670075:T:C	3.05862e-06	-1.38197	0.981065
116670199	chr11:116670199:C:T	1.87216e-05	1.27789	0.132912
116670267	chr11:116670267:A:G	3.49877e-07	-1.32061	-1.24844
116670317	chr11:116670317:A:T	2.54527e-07	-1.58178	-1.30544
116670393	chr11:116670393:G:A	2.63426e-06	-1.42821e-10	-0.550272
116670480	chr11:116670480:C:T	1.29378e-06	-1.26131	-3.37191e-10
116670551	chr11:116670551:G:A	1.26644e-05	1.04847	-0.0285518
116670755	chr11:116670755:A:G	3.75473e-06	-0.623011	0.427154
116670822	chr11:116670822:C:T	3.7886e-07	-1.62912	-0.860346
116671530	chr11:116671530:G:A	5.44321e-07	-1.63738	-0.489711
116671779	chr11:116671779:T:G	6.65364e-06	-0.975303	1.35159
116672020	chr11:116672020:A:G	2.44001e-07	-1.62074	-1.30872
116672092	chr11:116672092:C:A	4.71582e-06	0.0320484	-3.37191e-10
116672308	chr11:116672308:T:C	2.75582e-07	-1.61554	-1.1922
116672353	chr11:116672353:TA:T	5.26772e-07	-1.6607	-0.499156
116672450	chr11:116672450:C:T	9.61567e-06	-1.42821e-10	0.744521
116672797	chr11:116672797:C:T	4.80937e-07	-1.30471	-0.946186
116672835	chr11:116672835:A:G	9.39989e-07	-1.58076	-3.37191e-10
116673141	chr11:116673141:A:C	1.52298e-06	-1.42821e-10	-1.0982
116673225	chr11:116673225:T:C	4.37226e-06	-1.42821e-10	-0.0435931
116673298	chr11:116673298:A:T	1.22367e-06	-1.42821e-10	-1.31702
116674778	chr11:116674778:A:T	3.59202e-07	-1.63106	-0.911683
116675006	chr11:116675006:C:T	2.29725e-06	-0.72953	0.0423704
116675444	chr11:116675444:A:T	2.08493e-05	1.3847	0.133747
116675674	chr11:116675674:G:C	2.26033e-06	-1.42821e-10	-0.703361
116675786	chr11:116675786:T:C	4.42064e-07	-1.00428	-1.3309
116675916	chr11:116675916:C:A	2.86555e-07	-1.57555	-1.19314
116676221	chr11:116676221:C:A	1.27844e-06	-1.42821e-10	-1.27323
116676269	chr11:116676269:A:C	1.28194e-06	-1.42821e-10	-1.2705
116676287	chr11:116676287:T:G	0.000278694	0.709571	3.40167
116676603	chr11:116676603:C:A	1.27332e-06	-1.42821e-10	-1.27725
116676692	chr11:116676692:C:A	4.85286e-07	-0.908266	-1.33362
116677079	chr11:116677079:CAA:C	1.47951e-06	-1.42821e-10	-1.12716
116677128	chr11:116677128:G:C	1.28033e-06	-1.42821e-10	-1.27176
116677133	chr11:116677133:C:T	2.75659e-06	-1.42821e-10	-0.504879
116677207	chr11:116677207:C:A	4.92089e-07	-1.6869	-0.541073
116677255	chr11:116677255:C:T	8.45334e-07	-1.6869	-3.37191e-10
116677504	chr11:116677504:C:T	1.14285e-05	-1.42821e-10	0.917234
116677632	chr11:116677632:G:A	4.54767e-07	-0.973094	-1.33375
116677633	chr11:116677633:G:A	1.6096e-06	-1.42821e-10	-1.04289
116677639	chr11:116677639:T:C	9.11295e-07	-1.61176	-3.37191e-10
116677772	chr11:116677772:C:T	2.41178e-06	-0.638507	-3.37191e-10
116677879	chr11:116677879:C:T	3.31728e-06	-1.42821e-10	-0.319729
116678173	chr11:116678173:T:C	1.20108e-06	-1.42821e-10	-1.33565
116678399	chr11:116678399:A:C	2.83556e-07	-1.58695	-1.19227
116678427	chr11:116678427:C:A	1.44379e-06	-1.42821e-10	-1.1516
116678453	chr11:116678453:A:G	1.71639e-06	-1.42821e-10	-0.978649
116678691	chr11:116678691:A:C	1.24646e-06	-1.42821e-10	-1.29856
116678710	chr11:116678710:A:T	3.24469e-07	-1.34206	-1.30238
116679179	chr11:116679179:A:G	2.50555e-07	-1.65763	-1.24532
116679180	chr11:116679180:T:C	3.99852e-07	-1.10685	-1.32869
116679254	chr11:116679254:G:A	2.81757e-07	-1.59332	-1.19227
116679398	chr11:116679398:A:G	4.3499e-07	-1.02058	-1.33073
116679811	chr11:116679811:A:G	1.80958e-05	1.26294	0.113863
116679815	chr11:116679815:T:A	3.50755e-06	-1.42821e-10	-0.263955
116679831	chr11:116679831:C:A	1.69101e-05	1.16205	0.146984
116680059	chr11:116680059:A:G	1.25625e-06	-1.42821e-10	-1.29074
116680199	chr11:116680199:C:G	1.05567e-06	-1.46469	-3.37191e-10
116680381	chr11:116680381:A:C	1.23292e-06	-1.42821e-10	-1.30949
116680821	chr11:116680821:T:C	3.24285e-07	-1.38792	-1.25709
116681345	chr11:116681345:A:T	1.75388e-05	1.18638	0.159157
116681813	chr11:116681813:T:C	2.56915e-06	-1.42821e-10	-0.575299
116681845	chr11:116681845:C:T	1.54812e-05	1.08094	0.139814
116682143	chr11:116682143:G:A	2.5626e-07	-1.63347	-1.24697
116682308	chr11:116682308:A:G	8.50322e-06	0.391111	0.23046
116682670	chr11:116682670:T:G	1.44535e-06	-1.42821e-10	-1.15052
116682757	chr11:116682757:T:TG	3.2818e-06	-0.398071	0.0675917
116682893	chr11:116682893:C:T	1.29129e-06	-1.42821e-10	-1.26323
116683186	chr11:116683186:G:A	1.33193e-05	-1.42821e-10	1.07034
116683208	chr11:116683208:C:T	1.35056e-06	-1.66635	0.448
116683372	chr11:116683372:C:T	2.11327e-06	-1.62619	0.855553
116683482	chr11:116683482:T:G	6.66784e-07	-0.699502	-1.22466
116684288	chr11:116684288:T:C	1.27545e-06	-1.42821e-10	-1.27558
116684491	chr11:116684491:A:G	5.89525e-07	-1.67468	-0.372635
116684670	chr11:116684670:A:T	4.56235e-07	-0.974197	-1.32942
116684699	chr11:116684699:T:C	3.36722e-06	-0.414728	0.109941
116684706	chr11:116684706:G:A	3.72661e-06	-0.342586	0.139211
116684780	chr11:116684780:CTG:C	2.22895e-07	-1.6869	-1.33303
116684939	chr11:116684939:T:G	9.23199e-06	-1.42821e-10	0.703802
116685013	chr11:116685013:G:A	8.48462e-07	-1.6832	-3.37191e-10
116685049	chr11:116685049:T:A	9.29207e-06	0.418051	0.292237
116685253	chr11:116685253:A:C	1.10963e-05	-1.42821e-10	0.887743
116685792	chr11:116685792:T:C	1.82997e-06	-1.42821e-10	-0.914575
116685922	chr11:116685922:T:G	1.59244e-06	-1.42821e-10	-1.05361
116686002	chr11:116686002:C:A	2.62688e-06	-1.42821e-10	-0.553076
116686048	chr11:116686048:A:G	1.19535e-05	-1.42821e-10	0.962152
116686196	chr11:116686196:C:T	2.23216e-05	1.37015	0.216529
116686320	chr11:116686320:C:T	1.22556e-06	-1.42821e-10	-1.31547
116686328	chr11:116686328:G:C	1.01464e-05	0.229961	0.568283
116686426	chr11:116686426:C:A	5.78819e-07	-1.43716	-0.628479
116686439	chr11:116686439:A:G	3.76965e-07	-1.65505	-0.839427
116686500	chr11:116686500:A:C	2.5132e-06	-0.552623	-0.044694
116686532	chr11:116686532:T:C	9.37445e-06	0.441981	0.277133
116686598	chr11:116686598:G:T	2.86993e-07	-1.46677	-1.30041
116686983	chr11:116686983:G:T	1.47194e-05	-1.42821e-10	1.17029
116687166	chr11:116687166:A:C	3.46574e-06	-1.55516	1.27922
116687243	chr11:116687243:C:T	2.1144e-06	-0.7701	-3.37191e-10
116687529	chr11:116687529:T:A	2.85856e-05	-0.219899	2.05393
116687605	chr11:116687605:G:A	2.2283e-06	-1.42821e-10	-0.717635
116687637	chr11:116687637:C:T	2.70956e-06	-1.42821e-10	-0.522086
116687739	chr11:116687739:A:C	1.33686e-06	-1.47424	0.245686
116687787	chr11:116687787:C:T	3.90289e-06	-0.157156	-3.37191e-10
116687809	chr11:116687809:A:G	2.72095e-05	-0.17459	1.95928
116688066	chr11:116688066:G:A	4.61204e-06	-1.42821e-10	0.00979638
116688112	chr11:116688112:G:A	6.88991e-06	1.34772	-0.93653
116688200	chr11:116688200:G:A	8.42377e-06	1.77628	-1.1641
116688492	chr11:116688492:A:G	9.56152e-06	-1.42821e-10	0.738873
116688932	chr11:116688932:C:A	6.12546e-06	-1.42821e-10	0.29358
116688947	chr11:116688947:A:G	1.62434e-06	-1.42821e-10	-1.03377
116689027	chr11:116689027:T:C	1.10767e-06	-1.03745	-0.379162
116689458	chr11:116689458:G:A	1.02573e-06	-1.00838	-0.48509
116689609	chr11:116689609:C:T	1.02242e-06	-1.06797	-0.428736
116689731	chr11:116689731:T:C	0.000114953	1.1085	2.11715
116689808	chr11:116689808:T:C	9.87472e-07	-1.05558	-0.475904
116689812	chr11:116689812:A:G	9.5511e-07	-1.08766	-0.477141
116689813	chr11:116689813:A:G	9.31335e-07	-1.09853	-0.491478
116689894	chr11:116689894:A:G	1.21941e-05	0.140424	0.841652
116689950	chr11:116689950:C:T	5.48205e-06	-1.42821e-10	0.182606
116689951	chr11:116689951:T:G	9.78978e-07	-0.342001	-1.19812
116690022	chr11:116690022:C:G	6.95176e-07	-1.48463	-0.397831
116690062	chr11:116690062:A:G	9.22258e-07	-1.10209	-0.497711
116690232	chr11:116690232:G:A	9.31809e-07	-1.06944	-0.520058
116690251	chr11:116690251:A:G	1.17674e-05	0.122591	0.823865
116690276	chr11:116690276:A:G	8.84362e-07	-1.11163	-0.530132
116690486	chr11:116690486:G:A	8.61037e-07	-1.09207	-0.576426
116690540	chr11:116690540:G:A	1.21393e-06	-1.42821e-10	-1.32501
116690550	chr11:116690550:G:A	6.43889e-06	-1.42821e-10	0.343482
116690677	chr11:116690677:G:A	4.71141e-07	-1.07326	-1.19821
116690701	chr11:116690701:G:A	1.00015e-06	-1.51872	-3.37191e-10
116690754	chr11:116690754:C:A	1.2961e-06	-1.09887	-0.160643
116690879	chr11:116690879:A:G	2.0928e-06	-1.42821e-10	-0.780369
116690928	chr11:116690928:G:A	5.31714e-05	-1.42821e-10	2.45465
116690985	chr11:116690985:T:A	9.35488e-07	-1.03647	-0.54909
116691073	chr11:116691073:G:A	1.23249e-06	-1.42821e-10	-1.30984
116691074	chr11:116691074:T:G	5.28374e-05	1.22983	1.21852
116691210	chr11:116691210:C:T	4.10402e-06	-1.42821e-10	-0.106907
116691212	chr11:116691212:G:A	1.73591e-06	-1.08765	0.120311
116691222	chr11:116691222:G:A	9.84624e-07	-1.06858	-0.465784
116691280	chr11:116691280:T:C	5.49505e-05	1.24223	1.24533
116691550	chr11:116691550:C:T	1.11538e-06	-1.04857	-0.361111
116691572	chr11:116691572:G:A	1.13938e-06	-1.01786	-0.370537
116691971	chr11:116691971:C:T	9.57755e-07	-1.56204	-3.37191e-10
116692543	chr11:116692543:G:A	1.2019e-06	-1.42821e-10	-1.33497
116692680	chr11:116692680:G:A	4.74756e-06	-1.42821e-10	0.0387573
116692775	chr11:116692775:A:G	1.85137e-06	-1.42821e-10	-0.902945
116692821	chr11:116692821:TGCG:T	1.07388e-06	-1.4476	-3.37191e-10
116692892	chr11:116692892:G:A	7.99354e-07	-0.453076	-1.28975
116692990	chr11:116692990:G:A	7.14368e-07	-0.55242	-1.30281
116693093	chr11:116693093:G:A	2.42508e-06	-1.42821e-10	-0.633008
116693276	chr11:116693276:C:G	1.28747e-05	1.01809	0.0182964
116693502	chr11:116693502:A:G	1.28064e-06	-1.42821e-10	-1.27152
116693604	chr11:116693604:C:T	1.23638e-06	-1.42821e-10	-1.30669
116693692	chr11:116693692:C:T	5.73254e-06	-1.41764	1.64492
116693777	chr11:116693777:C:T	3.68949e-07	-1.41319	-1.10278
116693837	chr11:116693837:G:A	7.06562e-06	0.238574	0.197794
116693846	chr11:116693846:T:C	7.13148e-06	0.247852	0.197794
116694182	chr11:116694182:G:A	7.93649e-05	-1.42821e-10	2.85518
116694340	chr11:116694340:G:A	1.31076e-06	-1.42821e-10	-1.24827
116694593	chr11:116694593:G:A	9.36919e-07	-0.861097	-0.722934
116694866	chr11:116694866:C:T	4.58174e-05	-1.42821e-10	2.30579
116694887	chr11:116694887:C:A	3.42836e-07	-1.46197	-1.12741
116695016	chr11:116695016:G:A	1.52685e-06	-0.968537	-0.127128
116695401	chr11:116695401:C:T	2.96752e-06	-1.38258	0.95143
116695774	chr11:116695774:CCT:C	2.42438e-06	-0.633298	-3.37191e-10
116696217	chr11:116696217:T:C	3.27893e-06	-0.856103	0.524748
116696733	chr11:116696733:A:C	5.53553e-06	0.3598	-0.167486
116696763	chr11:116696763:G:A	1.94251e-06	-1.42821e-10	-0.854894
116696867	chr11:116696867:C:T	1.79083e-06	-1.42821e-10	-0.936194
116696897	chr11:116696897:G:A	1.64843e-06	-1.42821e-10	-1.01905
116696903	chr11:116696903:C:T	2.78552e-07	-1.52541	-1.27161
116697452	chr11:116697452:G:A	4.9238e-07	-0.901867	-1.32551
116697666	chr11:116697666:G:A	3.00321e-06	0.91339	-1.33258
116697800	chr11:116697800:T:G	2.76218e-06	0.0615338	-0.564387
116697997	chr11:116697997:A:G	3.13431e-06	0.959255	-1.33572
116698488	chr11:116698488:A:G	2.7718e-06	0.145014	-0.644389
116698999	chr11:116698999:T:A	3.47761e-06	-0.272527	-3.37191e-10
116699700	chr11:116699700:C:T	5.66241e-06	-1.42821e-10	0.214977
116699725	chr11:116699725:T:C	0.000631577	-1.42821e-10	4.92935
116699851	chr11:116699851:C:T	1.29898e-06	-1.42821e-10	-1.2573
116700002	chr11:116700002:G:C	3.2183e-06	0.985062	-1.33508
116700100	chr11:116700100:AAAAAAAT:A	6.72093e-07	-1.35975	-0.556477
116700226	chr11:116700226:G:A	3.51832e-06	1.07141	-1.3323
116700422	chr11:116700422:T:A	5.22599e-07	-0.836853	-1.33096
116700534	chr11:116700534:A:G	3.20034e-06	0.980082	-1.3357
116700568	chr11:116700568:T:C	1.08529e-06	-0.340556	-1.09647
116701453	chr11:116701453:T:C	0.000101464	3.10083	-3.37191e-10
116701489	chr11:116701489:T:C	2.81428e-06	0.851415	-1.33558
116701809	chr11:116701809:C:T	3.12111e-06	0.955044	-1.33573
116702322	chr11:116702322:A:T	8.99916e-07	-1.62433	-3.37191e-10
116702808	chr11:116702808:AC:A	2.69931e-06	-1.42821e-10	-0.525876
116702992	chr11:116702992:C:T	1.90562e-05	-1.42821e-10	1.42852
116703526	chr11:116703526:G:A	2.04877e-05	-1.42821e-10	1.50095
116703582	chr11:116703582:A:C	1.92884e-06	-1.42821e-10	-0.861956
116703620	chr11:116703620:G:A	3.83701e-07	-1.32331	-1.15346
116703747	chr11:116703747:G:A	4.37862e-07	-1.19259	-1.15213
116703772	chr11:116703772:G:A	1.0414e-05	2.1426	-1.31833
116703898	chr11:116703898:CTG:C	1.76494e-06	0.239444	-1.1902
116704101	chr11:116704101:T:C	2.05751e-06	0.0584075	-0.855782
116704192	chr11:116704192:A:G	0.000486878	-1.42821e-10	4.66914
116704757	chr11:116704757:G:A	1.6814e-06	-1.06612	0.0668771
116704839	chr11:116704839:A:G	3.09328e-06	0.518014	-0.907655
116704898	chr11:116704898:T:G	4.72412e-07	-1.30017	-0.96861
116704957	chr11:116704957:A:AC	1.78912e-05	0.361201	1.00423
116705038	chr11:116705038:C:T	4.98539e-06	-1.11714	1.20478
116705056	chr11:116705056:G:A	2.56769e-06	-1.42821e-10	-0.575868
116705140	chr11:116705140:T:C	1.37327e-06	-1.42821e-10	-1.20168
116705164	chr11:116705164:A:G	5.24531e-07	-1.25671	-0.907418
116705420	chr11:116705420:AT:A	1.27917e-06	-1.42821e-10	-1.27266
116705494	chr11:116705494:C:T	1.54717e-06	-1.08244	-3.37191e-10
116705684	chr11:116705684:T:C	3.81469e-07	-1.14723	-1.33537
116705699	chr11:116705699:A:G	0.000131911	0.728141	2.63512
116706028	chr11:116706028:G:A	5.67004e-07	-0.830197	-1.25607
116706327	chr11:116706327:A:G	2.94676e-05	-0.124883	1.9893
116706539	chr11:116706539:T:C	1.28926e-06	-1.42821e-10	-1.2648
116707255	chr11:116707255:A:T	5.47859e-07	-0.95235	-1.16826
116707501	chr11:116707501:C:G	2.06948e-05	2.56007	-1.04906
116707507	chr11:116707507:C:T	5.4507e-07	-0.850865	-1.27485
116707645	chr11:116707645:G:T	6.08397e-06	0.286784	-3.37191e-10
116707818	chr11:116707818:A:C	1.39017e-06	-1.42821e-10	-1.18945
116707928	chr11:116707928:C:G	2.69533e-06	-1.42821e-10	-0.527353
116708316	chr11:116708316:G:A	2.16091e-06	-1.42821e-10	-0.748344
116708346	chr11:116708346:A:G	9.65991e-06	-1.42821e-10	0.749111
116708383	chr11:116708383:G:A	4.61531e-07	-1.03444	-1.25764
116708390	chr11:116708390:C:T	1.0549e-06	-1.46543	-3.37191e-10
116708564	chr11:116708564:C:T	1.29412e-06	-1.42821e-10	-1.26104
116708950	chr11:116708950:A:G	2.84449e-05	-1.42821e-10	1.8291
116709080	chr11:116709080:C:T	1.49597e-06	-1.42821e-10	-1.1161
116709094	chr11:116709094:AC:A	2.83824e-06	-1.42821e-10	-0.475689
116709697	chr11:116709697:A:G	4.05406e-06	-0.119154	-3.37191e-10
116710082	chr11:116710082:A:G	3.2344e-07	-1.53093	-1.11668
116710443	chr11:116710443:C:G	7.88475e-07	-0.89618	-0.860348
116710457	chr11:116710457:G:A	2.0097e-05	-1.42821e-10	1.4817
116710523	chr11:116710523:C:T	2.64864e-06	-1.42821e-10	-0.544827
116710543	chr11:116710543:C:T	7.67308e-06	1.83542	-1.31657
116710598	chr11:116710598:GC:G	1.20539e-06	-1.42821e-10	-1.33207
116711080	chr11:116711080:G:A	1.22822e-06	-1.42821e-10	-1.31331
116711084	chr11:116711084:C:T	7.92931e-07	-0.889672	-0.86122
116711102	chr11:116711102:C:T	2.21308e-06	-1.42821e-10	-0.724487
116711826	chr11:116711826:C:T	8.01465e-07	-0.879193	-0.860994
116712301	chr11:116712301:G:A	3.81861e-05	2.59862	-0.475022
116712323	chr11:116712323:T:C	5.79137e-06	-1.42821e-10	0.237496
116712387	chr11:116712387:G:A	1.39482e-06	-0.606737	-0.579368
116712797	chr11:116712797:C:A	5.65091e-05	-0.313209	2.82874
116712969	chr11:116712969:G:A	2.12519e-05	2.4057	-0.868126
116713257	chr11:116713257:A:G	2.42705e-06	-1.42821e-10	-0.632196
116713731	chr11:116713731:A:C	8.5234e-07	-0.822732	-0.855911
116713788	chr11:116713788:C:T	0.000149975	2.07839	1.4132
116714728	chr11:116714728:G:A	7.50643e-07	-0.945351	-0.860348
116714817	chr11:116714817:A:G	8.09589e-06	-0.600344	1.17283
116714897	chr11:116714897:G:A	9.91165e-07	-1.52775	-3.37191e-10
116714909	chr11:116714909:G:A	1.18593e-06	-0.504525	-0.843817
116715515	chr11:116715515:G:A	4.59732e-07	-1.20934	-1.08665
116715567	chr11:116715567:T:C	0.00022194	4.01407	-0.130535
116715707	chr11:116715707:C:T	0.00012135	0.558242	2.72157
116716065	chr11:116716065:TC:T	2.15909e-06	-0.37247	-0.376715
116716138	chr11:116716138:G:A	9.34495e-07	-0.825011	-0.761611
116716211	chr11:116716211:TTAGACTCCTGA:T	8.48879e-07	-1.68271	-3.37191e-10
116716287	chr11:116716287:G:A	7.16102e-06	-1.42821e-10	0.449779
116717133	chr11:116717133:T:C	6.73403e-07	-1.68428	-0.23
116717237	chr11:116717237:C:A	3.33373e-06	-0.106811	-0.20797
116717782	chr11:116717782:C:T	1.95627e-06	-1.42821e-10	-0.847832
116717826	chr11:116717826:G:C	1.22169e-06	-1.42821e-10	-1.31864
116717877	chr11:116717877:C:T	1.22232e-06	-1.42821e-10	-1.31812
116717913	chr11:116717913:T:C	9.01855e-07	-0.772665	-0.849509
116718193	chr11:116718193:A:G	3.86299e-07	-1.61277	-0.857252
116718221	chr11:116718221:G:A	4.98854e-06	-1.42821e-10	0.0882709
116718411	chr11:116718411:T:C	6.11148e-07	-1.51186	-0.499432
116718557	chr11:116718557:G:A	1.53657e-06	-1.42821e-10	-1.08932
116718592	chr11:116718592:G:A	1.48506e-06	-1.42821e-10	-1.12342
116718625	chr11:116718625:G:A	4.74782e-06	-1.42821e-10	0.0388132
116718802	chr11:116718802:C:T	1.45525e-06	-0.325503	-0.81819
116718936	chr11:116718936:G:C	4.70377e-06	-0.67453	0.704021
116719091	chr11:116719091:G:C	1.21877e-06	-1.42821e-10	-1.32103
116719152	chr11:116719152:G:A	1.6958e-06	-0.194403	-0.796316
116719323	chr11:116719323:G:C	9.32094e-06	0.458664	0.254727
116719508	chr11:116719508:A:G	3.39434e-06	-1.42821e-10	-0.296764
116719697	chr11:116719697:C:T	1.51522e-06	-1.42821e-10	-1.10332
116719812	chr11:116719812:G:A	4.41209e-07	-1.27662	-1.06049
116719959	chr11:116719959:A:AAAG	1.61617e-06	-1.42821e-10	-1.03881
116720071	chr11:116720071:G:A	0.000277568	5.38824	-1.28105
116720324	chr11:116720324:C:T	1.03667e-05	0.371607	0.448119
116720702	chr11:116720702:G:A	2.95264e-07	-1.49778	-1.24098
116720754	chr11:116720754:T:C	1.40298e-06	-1.42821e-10	-1.18028
116720778	chr11:116720778:C:G	3.13399e-06	-1.42821e-10	-0.376565
116720837	chr11:116720837:C:A	8.51741e-07	-1.01805	-0.661298
116721532	chr11:116721532:T:C	4.36786e-07	-1.24943	-1.09776
116721649	chr11:116721649:C:T	4.17644e-06	0.689739	-0.779153
116721744	chr11:116721744:G:C	7.22965e-07	-1.24732	-0.595952
116722342	chr11:116722342:A:T	2.86263e-07	-1.51727	-1.25244
116722736	chr11:116722736:CTATT:C	3.55712e-06	-1.42821e-10	-0.249922
116722979	chr11:116722979:C:G	3.59302e-06	-1.42821e-10	-0.239881
116723030	chr11:116723030:T:A	1.27085e-06	-1.42821e-10	-1.27919
116723038	chr11:116723038:T:C	1.59205e-06	-0.282716	-0.771135
116723076	chr11:116723076:C:T	1.55214e-06	-1.42821e-10	-1.07924
116723109	chr11:116723109:CCT:C	1.2672e-05	1.02052	-3.37191e-10
116723315	chr11:116723315:G:A	5.51519e-07	-1.35203	-0.76192
116723578	chr11:116723578:C:T	7.30077e-07	-1.07071	-0.762766
116723579	chr11:116723579:G:A	3.89878e-06	-1.42821e-10	-0.158209
116723858	chr11:116723858:C:A	6.19903e-06	-1.42821e-10	0.30552
116723999	chr11:116723999:A:G	2.80964e-07	-1.49738	-1.29102
116724595	chr11:116724595:A:G	2.48705e-06	-1.42821e-10	-0.607777
116724640	chr11:116724640:C:T	1.34906e-06	-0.384935	-0.834529
116725040	chr11:116725040:C:T	2.97643e-07	-1.44989	-1.28085
116725178	chr11:116725178:G:A	3.83441e-06	-1.42821e-10	-0.174858
116725593	chr11:116725593:A:C	6.19025e-06	1.13008	-0.825974
116725710	chr11:116725710:T:C	2.08726e-06	-1.42821e-10	-0.78302
116725712	chr11:116725712:C:T	3.24953e-06	-1.42821e-10	-0.340362
116725728	chr11:116725728:C:T	1.22572e-06	-1.42821e-10	-1.31535
116726036	chr11:116726036:A:G	2.88642e-07	-1.4824	-1.27904
116726071	chr11:116726071:G:A	1.2173e-06	-1.42821e-10	-1.32224
116726546	chr11:116726546:A:G	1.78502e-05	-1.42821e-10	1.36314
116726606	chr11:116726606:G:A	1.99413e-06	-1.42821e-10	-0.828667
116726701	chr11:116726701:A:G	2.98318e-06	-1.42821e-10	-0.425883
116726998	chr11:116726998:G:A	2.76846e-06	-0.50058	-3.37191e-10
116727173	chr11:116727173:T:C	3.32677e-07	-1.50403	-1.11543
116727349	chr11:116727349:G:A	5.36467e-07	-0.933018	-1.2086
116727402	chr11:116727402:A:G	3.22925e-07	-1.44998	-1.19923
116727532	chr11:116727532:T:C	1.68836e-06	-0.738337	-0.256777
116727599	chr11:116727599:C:T	4.02735e-06	-0.125764	-3.37191e-10
116727767	chr11:116727767:T:C	3.72836e-06	-1.42821e-10	-0.202905
116728272	chr11:116728272:A:G	6.10835e-07	-0.700101	-1.3117
116728565	chr11:116728565:A:G	3.11172e-07	-1.41855	-1.26773
116728676	chr11:116728676:C:T	3.04589e-07	-1.43311	-1.27456
116728788	chr11:116728788:T:C	9.42849e-07	-0.286221	-1.2915
116728818	chr11:116728818:C:T	3.033e-07	-1.43405	-1.27785
116728819	chr11:116728819:G:A	1.49742e-06	-1.42821e-10	-1.11513
116728870	chr11:116728870:G:A	1.11885e-06	-0.692109	-0.714465
116729054	chr11:116729054:G:A	4.2812e-06	-1.42821e-10	-0.0646411
116729184	chr11:116729184:A:G	5.95111e-05	3.66444	-1.09716
116729305	chr11:116729305:T:C	1.24842e-06	-1.58877	0.291775
116729364	chr11:116729364:A:T	1.44475e-06	-1.42821e-10	-1.15093
116729465	chr11:116729465:T:C	2.15417e-06	-1.42821e-10	-0.751468
116729848	chr11:116729848:G:A	6.17063e-05	3.69298	-1.08947
116729849	chr11:116729849:G:A	6.16281e-06	-1.42821e-10	0.299659
116730439	chr11:116730439:C:T	4.43698e-06	-1.42821e-10	-0.0289005
116730479	chr11:116730479:G:A	1.27086e-06	-1.42821e-10	-1.27918
116730622	chr11:116730622:A:C	2.1796e-06	-0.739733	-3.37191e-10
116730748	chr11:116730748:C:T	2.27167e-06	-1.42821e-10	-0.698359
116730762	chr11:116730762:G:T	9.56302e-07	-0.775936	-0.787619
116730995	chr11:116730995:A:T	2.83669e-06	0.524081	-1.00032
116731246	chr11:116731246:G:A	2.23331e-06	-1.42821e-10	-0.715386
116731948	chr11:116731948:T:C	1.69059e-06	-1.42821e-10	-0.993795
116732418	chr11:116732418:C:G	2.02834e-06	-0.823623	0.0119658
116732938	chr11:116732938:T:C	4.08616e-06	-1.42821e-10	-0.111267
116732961	chr11:116732961:G:A	1.22883e-05	1.14673	-0.15695
116733008	chr11:116733008:C:A	6.54686e-05	3.69008	-1.02739
116733154	chr11:116733154:A:G	9.83133e-07	-0.841005	-0.694879
116733316	chr11:116733316:T:C	3.52892e-05	3.23835	-1.19365
116733354	chr11:116733354:T:C	3.77461e-07	-1.6769	-0.816262
116733357	chr11:116733357:A:G	3.98578e-06	-1.42821e-10	-0.136141
116733709	chr11:116733709:C:A	4.25987e-06	-1.42821e-10	-0.0696358
116733798	chr11:116733798:G:A	2.56777e-06	0.159053	-0.734889
116734354	chr11:116734354:C:T	2.6243e-05	3.06879	-1.32026
116734549	chr11:116734549:G:A	4.40098e-07	-1.2659	-1.07373
116735005	chr11:116735005:T:C	1.2906e-06	-1.42821e-10	-1.26376
116735178	chr11:116735178:A:G	1.12151e-06	-0.808944	-0.59525
116735362	chr11:116735362:C:A	1.9583e-06	-1.42821e-10	-0.846797
116735858	chr11:116735858:A:ATAGT	1.07376e-06	-0.89902	-0.548686
116735902	chr11:116735902:C:T	1.36691e-06	-1.42821e-10	-1.20632
116735914	chr11:116735914:G:A	5.30838e-07	-1.57359	-0.578586
116736050	chr11:116736050:G:A	0.00332805	7.16709	-0.575825
116736335	chr11:116736335:TTCTG:T	2.33218e-06	0.152834	-0.824902
116736504	chr11:116736504:G:A	2.02529e-06	-1.42821e-10	-0.813162
116736721	chr11:116736721:C:T	0.00322396	6.94032	-0.38083
116736925	chr11:116736925:C:T	3.34355e-06	1.01437	-1.32621
116737310	chr11:116737310:G:A	8.8772e-06	-1.42821e-10	0.664613
116737903	chr11:116737903:T:C	2.69572e-06	-1.42821e-10	-0.527209
116738180	chr11:116738180:T:C	1.24451e-06	-0.798446	-0.501688
116738824	chr11:116738824:G:T	9.89686e-07	-1.52924	-3.37191e-10
116739332	chr11:116739332:C:T	0.000358465	0.534413	3.82855
116739533	chr11:116739533:A:G	8.15225e-05	3.5412	-0.659195
116739578	chr11:116739578:T:C	3.1747e-06	0.869194	-1.23285
116739607	chr11:116739607:T:C	1.2011e-06	-1.42821e-10	-1.33564
116740103	chr11:116740103:A:G	1.26865e-06	-1.42821e-10	-1.28092
116740490	chr11:116740490:G:A	3.84401e-06	-1.42821e-10	-0.172357
116740561	chr11:116740561:G:A	7.89874e-06	-1.42821e-10	0.54783
116740741	chr11:116740741:C:T	4.42632e-06	0.194945	-0.226249
116741017	chr11:116741017:C:G	0.00361204	7.01206	-0.338907
116741111	chr11:116741111:A:T	3.21678e-06	0.765077	-1.11557
116741248	chr11:116741248:G:C	9.43444e-07	-0.72524	-0.851852
116741269	chr11:116741269:G:A	7.00819e-05	1.86369	0.867105
116741279	chr11:116741279:G:A	3.88118e-07	-1.57195	-0.893365
116741412	chr11:116741412:A:G	0.000161701	4.66493	-1.09805
116741558	chr11:116741558:G:A	2.6112e-06	0.441462	-1.00052
116741596	chr11:116741596:G:C	4.57031e-07	-1.58025	-0.721629
116742301	chr11:116742301:G:A	5.25189e-07	-1.58274	-0.580127
116742468	chr11:116742468:T:C	0.00014376	0.615793	2.83348
116742707	chr11:116742707:G:T	4.06813e-05	1.92282	0.264074
116742862	chr11:116742862:G:A	8.78814e-07	-1.64806	-3.37191e-10
116742944	chr11:116742944:C:T	1.25102e-05	1.77661	-0.768934
116743544	chr11:116743544:C:T	2.08358e-06	-1.42821e-10	-0.784787
116744147	chr11:116744147:T:C	3.73807e-05	2.52044	-0.418163
116744528	chr11:116744528:G:A	3.58396e-07	-1.3489	-1.19609
116744779	chr11:116744779:T:G	4.2006e-06	-1.42821e-10	-0.0836461
116745386	chr11:116745386:C:T	5.92144e-07	-1.05866	-0.984224
116745429	chr11:116745429:A:C	1.8211e-06	-1.42821e-10	-0.919432
116745686	chr11:116745686:T:C	5.17161e-06	0.806543	-0.682232
116746514	chr11:116746514:G:A	1.26372e-06	-1.42821e-10	-1.28481
116746524	chr11:116746524:A:C	1.74277e-06	0.0130344	-0.976433
116746600	chr11:116746600:T:G	2.25634e-06	-1.42821e-10	-0.705128
116747066	chr11:116747066:C:T	2.38895e-07	-1.67125	-1.27936
116747129	chr11:116747129:G:A	3.14789e-06	-1.42821e-10	-0.372142
116747580	chr11:116747580:T:C	2.69146e-06	-1.42821e-10	-0.528791
116747748	chr11:116747748:G:A	3.00274e-06	-1.42821e-10	-0.419347
116748316	chr11:116748316:A:G	4.26453e-06	-1.42821e-10	-0.0685416
116748318	chr11:116748318:T:C	8.67852e-07	-1.66061	-3.37191e-10
116748335	chr11:116748335:G:A	8.89396e-07	-0.886285	-0.749801
116748357	chr11:116748357:C:G	1.50397e-05	2.11789	-0.926069
116748674	chr11:116748674:A:T	4.26474e-06	-0.0684922	-3.37191e-10
116748940	chr11:116748940:G:A	1.21355e-06	-1.42821e-10	-1.32532
116749021	chr11:116749021:G:GA	8.56203e-07	-1.67412	-3.37191e-10
116749108	chr11:116749108:C:A	5.05087e-06	-1.42821e-10	0.100687
116749141	chr11:116749141:A:ACT	1.74076e-06	-1.42821e-10	-0.964552
116749151	chr11:116749151:C:A	1.53536e-05	1.63681	-0.424335
116749271	chr11:116749271:C:T	1.27228e-06	-1.42821e-10	-1.27806
116749369	chr11:116749369:T:C	5.33612e-06	-1.42821e-10	0.155626
116749540	chr11:116749540:C:A	2.03856e-06	0.0784913	-0.885123
116749627	chr11:116749627:A:G	2.88041e-06	-1.42821e-10	-0.46094
116749661	chr11:116749661:G:A	8.70465e-07	-1.6576	-3.37191e-10
116749954	chr11:116749954:T:C	3.4938e-07	-1.39136	-1.17911
116750080	chr11:116750080:C:T	7.21631e-06	1.31961	-0.862137
116750122	chr11:116750122:T:C	2.59212e-06	-1.42821e-10	-0.566398
116750186	chr11:116750186:G:A	1.87167e-06	-1.42821e-10	-0.892043
116750332	chr11:116750332:C:T	2.49203e-06	-1.42821e-10	-0.605776
116750473	chr11:116750473:C:A	3.76428e-06	-1.42821e-10	-0.193317
116750506	chr11:116750506:A:G	1.93599e-06	-1.42821e-10	-0.858255
116750683	chr11:116750683:T:C	3.24238e-06	-1.42821e-10	-0.342566
116750907	chr11:116750907:G:A	1.59465e-06	-1.05222	-3.37191e-10
116751054	chr11:116751054:G:A	4.0883e-07	-1.32778	-1.08555
116751115	chr11:116751115:C:T	1.62017e-06	-1.42821e-10	-1.03634
116751120	chr11:116751120:A:C	3.81389e-06	-1.42821e-10	-0.180224
116751142	chr11:116751142:T:C	1.3412e-06	-1.42821e-10	-1.22531
116751256	chr11:116751256:C:T	8.45484e-07	-1.68672	-3.37191e-10
116751274	chr11:116751274:T:C	1.2814e-06	-1.42821e-10	-1.27092
116751366	chr11:116751366:C:T	1.38076e-05	-1.42821e-10	1.10635
116751502	chr11:116751502:C:T	1.93145e-06	-1.42821e-10	-0.860603
116751626	chr11:116751626:G:A	9.36022e-07	-0.761684	-0.823306
116752006	chr11:116752006:C:T	2.16859e-05	2.52634	-0.968552
116752045	chr11:116752045:G:A	6.30477e-07	-0.986514	-0.993638
116752168	chr11:116752168:A:G	2.10105e-06	-1.42821e-10	-0.776434
116752242	chr11:116752242:G:A	5.7357e-06	1.27128	-1.04344
116752310	chr11:116752310:A:G	4.26836e-07	-1.61575	-0.754477
116752399	chr11:116752399:A:G	3.84705e-06	-1.42821e-10	-0.171566
116752943	chr11:116752943:C:T	0.00142013	6.85929	-1.11967
116753634	chr11:116753634:A:C	4.51892e-06	-1.42821e-10	-0.0105997
116753969	chr11:116753969:G:A	4.40642e-06	-1.42821e-10	-0.0358104
116753987	chr11:116753987:G:T	0.000714833	4.60397	0.44921
116754200	chr11:116754200:C:T	2.08162e-06	-0.785728	-3.37191e-10
116754542	chr11:116754542:T:G	1.67786e-06	-1.42821e-10	-1.00136
116754578	chr11:116754578:G:C	3.72785e-07	-1.54176	-0.963865
116754616	chr11:116754616:T:C	3.87164e-07	-1.52258	-0.945201
116754646	chr11:116754646:G:A	1.63087e-05	2.22478	-0.951956
116754860	chr11:116754860:T:C	1.3753e-06	-1.42821e-10	-1.2002
116755035	chr11:116755035:C:T	3.21589e-06	-1.42821e-10	-0.35077
116755181	chr11:116755181:T:C	1.02995e-06	-1.65185	0.162488
116755510	chr11:116755510:C:T	3.65429e-07	-1.34571	-1.17984
116755542	chr11:116755542:G:A	1.87116e-05	2.29169	-0.881418
116755854	chr11:116755854:A:G	7.20701e-07	-0.833685	-1.01272
116756019	chr11:116756019:T:C	2.72181e-07	-1.6015	-1.21867
116756339	chr11:116756339:C:T	1.49791e-06	-0.171825	-0.942978
116756340	chr11:116756340:G:A	2.05272e-05	1.68717	-0.184295
116756381	chr11:116756381:G:A	2.00886e-05	2.37856	-0.897284
116757341	chr11:116757341:G:A	2.02285e-05	1.7149	-0.226681
116757555	chr11:116757555:C:T	2.30845e-05	1.81267	-0.192384
116757680	chr11:116757680:C:T	5.66549e-06	0.21552	-3.37191e-10
116757685	chr11:116757685:T:C	4.73704e-07	-1.65908	-0.606972
116758432	chr11:116758432:T:C	4.07293e-06	-1.42821e-10	-0.114511
116758437	chr11:116758437:G:A	5.45244e-06	0.17719	-3.37191e-10
116759189	chr11:116759189:G:A	3.53888e-07	-1.36869	-1.18896
116759233	chr11:116759233:C:T	4.18679e-07	-1.5551	-0.834424
116759884	chr11:116759884:C:T	5.78605e-06	1.29601	-1.05944
116760051	chr11:116760051:C:G	1.65724e-06	-1.42821e-10	-1.01372
116760515	chr11:116760515:G:A	3.30642e-06	-1.42821e-10	-0.323007
116760675	chr11:116760675:T:C	0.000551627	0.628849	4.16515
116760826	chr11:116760826:G:C	8.47698e-07	-1.6841	-3.37191e-10
116760991	chr11:116760991:T:C	0.00487778	7.60326	-0.629686
116761099	chr11:116761099:T:C	1.30286e-06	-1.42821e-10	-1.25431
116761137	chr11:116761137:C:T	3.99537e-06	-1.42821e-10	-0.133736
116761196	chr11:116761196:T:C	3.71129e-07	-1.31363	-1.19645
116761409	chr11:116761409:CA:C	3.78719e-07	-1.57731	-0.912523
116761784	chr11:116761784:C:T	1.55109e-05	2.47301	-1.25034
116762057	chr11:116762057:T:C	1.2304e-06	-1.42821e-10	-1.31153
116762071	chr11:116762071:A:G	4.1099e-07	-1.56063	-0.847426
116762082	chr11:116762082:T:C	2.028e-06	-0.0609232	-0.750898
116762240	chr11:116762240:C:T	5.65196e-05	1.83735	0.678366
116762259	chr11:116762259:G:A	3.93297e-07	-1.56528	-0.886783
116762637	chr11:116762637:A:T	3.98903e-06	-1.42821e-10	-0.135325
116762832	chr11:116762832:T:C	1.48585e-06	-1.42821e-10	-1.12289
116763146	chr11:116763146:G:A	1.98698e-05	2.34894	-0.87861
116763231	chr11:116763231:G:A	3.5817e-07	-1.39529	-1.15033
116763457	chr11:116763457:C:T	1.13859e-06	-0.0966267	-1.29246
116763581	chr11:116763581:A:C	3.68553e-07	-1.35035	-1.1667
116763797	chr11:116763797:A:G	4.59256e-06	-1.42821e-10	0.00556459
116764457	chr11:116764457:G:T	1.30184e-05	-1.42821e-10	1.04749
116764897	chr11:116764897:C:A	1.3895e-05	1.63732	-0.524667
116765068	chr11:116765068:A:G	3.33892e-07	-1.43869	-1.17712
116765185	chr11:116765185:A:G	8.85775e-06	-1.42821e-10	0.66242
116765235	chr11:116765235:T:C	9.03409e-07	-1.62045	-3.37191e-10
116766029	chr11:116766029:G:A	1.53654e-06	-1.42821e-10	-1.08934
116766281	chr11:116766281:A:C	2.90359e-05	-1.42821e-10	1.84966
116766430	chr11:116766430:C:T	1.04893e-05	1.3506	-0.519125
116766718	chr11:116766718:C:T	1.62592e-06	-1.42821e-10	-1.0328
116766729	chr11:116766729:G:A	2.15609e-06	-1.42821e-10	-0.750575
116767248	chr11:116767248:C:T	1.21581e-06	-1.42821e-10	-1.32347
116767269	chr11:116767269:A:C	0.000755397	0.675421	4.43295
116767518	chr11:116767518:G:A	4.70635e-06	-1.42821e-10	0.0300392
116767883	chr11:116767883:G:A	2.18444e-05	-1.42821e-10	1.56507
116767941	chr11:116767941:T:G	1.22216e-06	-1.31825	-3.37191e-10
116768035	chr11:116768035:G:A	4.05421e-07	-1.47375	-0.947952
116768138	chr11:116768138:T:C	7.9082e-07	-1.03498	-0.718583
116768388	chr11:116768388:A:G	0.00773409	8.3105	-0.875982
116768507	chr11:116768507:T:G	3.13574e-06	-1.42821e-10	-0.376009
116768619	chr11:116768619:T:A	8.91894e-07	-1.63328	-3.37191e-10
116768737	chr11:116768737:C:T	1.32087e-06	-1.42821e-10	-1.24058
116768976	chr11:116768976:C:T	1.32225e-06	0.0578869	-1.29742
116769225	chr11:116769225:A:G	3.46735e-07	-1.60944	-0.968624
116769346	chr11:116769346:T:C	6.30962e-07	-1.55368	-0.425702
116769521	chr11:116769521:A:G	0.00734791	8.29307	-0.909772
116769652	chr11:116769652:A:G	6.4168e-07	-1.55711	-0.405428
116770135	chr11:116770135:C:T	1.14258e-05	-1.42821e-10	0.917004
116770312	chr11:116770312:C:T	9.02614e-06	1.4354	-0.754148
116771225	chr11:116771225:T:C	5.16997e-06	-1.42821e-10	0.123994
116771333	chr11:116771333:T:C	1.29526e-06	-1.26016	-3.37191e-10
116771421	chr11:116771421:C:T	3.42003e-06	0.586706	-0.875931
116771570	chr11:116771570:G:A	1.35443e-06	-1.42821e-10	-1.21549
116771870	chr11:116771870:G:A	1.41077e-06	-1.42821e-10	-1.17474
116772039	chr11:116772039:G:A	1.18352e-06	-1.35038	-3.37191e-10
116772119	chr11:116772119:C:T	2.30001e-06	-1.42821e-10	-0.68596
116772295	chr11:116772295:A:G	4.21801e-07	-1.43156	-0.950539
116772729	chr11:116772729:G:A	1.201e-06	-1.42821e-10	-1.33572
116774370	chr11:116774370:T:C	3.13461e-06	-1.42821e-10	-0.37637
116774378	chr11:116774378:TCA:T	3.05255e-07	-1.49431	-1.21118
116774433	chr11:116774433:A:G	3.48859e-07	-1.6866	-0.885361
116774559	chr11:116774559:C:T	3.05841e-05	2.49099	-0.589382
116774651	chr11:116774651:A:G	1.78397e-06	-1.42821e-10	-0.940031
116774829	chr11:116774829:C:G	1.23551e-06	-1.42821e-10	-1.30739
116774966	chr11:116774966:C:A	9.5851e-07	-0.868205	-0.693043
116775346	chr11:116775346:C:G	5.60486e-05	3.13496	-0.627618
116775355	chr11:116775355:A:G	1.35633e-06	-1.42821e-10	-1.21409
116775391	chr11:116775391:A:G	7.48693e-06	1.52588	-1.0316
116776016	chr11:116776016:A:G	4.32865e-06	-1.42821e-10	-0.0536177
116776104	chr11:116776104:C:G	8.61482e-07	-1.66797	-3.37191e-10
116776142	chr11:116776142:C:T	6.01842e-05	3.24061	-0.662078
116776436	chr11:116776436:T:C	8.53501e-07	-1.67728	-3.37191e-10
116776579	chr11:116776579:G:A	3.18244e-06	-1.42821e-10	-0.361225
116776891	chr11:116776891:C:T	0.010513	7.60351	0.13799
116777008	chr11:116777008:G:A	8.60158e-07	-1.66951	-3.37191e-10
116777507	chr11:116777507:A:G	8.66153e-07	-1.66257	-3.37191e-10
116778060	chr11:116778060:C:A	1.12148e-06	-1.40422	-3.37191e-10
116778201	chr11:116778201:G:C	0.609886	11.9248	-0.122638
116778419	chr11:116778419:G:A	9.12333e-06	1.15841	-0.466454
116778822	chr11:116778822:A:G	1.81294e-05	2.70697	-1.32831
116779043	chr11:116779043:T:C	1.20393e-06	-1.33329	-3.37191e-10
116779259	chr11:116779259:G:C	1.29212e-06	-1.42821e-10	-1.26259
116779402	chr11:116779402:C:T	9.03249e-06	1.2428	-0.560842
116779738	chr11:116779738:ATC:A	1.72099e-05	-1.42821e-10	1.32661
116779855	chr11:116779855:C:A	1.49116e-06	-1.11932	-3.37191e-10
116779922	chr11:116779922:C:T	1.201e-06	-1.42821e-10	-1.33572
116779950	chr11:116779950:CTAGT:C	6.70317e-05	3.34862	-0.662326
116779989	chr11:116779989:A:G	1.39356e-06	-1.42821e-10	-1.18701
116780399	chr11:116780399:C:T	0.0161589	8.98782	-0.816468
116781585	chr11:116781585:C:T	6.5956e-05	3.33104	-0.660921
116781635	chr11:116781635:A:G	9.33148e-06	1.06504	-0.350519
116781707	chr11:116781707:G:A	0.0137157	8.83638	-0.828954
116781775	chr11:116781775:A:G	0.0151443	8.98249	-0.875982
116782000	chr11:116782000:A:G	1.201e-06	-1.42821e-10	-1.33572
116782076	chr11:116782076:A:G	1.9527e-06	-1.42821e-10	-0.849659
116782469	chr11:116782469:G:C	1.72668e-06	-0.972673	-3.37191e-10
116782491	chr11:116782491:T:C	1.84385e-06	-1.42821e-10	-0.907019
116782580	chr11:116782580:C:T	0.00446053	6.95238	-0.0682312
116783046	chr11:116783046:C:T	3.91183e-07	-1.47711	-0.980339
116783321	chr11:116783321:C:T	2.07554e-06	-1.42821e-10	-0.78865
116783370	chr11:116783370:A:C	2.16995e-06	-1.42821e-10	-0.744169
116783443	chr11:116783443:A:G	2.29742e-07	-1.67721	-1.31246
116783719	chr11:116783719:C:T	0.000585581	0.577298	4.27643
116783815	chr11:116783815:G:A	1.75057e-05	-1.42821e-10	1.34365
116784243	chr11:116784243:G:A	7.01887e-07	-1.04528	-0.827577
116784246	chr11:116784246:C:T	1.20099e-06	-1.42821e-10	-1.33573
116784739	chr11:116784739:T:G	1.20752e-06	-1.42821e-10	-1.33031
116786072	chr11:116786072:C:A	0.00942961	7.35838	0.274358
116786693	chr11:116786693:G:A	2.28797e-06	-1.42821e-10	-0.691209
116786740	chr11:116786740:G:A	3.19813e-06	-1.42821e-10	-0.356306
116786845	chr11:116786845:C:T	0.00945342	8.83081	-1.19555
116786874	chr11:116786874:C:CA	4.31575e-06	0.915751	-0.972353
116786951	chr11:116786951:C:T	1.33958e-06	-1.42821e-10	-1.22652
116787071	chr11:116787071:A:G	2.82643e-06	-1.42821e-10	-0.479858
116787406	chr11:116787406:G:T	7.9581e-07	-0.863371	-0.883897
116787466	chr11:116787466:T:A	5.71825e-06	-1.42821e-10	0.22479
116788257	chr11:116788257:G:T	2.75555e-06	-1.42821e-10	-0.505256
116788979	chr11:116788979:A:G	1.20933e-06	-1.42821e-10	-1.32881
116789356	chr11:116789356:G:A	4.57212e-06	-1.42821e-10	0.00110301
116789734	chr11:116789734:A:G	4.76423e-07	-1.08219	-1.17813
116789838	chr11:116789838:C:CCT	4.8359e-07	-1.05523	-1.19016
116789956	chr11:116789956:G:A	1.20273e-06	-1.42821e-10	-1.33428
116789970	chr11:116789970:G:A	0.0140605	9.08933	-1.05708
116790052	chr11:116790052:G:A	9.68666e-07	-0.734916	-0.815792
116790097	chr11:116790097:G:A	2.56285e-07	-1.68485	-1.19549
116790254	chr11:116790254:G:A	4.52918e-06	-1.42821e-10	-0.00833295
116791110	chr11:116791110:T:C	0.0268158	9.89255	-1.21468
116791317	chr11:116791317:TG:T	6.59895e-07	-1.67303	-0.261518
116791615	chr11:116791615:G:T	1.2527e-05	1.66124	-0.652222
116791636	chr11:116791636:G:T	1.22302e-05	-1.42821e-10	0.985037
116791725	chr11:116791725:C:T	1.86146e-06	-1.42821e-10	-0.89751
116791757	chr11:116791757:C:A	3.52749e-06	-1.42821e-10	-0.258286
116791863	chr11:116791863:C:T	0.0110618	8.84128	-1.0489
116792069	chr11:116792069:G:A	2.49827e-06	-1.42821e-10	-0.603274
116792399	chr11:116792399:G:A	1.24846e-06	-1.42821e-10	-1.29696
116792603	chr11:116792603:T:C	1.65565e-06	-1.42821e-10	-1.01468
116792880	chr11:116792880:C:T	3.25067e-07	-1.59996	-1.04264
116792959	chr11:116792959:G:A	4.36025e-07	-1.4268	-0.922131
116792991	chr11:116792991:G:A	0.0240068	9.21084	-0.643619
116793089	chr11:116793089:G:A	1.40274e-06	-1.42821e-10	-1.18045
116793135	chr11:116793135:C:T	2.19212e-05	1.11509	0.453493
116793324	chr11:116793324:G:A	4.62982e-05	1.81849	0.49774
116793938	chr11:116793938:C:T	8.46093e-07	-1.686	-3.37191e-10
116794244	chr11:116794244:C:A	1.40745e-06	-1.42821e-10	-1.17709
116794309	chr11:116794309:T:A	3.97932e-07	-1.68378	-0.756564
116794363	chr11:116794363:C:T	7.2496e-05	2.78699	-0.0223348
116794799	chr11:116794799:C:T	2.69839e-06	-0.526218	-3.37191e-10
116794837	chr11:116794837:C:G	2.28088e-06	-0.694314	-3.37191e-10
116794945	chr11:116794945:G:C	1.41618e-06	-1.68251	0.511593
116795217	chr11:116795217:AG:A	1.76322e-06	-1.42821e-10	-0.951731
116795383	chr11:116795383:C:T	1.1209e-05	0.605889	0.291955
116795622	chr11:116795622:G:T	2.11258e-06	-1.42821e-10	-0.770962
116796367	chr11:116796367:A:G	0.0241402	9.80786	-1.2351
116796401	chr11:116796401:G:A	3.003e-06	-1.42821e-10	-0.419263
116796440	chr11:116796440:G:A	2.97164e-06	-1.42821e-10	-0.42976
116796492	chr11:116796492:G:A	1.42144e-06	-1.42821e-10	-1.1672
116796875	chr11:116796875:A:G	8.05986e-06	-1.42821e-10	0.568023
116797795	chr11:116797795:C:T	7.09333e-07	-1.61314	-0.249168
116798127	chr11:116798127:T:C	5.25803e-06	0.140883	-3.37191e-10
116798151	chr11:116798151:A:T	2.01941e-05	1.48652	-3.37191e-10
116798692	chr11:116798692:G:T	1.52582e-06	-1.42821e-10	-1.09634
116798712	chr11:116798712:T:C	6.90291e-07	-1.64448	-0.24503
116799112	chr11:116799112:G:A	1.51401e-06	0.0467351	-1.15085
116799345	chr11:116799345:A:G	1.50031e-06	-1.42821e-10	-1.1132
116799466	chr11:116799466:T:C	8.77167e-06	0.895587	-0.242934
116799629	chr11:116799629:A:G	2.60357e-06	-1.42821e-10	-0.561991
116799960	chr11:116799960:A:C	0.0415911	10.4125	-1.29576
116800289	chr11:116800289:A:G	1.86974e-06	-1.42821e-10	-0.893076
116800760	chr11:116800760:T:C	0.049248	10.25	-0.964241
116800824	chr11:116800824:G:C	1.40741e-06	-0.0516414	-1.12548
116801159	chr11:116801159:G:T	3.79066e-06	-1.42821e-10	-0.186333
116801515	chr11:116801515:A:G	5.61238e-07	-1.11373	-0.982756
116801829	chr11:116801829:T:C	5.53217e-06	-1.42821e-10	0.191707
116802277	chr11:116802277:G:A	1.49466e-06	-1.42821e-10	-1.11697
116802316	chr11:116802316:T:C	4.11591e-06	-1.42821e-10	-0.104013
116802507	chr11:116802507:T:C	1.32496e-06	-1.42821e-10	-1.23749
116802599	chr11:116802599:G:T	3.00537e-06	0.750786	-1.16926
116802707	chr11:116802707:G:A	2.37367e-06	-1.42821e-10	-0.654436
116802748	chr11:116802748:C:T	4.04703e-06	-0.120889	-3.37191e-10
116802793	chr11:116802793:A:G	1.98952e-06	-1.42821e-10	-0.830978
116803052	chr11:116803052:A:G	4.65183e-07	-1.51166	-0.772542
116803208	chr11:116803208:G:T	1.27213e-06	-1.42821e-10	-1.27818
116803267	chr11:116803267:G:A	2.79243e-06	-1.42821e-10	-0.491962
116803787	chr11:116803787:G:A	9.90221e-07	-1.63586	0.107155
116804181	chr11:116804181:C:G	1.07655e-06	-1.44512	-3.37191e-10
116804474	chr11:116804474:G:A	1.27169e-06	-1.42821e-10	-1.27853
116804578	chr11:116804578:A:T	3.67982e-06	-0.500538	0.284529
116805392	chr11:116805392:G:A	1.47168e-06	-1.42821e-10	-1.13247
116805874	chr11:116805874:G:A	7.51695e-07	-1.53978	-0.264513
116806332	chr11:116806332:T:C	1.10685e-06	-1.41735	-3.37191e-10
116806508	chr11:116806508:A:ATTT	2.01497e-06	-0.818267	-3.37191e-10
116806640	chr11:116806640:C:T	1.339e-06	-1.22695	-3.37191e-10
116806655	chr11:116806655:G:A	1.71588e-06	-0.73835	-0.240598
116807007	chr11:116807007:A:G	1.8394e-06	-0.682199	-0.227233
116807053	chr11:116807053:A:G	1.20165e-06	-1.42821e-10	-1.33518
116807283	chr11:116807283:C:T	1.09807e-06	-0.543055	-0.882261
116807423	chr11:116807423:A:T	1.41121e-06	-0.420623	-0.753805
116807475	chr11:116807475:A:G	2.12285e-06	-0.766115	-3.37191e-10
116807697	chr11:116807697:T:C	1.26839e-06	-0.506357	-0.774767
116807954	chr11:116807954:G:A	2.87783e-06	-1.42821e-10	-0.461836
116808044	chr11:116808044:C:T	2.81724e-07	-1.61032	-1.17538
116808070	chr11:116808070:T:C	1.21211e-06	-1.42821e-10	-1.32651
116808439	chr11:116808439:G:A	3.64238e-07	-1.60206	-0.926766
116808732	chr11:116808732:G:A	2.47939e-06	-1.42821e-10	-0.61086
116809348	chr11:116809348:A:G	2.41083e-06	-1.42821e-10	-0.638903
116809486	chr11:116809486:TTGAAA:T	9.24472e-07	-0.641503	-0.955903
116809506	chr11:116809506:G:A	1.38378e-06	-1.42821e-10	-1.19405
116809702	chr11:116809702:T:C	8.76603e-06	-0.428033	1.08004
116809719	chr11:116809719:G:C	1.49574e-06	-1.42821e-10	-1.11625
116810202	chr11:116810202:G:A	1.53012e-06	-1.09779	0.00426976
116810245	chr11:116810245:A:C	4.87e-07	-0.909352	-1.32901
116810847	chr11:116810847:G:A	1.05335e-05	-0.319158	1.15484
116811412	chr11:116811412:T:C	1.98981e-06	-1.42821e-10	-0.830832
116811440	chr11:116811440:G:A	1.16683e-05	-0.359007	1.29701
116811633	chr11:116811633:CAG:C	2.11544e-06	-0.541287	-0.228323
116811702	chr11:116811702:C:T	1.45588e-06	-1.42821e-10	-1.14326
116811711	chr11:116811711:C:T	1.48612e-06	-1.42821e-10	-1.1227
116811808	chr11:116811808:C:T	2.2971e-06	-1.42821e-10	-0.687228
116812658	chr11:116812658:C:T	1.65693e-06	-0.331586	-0.682319
116812778	chr11:116812778:T:C	3.92441e-07	-1.31892	-1.13532
116812787	chr11:116812787:ATAAT:A	1.16149e-06	-1.36917	-3.37191e-10
116813146	chr11:116813146:C:T	1.28857e-06	-1.1322	-0.133144
116813448	chr11:116813448:T:C	2.4786e-06	-0.408	-0.203179
116813844	chr11:116813844:C:T	2.29534e-07	-1.66725	-1.32332
116814028	chr11:116814028:G:A	2.92627e-07	-1.63092	-1.11681
116814051	chr11:116814051:G:A	1.45386e-06	-0.382795	-0.761857
116814485	chr11:116814485:T:C	4.00372e-07	-1.23336	-1.20087
116814599	chr11:116814599:T:C	3.80945e-06	-1.42821e-10	-0.181387
116814675	chr11:116814675:G:A	2.27744e-07	-1.68375	-1.31465
116815050	chr11:116815050:C:G	1.04044e-05	-0.380063	1.20342
116815518	chr11:116815518:G:A	1.76289e-06	-1.42821e-10	-0.951921
116815572	chr11:116815572:T:C	7.25978e-07	-0.59665	-1.24246
116815862	chr11:116815862:A:C	1.32966e-06	-1.42821e-10	-1.23395
116815989	chr11:116815989:C:T	2.32005e-06	-1.42821e-10	-0.677285
116816158	chr11:116816158:G:A	1.3475e-06	-1.42821e-10	-1.22062
116817026	chr11:116817026:A:G	1.21301e-06	-1.42821e-10	-1.32577
116817513	chr11:116817513:A:C	1.61258e-06	-1.42821e-10	-1.04104
116817667	chr11:116817667:G:A	4.6369e-07	-1.08953	-1.19788
116817762	chr11:116817762:C:T	1.67701e-06	-0.58338	-0.41848
116817950	chr11:116817950:G:A	1.44932e-06	-1.42821e-10	-1.14778
116819407	chr11:116819407:T:C	3.14813e-07	-1.5695	-1.10515
116819996	chr11:116819996:C:T	2.51122e-07	-1.6143	-1.28639
116820359	chr11:116820359:G:A	1.02539e-06	-1.4938	-3.37191e-10
116820918	chr11:116820918:C:A	2.50026e-07	-1.62536	-1.2797
116821212	chr11:116821212:G:A	1.90724e-06	-1.42821e-10	-0.873216
116821278	chr11:116821278:G:A	1.71973e-06	-1.42821e-10	-0.976704
116821608	chr11:116821608:G:A	8.56373e-07	-1.67392	-3.37191e-10
116821618	chr11:116821618:C:T	1.04838e-05	-0.56824	1.3992
116821836	chr11:116821836:A:G	2.02625e-06	-0.812685	-3.37191e-10
116821918	chr11:116821918:G:A	3.70554e-06	-1.42821e-10	-0.209044
116821970	chr11:116821970:A:G	3.30262e-06	-1.42821e-10	-0.324157
116821978	chr11:116821978:G:A	2.49203e-07	-1.65268	-1.25568
116822015	chr11:116822015:C:T	1.22184e-06	-1.42821e-10	-1.31852
116822097	chr11:116822097:G:C	1.26421e-06	-1.42821e-10	-1.28442
116822379	chr11:116822379:G:A	2.49831e-07	-1.64992	-1.25593
116822447	chr11:116822447:A:G	9.22234e-07	-0.315327	-1.2845
116822637	chr11:116822637:C:T	2.94662e-07	-1.58622	-1.15458
116822638	chr11:116822638:G:A	1.29605e-06	-1.18359	-0.0759594
116822748	chr11:116822748:C:T	5.41602e-06	0.535556	-0.365069
116823155	chr11:116823155:C:T	3.83059e-06	-0.175855	-3.37191e-10
116823339	chr11:116823339:C:G	1.74747e-06	-0.960703	-3.37191e-10
116823625	chr11:116823625:C:T	1.55384e-06	-1.42821e-10	-1.07815
116824150	chr11:116824150:G:A	2.6752e-07	-1.56477	-1.27267
116824222	chr11:116824222:A:G	2.31793e-06	0.636096	-1.3143
116824495	chr11:116824495:C:T	1.66392e-06	-1.42821e-10	-1.0097
116825064	chr11:116825064:A:G	9.89834e-06	-0.503729	1.27722
116825327	chr11:116825327:G:A	2.4287e-07	-1.60067	-1.33343
116825472	chr11:116825472:T:G	1.53247e-05	-1.42821e-10	1.21059
116825485	chr11:116825485:G:A	1.42532e-06	-1.42821e-10	-1.16448
116825964	chr11:116825964:C:T	3.77065e-07	-1.5365	-0.957708
116825965	chr11:116825965:G:A	1.52177e-06	0.221035	-1.32003
116826350	chr11:116826350:G:A	6.28069e-07	-0.893706	-1.09027
116826365	chr11:116826365:C:T	8.56589e-07	-1.67367	-3.37191e-10
116826432	chr11:116826432:C:T	9.55408e-06	-1.42821e-10	0.738095
116826578	chr11:116826578:C:T	1.83644e-06	-1.42821e-10	-0.911044
116826605	chr11:116826605:G:C	2.44636e-07	-1.59158	-1.33528
116826628	chr11:116826628:C:T	2.41868e-07	-1.60318	-1.33506
116826822	chr11:116826822:T:C	2.86448e-07	-1.56884	-1.20023
116827022	chr11:116827022:C:A	2.69194e-07	-1.61241	-1.21879
116827132	chr11:116827132:G:A	2.74803e-07	-1.63028	-1.1803
116827421	chr11:116827421:C:T	1.65361e-06	-1.42821e-10	-1.01591
116827617	chr11:116827617:G:A	2.18955e-06	-1.42821e-10	-0.735176
116827684	chr11:116827684:C:T	1.6728e-06	-1.42821e-10	-1.00437
116827796	chr11:116827796:G:A	1.42265e-06	-1.42821e-10	-1.16635
116827949	chr11:116827949:G:A	1.61008e-06	-0.0984464	-0.944144
116828252	chr11:116828252:C:T	3.02147e-06	-1.42821e-10	-0.41313
116828434	chr11:116828434:A:G	6.35154e-06	-1.42821e-10	0.329824
116828440	chr11:116828440:G:GA	2.10095e-06	-1.42821e-10	-0.776483
116828482	chr11:116828482:T:C	4.02322e-06	-1.42821e-10	-0.12679
116828620	chr11:116828620:G:T	2.65736e-06	-1.42821e-10	-0.541542
116828673	chr11:116828673:A:G	2.03063e-05	1.49206	-3.37191e-10
116828679	chr11:116828679:C:A	3.56364e-07	-1.31382	-1.23686
116828729	chr11:116828729:C:A	3.42797e-07	-1.58807	-1.00142
116828932	chr11:116828932:C:T	1.27887e-06	-1.42821e-10	-1.27289
116828965	chr11:116828965:G:A	4.07514e-06	0.0421544	-0.156123
116829426	chr11:116829426:T:C	6.02827e-07	-0.850754	-1.17425
116829453	chr11:116829453:C:T	5.02995e-07	-1.18971	-1.01634
116829478	chr11:116829478:T:C	2.53021e-06	-1.42821e-10	-0.590572
116829811	chr11:116829811:C:T	8.99408e-06	-1.42821e-10	0.677693
116830059	chr11:116830059:C:T	4.21956e-06	-0.0791418	-3.37191e-10
116830437	chr11:116830437:T:G	2.23788e-07	-1.68056	-1.33537
116830487	chr11:116830487:C:T	1.22234e-06	-1.42821e-10	-1.31811
116830488	chr11:116830488:C:T	1.555e-06	-1.42821e-10	-1.0774
116830500	chr11:116830500:G:A	1.50102e-06	-1.42821e-10	-1.11273
116830508	chr11:116830508:C:T	1.72401e-05	-1.42821e-10	1.32836
116830819	chr11:116830819:T:C	3.48003e-05	2.08435	-0.053601
116831117	chr11:116831117:G:A	6.08105e-06	1.35815	-1.07185
116831138	chr11:116831138:G:A	1.58617e-06	-1.42821e-10	-1.05755
116831405	chr11:116831405:C:T	1.67067e-06	-1.42821e-10	-1.00565
116831407	chr11:116831407:T:C	2.59903e-05	0.632155	1.1067
116831451	chr11:116831451:G:A	1.72542e-06	-1.42821e-10	-0.973403
116831513	chr11:116831513:C:T	1.37033e-06	-1.42821e-10	-1.20382
116831629	chr11:116831629:T:C	2.20732e-06	0.586224	-1.31332
116831637	chr11:116831637:T:C	2.9997e-06	-1.42821e-10	-0.420361
116831646	chr11:116831646:T:C	0.000133536	3.23865	0.13685
116831863	chr11:116831863:T:C	2.50623e-06	0.717818	-1.31791
116831914	chr11:116831914:G:A	1.06624e-06	-1.45474	-3.37191e-10
116832682	chr11:116832682:G:A	1.24419e-06	-1.42821e-10	-1.30039
116832924	chr11:116832924:G:C	6.90041e-06	0.157068	0.25564
116832955	chr11:116832955:G:T	9.2597e-05	3.30473	-0.295342
116833033	chr11:116833033:T:A	1.57483e-06	-1.42821e-10	-1.06473
116833462	chr11:116833462:C:A	1.77694e-05	2.34623	-0.987618
116833594	chr11:116833594:A:G	2.58777e-06	-1.42821e-10	-0.568078
116833733	chr11:116833733:C:T	1.88793e-06	-1.42821e-10	-0.883395
116833887	chr11:116833887:A:G	2.24534e-07	-1.68653	-1.32607
116834800	chr11:116834800:G:A	0.00278109	4.51115	1.90057
116834874	chr11:116834874:A:G	1.90622e-06	-0.729207	-0.144542
116835003	chr11:116835003:T:C	3.09969e-07	-1.46414	-1.22601
116835219	chr11:116835219:T:C	1.44403e-06	-1.42821e-10	-1.15144
116835452	chr11:116835452:T:G	2.92119e-07	-1.62271	-1.12676
116835627	chr11:116835627:T:C	1.0849e-06	-0.104304	-1.33308
116835630	chr11:116835630:A:T	1.06589e-06	-1.21415	-0.240911
116836474	chr11:116836474:G:A	2.40383e-06	0.692356	-1.33417
116836622	chr11:116836622:A:G	4.05383e-05	2.26532	-0.0819494
116836685	chr11:116836685:G:A	2.97495e-07	-1.68455	-1.04668
116836797	chr11:116836797:C:T	1.27004e-06	-1.42821e-10	-1.27982
116836867	chr11:116836867:A:G	2.52213e-05	0.140532	1.56828
116836968	chr11:116836968:A:G	2.6265e-05	-0.0154904	1.76486
116837304	chr11:116837304:A:G	5.43203e-06	0.932296	-0.758857
116837538	chr11:116837538:G:A	2.30959e-06	0.632169	-1.31397
116837947	chr11:116837947:T:G	4.3961e-06	-0.0381556	-3.37191e-10
116838241	chr11:116838241:T:C	1.54848e-06	-1.42821e-10	-1.0816
116838309	chr11:116838309:A:T	1.20106e-06	-1.42821e-10	-1.33567
116838722	chr11:116838722:C:T	2.10539e-06	0.0764689	-0.850842
116839130	chr11:116839130:A:G	3.08316e-06	-1.42821e-10	-0.392919
116840066	chr11:116840066:G:A	1.20113e-06	-1.42821e-10	-1.33561
116840144	chr11:116840144:A:AC	1.46521e-06	-1.42821e-10	-1.13687
116840252	chr11:116840252:A:G	0.00053565	3.91926	0.84535
116840634	chr11:116840634:G:A	1.3488e-06	0.0792666	-1.29893
116840775	chr11:116840775:G:A	1.2512e-06	-1.42821e-10	-1.29477
116841258	chr11:116841258:C:T	9.59886e-06	1.36473	-0.62196
116841693	chr11:116841693:G:A	1.20127e-06	-1.42821e-10	-1.33549
116841726	chr11:116841726:C:T	3.14209e-07	-1.43658	-1.23999
116842303	chr11:116842303:G:T	1.35496e-06	-1.42821e-10	-1.2151
116842812	chr11:116842812:T:C	2.31053e-07	-1.64836	-1.33562
116843369	chr11:116843369:C:T	1.20686e-06	-1.42821e-10	-1.33085
116843402	chr11:116843402:T:G	1.95908e-06	0.461488	-1.30789
116844380	chr11:116844380:C:CAA	1.20724e-06	-1.42821e-10	-1.33054
116844396	chr11:116844396:CTTTA:C	1.52748e-06	-1.42821e-10	-1.09525
116844674	chr11:116844674:ATAT:A	1.04202e-06	-1.47772	-3.37191e-10
116844972	chr11:116844972:A:G	2.88552e-06	0.873415	-1.33258
116845068	chr11:116845068:G:A	2.69832e-07	-1.61783	-1.211
116846183	chr11:116846183:T:C	1.78922e-06	-1.42821e-10	-0.937096
116846205	chr11:116846205:G:A	1.38182e-06	-1.42821e-10	-1.19547
116847047	chr11:116847047:C:G	2.22475e-06	-1.42821e-10	-0.719228
116847699	chr11:116847699:G:A	2.11783e-06	-0.544555	-0.223929
116847757	chr11:116847757:G:C	1.22363e-06	-1.42821e-10	-1.31705
116847838	chr11:116847838:C:G	5.38835e-06	0.165366	-3.37191e-10
116847868	chr11:116847868:A:G	1.36191e-06	-1.42821e-10	-1.20999
116848127	chr11:116848127:A:G	2.12627e-06	-1.42821e-10	-0.764503
116848142	chr11:116848142:G:A	6.22631e-05	2.00413	0.608365
116848213	chr11:116848213:G:T	2.83624e-06	-0.271124	-0.205269
116848304	chr11:116848304:G:A	1.92767e-06	-1.42821e-10	-0.86256
116848919	chr11:116848919:C:T	2.33786e-06	-1.42821e-10	-0.669638
116849305	chr11:116849305:G:C	1.20262e-06	-1.42821e-10	-1.33437
116849373	chr11:116849373:T:C	6.88073e-06	-0.0229162	0.432767
116849756	chr11:116849756:G:C	1.22797e-06	-1.42821e-10	-1.31351
116850113	chr11:116850113:C:G	0.000802924	2.62567	2.54371
116850318	chr11:116850318:T:C	1.20914e-06	-1.42821e-10	-1.32896
116850485	chr11:116850485:T:C	4.73291e-07	-1.43395	-0.832963
116850541	chr11:116850541:A:G	2.20888e-06	-1.42821e-10	-0.726387
116850626	chr11:116850626:C:A	1.24678e-06	-1.42821e-10	-1.29831
116850689	chr11:116850689:C:T	2.891e-07	-1.4932	-1.26665
116850749	chr11:116850749:G:A	8.49289e-07	-1.68223	-3.37191e-10
116850933	chr11:116850933:C:T	1.69034e-06	-1.42821e-10	-0.993943
116851110	chr11:116851110:C:T	9.67248e-07	-1.42305	-0.129124
116851455	chr11:116851455:A:G	3.3829e-07	-1.31406	-1.28866
116851835	chr11:116851835:G:T	1.43066e-05	1.58771	-0.445861
116851977	chr11:116851977:G:C	0.000906422	2.39627	2.89436
116852272	chr11:116852272:C:T	1.21386e-06	-1.42821e-10	-1.32507
116852455	chr11:116852455:T:C	1.49031e-06	0.158758	-1.27865
116852698	chr11:116852698:AAAAC:A	1.30242e-05	1.04794	-3.37191e-10
116852991	chr11:116852991:C:T	1.20138e-06	-1.42821e-10	-1.33541
116853121	chr11:116853121:C:T	5.81687e-06	0.241889	-3.37191e-10
116853488	chr11:116853488:T:C	2.46129e-07	-1.58543	-1.33534
116853517	chr11:116853517:G:A	5.71287e-06	0.223849	-3.37191e-10
116853609	chr11:116853609:A:C	1.20162e-06	-1.42821e-10	-1.3352
116854132	chr11:116854132:G:A	1.234e-06	-1.42821e-10	-1.30861
116854925	chr11:116854925:T:C	1.20197e-06	-1.42821e-10	-1.33491
116855371	chr11:116855371:T:C	2.53871e-07	-1.55997	-1.32983
116855465	chr11:116855465:C:T	3.49005e-06	-0.268958	-3.37191e-10
116855594	chr11:116855594:A:G	1.21748e-06	-1.42821e-10	-1.32209
116855935	chr11:116855935:T:C	3.07325e-07	-1.36814	-1.33058
116856080	chr11:116856080:C:G	2.82755e-07	-1.48858	-1.29347
116856749	chr11:116856749:C:T	1.741e-06	-0.346117	-0.618296
116856831	chr11:116856831:T:C	6.00404e-06	0.273559	-3.37191e-10
116856876	chr11:116856876:G:A	2.79083e-07	-1.48402	-1.3111
116857134	chr11:116857134:G:C	9.85213e-07	-1.09508	-0.43869
116857155	chr11:116857155:T:C	5.69797e-06	0.221237	-3.37191e-10
116857179	chr11:116857179:C:T	1.32637e-06	-1.42821e-10	-1.23643
116857220	chr11:116857220:A:T	1.42453e-05	2.05656	-0.919011
116857313	chr11:116857313:A:G	3.59258e-07	-1.22122	-1.32137
116857544	chr11:116857544:C:T	5.53429e-06	0.19209	-3.37191e-10
116857561	chr11:116857561:G:A	6.95621e-06	1.01252	-0.591762
116858173	chr11:116858173:C:T	2.63046e-05	-1.42821e-10	1.75087
116858197	chr11:116858197:G:A	7.29596e-06	-1.42821e-10	0.468447
116858480	chr11:116858480:T:C	3.23708e-07	-1.31377	-1.33302
116859922	chr11:116859922:A:G	6.87762e-06	-0.164189	0.573588
116859956	chr11:116859956:G:A	1.20263e-06	-1.42821e-10	-1.33437
116859969	chr11:116859969:C:T	1.41775e-06	-1.42821e-10	-1.1698
116860022	chr11:116860022:G:A	0.00206572	2.96204	3.15233
116860031	chr11:116860031:G:C	1.49408e-06	-1.42821e-10	-1.11736
116860117	chr11:116860117:C:T	6.71265e-06	0.506464	-0.121344
116860489	chr11:116860489:G:A	9.81188e-07	-1.12822	-0.409648
116860544	chr11:116860544:T:A	2.17348e-06	0.592325	-1.33487
116860745	chr11:116860745:A:ACCCAAATCT	1.7456e-06	0.351159	-1.31294
116861028	chr11:116861028:T:G	5.68093e-06	0.218242	-3.37191e-10
116861136	chr11:116861136:C:G	8.91665e-07	-1.63354	-3.37191e-10
116861254	chr11:116861254:G:A	1.3577e-06	-1.42821e-10	-1.21308
116861515	chr11:116861515:T:C	1.10252e-06	-1.42127	-3.37191e-10
116861796	chr11:116861796:G:T	1.84526e-06	-1.18697	0.280715
116861803	chr11:116861803:G:A	9.81423e-07	-1.53762	-3.37191e-10
116862140	chr11:116862140:A:G	0.0028174	2.82318	3.60152
116862487	chr11:116862487:T:A	4.45724e-06	-1.42821e-10	-0.024344
116862594	chr11:116862594:C:T	1.84276e-06	-1.24317	0.335565
116862600	chr11:116862600:T:C	5.27292e-06	1.39491	-1.25119
116862849	chr11:116862849:G:A	6.76632e-07	-1.42315	-0.48635
116863012	chr11:116863012:T:C	0.000699787	2.59159	2.44032
116863152	chr11:116863152:T:C	1.82311e-06	-1.42821e-10	-0.918331
116863829	chr11:116863829:G:A	5.14948e-07	-0.977994	-1.20457
116863972	chr11:116863972:G:A	3.95652e-07	-1.12624	-1.31985
116864249	chr11:116864249:G:C	2.2444e-06	-1.42821e-10	-0.710433
116864333	chr11:116864333:G:A	1.24725e-06	-1.42821e-10	-1.29793
116865052	chr11:116865052:C:CA	5.9254e-06	0.260376	-3.37191e-10
116865072	chr11:116865072:C:G	7.15454e-07	-0.951793	-0.901918
116865963	chr11:116865963:A:G	0.000375876	2.07736	2.33303
116866061	chr11:116866061:T:C	1.20582e-06	-1.42821e-10	-1.33171
116866343	chr11:116866343:G:T	2.6451e-06	-1.42821e-10	-0.546165
116866377	chr11:116866377:T:G	5.37261e-06	0.276805	-0.114365
116866570	chr11:116866570:T:C	1.201e-06	-1.42821e-10	-1.33572
116866582	chr11:116866582:C:T	1.20313e-06	-1.42821e-10	-1.33394
116866586	chr11:116866586:C:T	5.95095e-06	0.264678	-3.37191e-10
116867020	chr11:116867020:T:A	4.44321e-07	-1.00224	-1.32784
116867330	chr11:116867330:A:G	8.17584e-06	0.717644	-0.135333
116867779	chr11:116867779:T:C	3.33378e-06	-1.42821e-10	-0.314767
116869679	chr11:116869679:A:T	4.42258e-06	-1.42821e-10	-0.0321509
116869766	chr11:116869766:C:T	6.21857e-06	0.308666	-3.37191e-10
116869943	chr11:116869943:G:C	6.01548e-07	-0.693001	-1.33412
116870530	chr11:116870530:G:A	1.20238e-06	-1.42821e-10	-1.33457
116871124	chr11:116871124:G:A	1.50189e-06	-1.11215	-3.37191e-10
116871910	chr11:116871910:C:T	6.57192e-06	0.363932	-3.37191e-10
116872150	chr11:116872150:A:G	7.85134e-06	-1.42821e-10	0.541811
116872749	chr11:116872749:C:T	1.22704e-06	-1.42821e-10	-1.31427
116873302	chr11:116873302:C:T	1.57438e-05	0.130579	1.107
116874280	chr11:116874280:C:T	8.50369e-07	-1.68096	-3.37191e-10
116874768	chr11:116874768:C:G	8.93312e-07	-0.497015	-1.13468
116875603	chr11:116875603:T:A	1.94027e-06	-1.42821e-10	-0.856046
116875710	chr11:116875710:TTTGA:T	1.20563e-06	-1.42821e-10	-1.33187
116876566	chr11:116876566:C:G	2.54665e-07	-1.567	-1.31968
116877453	chr11:116877453:G:A	2.58279e-07	-1.558	-1.31459
116877505	chr11:116877505:G:T	2.58724e-07	-1.55815	-1.31271
116877598	chr11:116877598:T:C	4.49179e-06	-0.0166231	-3.37191e-10
116877768	chr11:116877768:C:CTCTATT	1.8104e-06	0.0231308	-0.948454
116877799	chr11:116877799:A:G	2.60464e-07	-1.54637	-1.3178
116877977	chr11:116877977:A:C	1.21269e-06	-1.42821e-10	-1.32603
116878028	chr11:116878028:T:C	2.61357e-07	-1.54162	-1.31912
116878138	chr11:116878138:A:G	3.99647e-07	-1.10467	-1.33137
116878189	chr11:116878189:C:G	1.25638e-06	-0.512747	-0.777889
116878356	chr11:116878356:C:A	2.66268e-07	-1.53497	-1.30715
116878368	chr11:116878368:C:A	9.69995e-07	-1.54934	-3.37191e-10
116878793	chr11:116878793:T:G	1.04762e-05	-0.0800241	0.910259
116878955	chr11:116878955:C:T	1.60002e-06	-1.42821e-10	-1.04886
116879162	chr11:116879162:G:A	4.29828e-06	1.04158	-1.10224
116879261	chr11:116879261:C:T	1.48513e-06	-0.083684	-1.03969
116879886	chr11:116879886:A:C	4.46175e-06	-1.42821e-10	-0.0233333
116879973	chr11:116879973:T:G	8.70725e-06	-1.42821e-10	0.645283
116880158	chr11:116880158:A:C	0.000406073	3.33466	1.153
116880833	chr11:116880833:G:A	4.44604e-06	1.17785	-1.20471
116881262	chr11:116881262:T:TTG	2.3896e-07	-1.66071	-1.28963
116881475	chr11:116881475:G:A	1.02323e-06	-1.49591	-3.37191e-10
116881503	chr11:116881503:A:T	1.39848e-06	-0.0298462	-1.15364
116881683	chr11:116881683:A:G	3.2106e-06	-1.42821e-10	-0.352417
116881842	chr11:116881842:T:C	1.13966e-05	0.46144	0.453001
116882836	chr11:116882836:A:G	2.57475e-07	-1.5589	-1.31681
116883114	chr11:116883114:A:G	3.88556e-06	-0.161605	-3.37191e-10
116883264	chr11:116883264:C:T	9.63914e-07	-1.55563	-3.37191e-10
116883549	chr11:116883549:T:C	2.70223e-07	-1.53053	-1.29685
116883707	chr11:116883707:G:A	1.21593e-06	-1.42821e-10	-1.32336
116884037	chr11:116884037:A:T	9.5417e-07	-1.56579	-3.37191e-10
116884325	chr11:116884325:T:C	0.0110893	4.23111	3.56375
116884803	chr11:116884803:CACAA:C	9.64313e-06	-1.42821e-10	0.747373
116884868	chr11:116884868:G:A	4.48706e-06	-0.508975	0.491299
116885467	chr11:116885467:G:A	2.58287e-07	-1.56384	-1.30872
116885920	chr11:116885920:T:C	8.29845e-06	-1.42821e-10	0.597195
116885974	chr11:116885974:A:G	9.55763e-07	-1.56412	-3.37191e-10
116886270	chr11:116886270:G:A	2.58311e-07	-1.57055	-1.30191
116886532	chr11:116886532:A:G	2.56397e-07	-1.57326	-1.30665
116886682	chr11:116886682:C:T	2.52495e-07	-1.59416	-1.30108
116887004	chr11:116887004:T:C	8.50909e-06	0.622262	-3.37191e-10
116887049	chr11:116887049:C:A	9.15396e-07	-1.60727	-3.37191e-10
116887077	chr11:116887077:T:C	2.83598e-07	-1.51838	-1.26069
116887385	chr11:116887385:G:A	5.0344e-06	1.16787	-1.07045
116887500	chr11:116887500:C:T	3.69825e-06	1.08147	-1.29249
116887559	chr11:116887559:G:A	1.21553e-06	-1.42821e-10	-1.32369
116887942	chr11:116887942:T:C	8.63207e-07	-1.66597	-3.37191e-10
116887975	chr11:116887975:ATACATGAATTGT:A	1.09962e-05	-1.42821e-10	0.878678
116887977	chr11:116887977:A:C	2.66741e-07	-1.55583	-1.28452
116888346	chr11:116888346:C:A	2.60129e-06	-1.42821e-10	-0.562865
116888616	chr11:116888616:T:C	4.35683e-06	1.16452	-1.21165
116888958	chr11:116888958:T:C	1.2015e-06	-1.42821e-10	-1.3353
116889108	chr11:116889108:A:G	2.66253e-07	-1.57409	-1.26809
116889769	chr11:116889769:C:T	1.00757e-06	-1.51133	-3.37191e-10
116889829	chr11:116889829:G:A	5.18819e-06	-0.438398	0.565911
116889915	chr11:116889915:G:T	1.41289e-06	-1.42821e-10	-1.17324
116890784	chr11:116890784:G:A	1.20181e-06	-1.42821e-10	-1.33505
116891099	chr11:116891099:G:C	1.0075e-05	0.791187	-3.37191e-10
116891195	chr11:116891195:T:C	1.36196e-06	-1.42821e-10	-1.20994
116891304	chr11:116891304:G:A	1.41422e-06	-1.42821e-10	-1.1723
116891312	chr11:116891312:G:A	1.21264e-06	-0.133298	-1.19277
116891353	chr11:116891353:C:T	1.38357e-06	-1.42821e-10	-1.19421
116891441	chr11:116891441:C:A	9.08982e-07	-0.351651	-1.26265
116891837	chr11:116891837:A:AG	2.5742e-07	-1.55752	-1.3184
116891867	chr11:116891867:C:G	2.39024e-06	0.544417	-1.19189
116891919	chr11:116891919:G:A	1.20401e-06	-1.42821e-10	-1.33322
116893067	chr11:116893067:A:G	1.05793e-06	-1.46256	-3.37191e-10
116893083	chr11:116893083:G:C	1.35605e-06	-1.2143	-3.37191e-10
116893305	chr11:116893305:C:T	2.13759e-06	0.314829	-1.07402
116893385	chr11:116893385:A:C	1.23833e-06	-1.42821e-10	-1.30511
116893720	chr11:116893720:C:G	4.02878e-07	-1.17898	-1.24902
116893746	chr11:116893746:G:C	1.28014e-06	-1.42821e-10	-1.2719
116893866	chr11:116893866:C:T	7.51636e-07	-0.475105	-1.32927
116894201	chr11:116894201:C:T	1.82996e-06	-1.42821e-10	-0.914581
116894984	chr11:116894984:T:C	1.32505e-06	-0.43019	-0.80723
116895185	chr11:116895185:C:T	2.86415e-06	-1.42821e-10	-0.466601
116895201	chr11:116895201:G:A	5.05401e-06	-1.42821e-10	0.101308
116895433	chr11:116895433:G:A	9.83862e-06	0.767442	-3.37191e-10
116896078	chr11:116896078:A:G	1.32332e-06	-1.42821e-10	-1.23873
116896183	chr11:116896183:T:C	3.51808e-06	-0.501704	0.240746
116896972	chr11:116896972:T:C	7.37067e-07	-0.548153	-1.2758
116897006	chr11:116897006:G:A	7.64023e-06	0.514554	-3.37191e-10
116897466	chr11:116897466:T:G	1.20204e-06	-1.42821e-10	-1.33486
116897511	chr11:116897511:A:C	1.85795e-05	-1.42821e-10	1.40318
116897666	chr11:116897666:G:A	3.08842e-05	-1.42821e-10	1.91137
116897820	chr11:116897820:T:C	1.44244e-06	-1.42821e-10	-1.15254
116898233	chr11:116898233:T:C	1.20477e-06	-1.42821e-10	-1.33258
116898902	chr11:116898902:T:G	3.73663e-06	-0.20069	-3.37191e-10
116899148	chr11:116899148:G:A	3.48051e-06	-1.42821e-10	-0.271696
116899390	chr11:116899390:C:T	5.63659e-06	-1.42821e-10	0.210407
116899801	chr11:116899801:A:G	0.0088535	4.4145	3.15519
116900143	chr11:116900143:C:T	1.76076e-06	-1.42821e-10	-0.953126
116900295	chr11:116900295:C:T	6.76072e-06	-1.42821e-10	0.392256
116900488	chr11:116900488:T:C	9.79799e-06	0.763304	-3.37191e-10
116900489	chr11:116900489:G:A	1.27853e-06	-1.42821e-10	-1.27316
116900640	chr11:116900640:C:T	2.84343e-07	-1.57744	-1.199
116900855	chr11:116900855:T:C	9.48702e-06	-1.42821e-10	0.731051
116900884	chr11:116900884:G:A	3.45675e-06	-1.01598	0.737437
116900974	chr11:116900974:C:T	1.48459e-06	-1.42821e-10	-1.12374
116901725	chr11:116901725:C:T	2.04651e-05	2.13119	-0.63134
116901770	chr11:116901770:T:C	2.45809e-07	-1.67806	-1.24402
116901771	chr11:116901771:G:C	1.23274e-06	-1.42821e-10	-1.30964
116902071	chr11:116902071:C:A	0.00842973	4.17349	3.34716
116902662	chr11:116902662:A:T	1.85653e-06	0.297365	-1.19753
116902849	chr11:116902849:C:T	5.24039e-06	-1.42821e-10	0.137522
116903045	chr11:116903045:T:G	2.55191e-07	-1.68105	-1.20356
116903627	chr11:116903627:A:G	2.16532e-06	-1.42821e-10	-0.746303
116903672	chr11:116903672:C:A	1.27616e-06	-1.42821e-10	-1.27502
116903731	chr11:116903731:A:G	6.76136e-07	-0.836108	-1.07413
116903759	chr11:116903759:T:A	7.94101e-07	-1.58796	-0.161456
116903773	chr11:116903773:T:G	1.27703e-06	-1.42821e-10	-1.27434
116903783	chr11:116903783:G:C	2.49483e-07	-1.68436	-1.22288
116904173	chr11:116904173:A:C	1.38966e-06	-1.42821e-10	-1.18981
116906347	chr11:116906347:T:A	2.43122e-07	-1.67759	-1.25547
116906678	chr11:116906678:T:C	2.32987e-06	-0.673063	-3.37191e-10
116907422	chr11:116907422:G:A	2.50353e-05	0.786184	0.91523
116907464	chr11:116907464:C:T	3.00208e-07	-1.63638	-1.08578
116907559	chr11:116907559:T:C	4.02266e-06	-0.807749	0.680818
116907577	chr11:116907577:C:T	1.59315e-06	-1.05316	-3.37191e-10
116908097	chr11:116908097:A:G	2.39398e-07	-1.68379	-1.26471
116908783	chr11:116908783:G:A	1.2132e-05	1.2167	-0.239728
116908960	chr11:116908960:G:A	6.77647e-06	-1.42821e-10	0.394583
116909640	chr11:116909640:C:T	1.32663e-06	-1.42821e-10	-1.23623
116909763	chr11:116909763:GACTA:G	1.59444e-06	-1.42821e-10	-1.05235
116909851	chr11:116909851:G:A	8.97022e-06	0.675036	-3.37191e-10
116909852	chr11:116909852:T:C	9.21655e-07	-1.60046	-3.37191e-10
116909986	chr11:116909986:A:G	1.01913e-05	0.80266	-3.37191e-10
116910202	chr11:116910202:C:T	3.57469e-06	0.969801	-1.2148
116910376	chr11:116910376:T:C	1.35946e-06	-1.42821e-10	-1.21179
116910971	chr11:116910971:A:T	1.30888e-05	-1.42821e-10	1.05288
116910983	chr11:116910983:T:C	3.74372e-06	1.02553	-1.22432
116911284	chr11:116911284:G:T	5.10575e-06	0.254552	-0.143058
116911325	chr11:116911325:C:T	1.21351e-06	-1.42821e-10	-1.32536
116911486	chr11:116911486:A:G	1.8351e-06	-0.911776	-3.37191e-10
116911543	chr11:116911543:G:A	3.87676e-06	-1.42821e-10	-0.163872
116911614	chr11:116911614:T:G	2.4496e-06	-1.42821e-10	-0.622947
116912014	chr11:116912014:T:G	2.2708e-06	-1.42821e-10	-0.698739
116912103	chr11:116912103:T:C	9.148e-06	0.575909	0.118753
116912258	chr11:116912258:T:G	2.38651e-07	-1.68321	-1.26841
116912370	chr11:116912370:G:A	1.37347e-06	-1.42821e-10	-1.20153
116912426	chr11:116912426:C:G	8.0483e-06	0.566588	-3.37191e-10
116912529	chr11:116912529:G:A	1.32991e-06	-1.42821e-10	-1.23376
116912884	chr11:116912884:T:C	8.32621e-06	0.447749	0.152786
116913525	chr11:116913525:AG:A	2.39231e-07	-1.68416	-1.26504
116913660	chr11:116913660:G:T	7.24341e-07	-0.562408	-1.27896
116913976	chr11:116913976:T:C	2.42353e-07	-1.68432	-1.25191
116914096	chr11:116914096:GAAAC:G	1.25655e-05	1.01208	-3.37191e-10
116914625	chr11:116914625:C:T	2.43836e-07	-1.68509	-1.24504
116914883	chr11:116914883:G:A	2.05841e-06	-1.42821e-10	-0.79694
116915664	chr11:116915664:T:C	3.82345e-06	-1.42821e-10	-0.17772
116915676	chr11:116915676:G:A	1.23841e-05	-1.42821e-10	0.997544
116915801	chr11:116915801:C:T	1.8558e-05	-1.42821e-10	1.40203
116915877	chr11:116915877:A:C	2.13189e-06	-1.42821e-10	-0.761865
116916432	chr11:116916432:C:T	1.40776e-05	0.0571277	1.06858
116916476	chr11:116916476:T:C	4.1631e-06	1.10201	-1.19462
116916498	chr11:116916498:T:C	1.49712e-06	-1.42821e-10	-1.11533
116916604	chr11:116916604:G:A	2.56891e-07	-1.68417	-1.19381
116916745	chr11:116916745:C:T	1.21573e-06	-1.42821e-10	-1.32353
116916917	chr11:116916917:C:T	2.401e-07	-1.68579	-1.25978
116917428	chr11:116917428:G:A	1.39695e-06	-1.42821e-10	-1.18458
116918001	chr11:116918001:A:C	1.2038e-06	-1.42821e-10	-1.33339
116918121	chr11:116918121:C:T	2.50444e-07	-1.56775	-1.33564
116918280	chr11:116918280:A:G	1.2364e-06	-1.30667	-3.37191e-10
116918328	chr11:116918328:T:C	1.85863e-05	-1.42821e-10	1.40355
116918513	chr11:116918513:G:A	1.28116e-06	-1.42821e-10	-1.27111
116918722	chr11:116918722:T:C	5.06386e-06	0.939997	-0.836742
116918919	chr11:116918919:C:A	1.33658e-06	-1.5398	0.311037
116919393	chr11:116919393:T:C	1.59693e-06	-1.42821e-10	-1.05079
116919522	chr11:116919522:A:G	1.27893e-06	-1.42821e-10	-1.27285
116920021	chr11:116920021:G:A	6.51188e-06	-1.42821e-10	0.354754
116920591	chr11:116920591:G:A	3.14541e-07	-1.5171	-1.15841
116920675	chr11:116920675:C:T	1.97315e-06	-0.839241	-3.37191e-10
116921010	chr11:116921010:C:T	1.23603e-06	-1.42821e-10	-1.30697
116921339	chr11:116921339:A:G	1.40495e-06	-1.42821e-10	-1.17887
116921583	chr11:116921583:G:A	6.37678e-06	1.20395	-0.870159
116921620	chr11:116921620:C:T	5.40264e-06	1.02149	-0.85348
116921641	chr11:116921641:T:G	1.28005e-06	-1.04149	-0.23048
116921729	chr11:116921729:T:C	3.00523e-07	-1.59449	-1.12661
116922245	chr11:116922245:A:G	3.80201e-07	-1.21502	-1.27091
116922515	chr11:116922515:G:A	0.000421848	4.05922	0.466557
116922560	chr11:116922560:G:T	5.50156e-06	-1.42821e-10	0.186158
116922566	chr11:116922566:C:T	1.23041e-06	-1.42821e-10	-1.31153
116922749	chr11:116922749:ATT:A	5.78138e-06	1.11491	-0.879146
116924008	chr11:116924008:G:A	4.02257e-06	-1.42821e-10	-0.126953
116924163	chr11:116924163:G:A	2.06094e-06	0.530384	-1.3261
116924405	chr11:116924405:G:A	1.54224e-05	-1.42821e-10	1.21695
116924632	chr11:116924632:T:C	2.91143e-06	-1.42821e-10	-0.450228
116924816	chr11:116924816:G:A	3.60597e-06	-0.236282	-3.37191e-10
116925232	chr11:116925232:G:C	3.38128e-07	-1.48625	-1.11696
116925349	chr11:116925349:G:A	3.1589e-07	-1.50986	-1.16137
116925690	chr11:116925690:T:C	1.21071e-06	-1.42821e-10	-1.32766
116925693	chr11:116925693:A:G	1.98651e-06	-1.42821e-10	-0.832494
116926130	chr11:116926130:A:T	0.000854658	4.46148	0.770344
116926242	chr11:116926242:G:A	2.88263e-06	-1.42821e-10	-0.46017
116926726	chr11:116926726:T:C	8.54729e-07	-1.67584	-3.37191e-10
116926759	chr11:116926759:G:A	2.98596e-07	-1.54558	-1.18196
116926905	chr11:116926905:T:C	2.2724e-06	-1.42821e-10	-0.698036
116926968	chr11:116926968:T:C	3.72923e-07	-1.18818	-1.31707
116927787	chr11:116927787:C:T	9.34603e-06	0.716078	-3.37191e-10
116927828	chr11:116927828:C:T	0.00118443	4.59627	0.961878
116927851	chr11:116927851:T:C	1.82951e-06	-1.42821e-10	-0.914823
116928247	chr11:116928247:A:G	1.04484e-05	1.12418	-0.296604
116929315	chr11:116929315:G:A	1.48307e-06	-1.42821e-10	-1.12476
116929438	chr11:116929438:A:T	3.06953e-07	-1.5608	-1.13913
116929517	chr11:116929517:T:TCC	6.25344e-06	1.13601	-0.821755
116930074	chr11:116930074:G:A	7.23703e-06	-1.42821e-10	0.460338
116930227	chr11:116930227:T:C	0.000827566	4.31367	0.885949
116930345	chr11:116930345:C:G	3.02637e-07	-1.51993	-1.19416
116930485	chr11:116930485:A:C	8.85689e-05	1.29562	1.66929
116930583	chr11:116930583:C:T	5.42515e-06	1.04356	-0.871388
116930813	chr11:116930813:C:G	1.04066e-05	0.0561356	0.767427
116931095	chr11:116931095:C:T	1.43819e-06	-0.84764	-0.307847
116931865	chr11:116931865:T:A	2.09574e-06	-0.760233	-0.018735
116931940	chr11:116931940:G:T	2.48602e-05	-1.42821e-10	1.69439
116931985	chr11:116931985:T:C	1.30082e-06	-1.42821e-10	-1.25588
116932424	chr11:116932424:G:A	2.12868e-06	-1.42821e-10	-0.763371
116932918	chr11:116932918:C:G	3.30343e-06	-0.323912	-3.37191e-10
116933289	chr11:116933289:C:T	3.20234e-07	-1.57746	-1.08012
116933428	chr11:116933428:T:C	4.58516e-06	-0.00352518	0.00747681
116933709	chr11:116933709:T:C	1.46373e-06	-1.42821e-10	-1.13789
116934043	chr11:116934043:C:G	1.70568e-06	-1.42821e-10	-0.984907
116934046	chr11:116934046:T:G	2.95759e-07	-1.54334	-1.19375
116934110	chr11:116934110:A:C	2.08445e-06	-1.42821e-10	-0.78437
116934488	chr11:116934488:T:C	1.87415e-05	0.58864	0.823229
116934725	chr11:116934725:G:A	2.598e-07	-1.61588	-1.25084
116934807	chr11:116934807:C:T	1.30045e-06	-1.42821e-10	-1.25616
116934980	chr11:116934980:G:A	2.5872e-07	-1.62539	-1.24549
116935158	chr11:116935158:G:T	1.63287e-06	0.304148	-1.33268
116935651	chr11:116935651:G:T	5.0642e-06	0.997118	-0.893795
116935696	chr11:116935696:T:C	2.26998e-06	0.117166	-0.81627
116935900	chr11:116935900:T:C	1.6779e-06	-1.00133	-3.37191e-10
116935971	chr11:116935971:A:G	1.24038e-05	1.24655	-0.247414
116936315	chr11:116936315:G:A	1.32581e-06	-1.42821e-10	-1.23685
116936457	chr11:116936457:T:G	3.03454e-07	-1.54019	-1.17121
116936510	chr11:116936510:C:T	3.0288e-07	-1.40831	-1.30498
116936652	chr11:116936652:G:C	2.99688e-07	-1.5475	-1.17639
116936787	chr11:116936787:C:T	1.22714e-06	-1.42821e-10	-1.31419
116937069	chr11:116937069:T:A	2.91485e-06	-1.42821e-10	-0.449054
116937254	chr11:116937254:A:G	8.22011e-06	1.59776	-1.01005
116937405	chr11:116937405:T:G	1.34932e-06	-1.42821e-10	-1.21927
116937648	chr11:116937648:A:G	1.32093e-05	-1.42821e-10	1.06205
116937737	chr11:116937737:C:T	3.03961e-07	-1.54064	-1.16909
116937942	chr11:116937942:C:T	9.2824e-06	0.709247	-3.37191e-10
116938141	chr11:116938141:G:T	2.50935e-06	-0.598851	-3.37191e-10
116938148	chr11:116938148:T:G	1.6708e-06	-1.42821e-10	-1.00557
116938858	chr11:116938858:A:G	1.20108e-06	-1.42821e-10	-1.33565
116939073	chr11:116939073:T:G	3.04646e-07	-1.54824	-1.15923
116939375	chr11:116939375:T:C	2.04692e-06	-1.42821e-10	-0.802538
116939662	chr11:116939662:A:T	2.12776e-06	-1.42821e-10	-0.763801
116939742	chr11:116939742:C:T	1.5064e-06	-1.42821e-10	-1.10915
116939774	chr11:116939774:T:C	1.21536e-06	-1.42821e-10	-1.32383
116940059	chr11:116940059:T:C	3.9719e-06	-0.13963	-3.37191e-10
116940170	chr11:116940170:T:A	4.23203e-06	-1.42821e-10	-0.0761924
116940190	chr11:116940190:A:G	3.02715e-07	-1.54377	-1.17007
116940238	chr11:116940238:T:G	3.0161e-07	-1.55375	-1.16374
116940341	chr11:116940341:T:C	3.48889e-07	-1.581	-0.990874
116940771	chr11:116940771:C:G	2.98993e-07	-1.52982	-1.19638
116941162	chr11:116941162:A:G	4.08712e-06	0.784126	-0.895159
116941313	chr11:116941313:C:G	6.213e-06	1.35237	-1.0446
116941342	chr11:116941342:A:C	3.02978e-07	-1.5388	-1.17417
116941912	chr11:116941912:T:C	3.08142e-07	-1.5322	-1.16386
116943076	chr11:116943076:C:T	1.23631e-06	-1.42821e-10	-1.30674
116943263	chr11:116943263:A:C	3.91516e-07	-1.16099	-1.29561
116943358	chr11:116943358:C:T	3.14792e-06	-1.42821e-10	-0.372133
116943930	chr11:116943930:A:G	3.01677e-07	-1.5576	-1.15967
116944349	chr11:116944349:T:C	2.09957e-06	-1.42821e-10	-0.777139
116944549	chr11:116944549:G:A	7.67328e-06	0.518871	-3.37191e-10
116944590	chr11:116944590:A:G	5.16614e-06	1.03868	-0.915425
116944868	chr11:116944868:T:A	2.21649e-06	-1.42821e-10	-0.72295
116944883	chr11:116944883:C:T	2.90853e-07	-1.58988	-1.16393
116945046	chr11:116945046:G:A	2.97184e-07	-1.43812	-1.29416
116945053	chr11:116945053:G:A	3.57667e-07	-1.59038	-0.95665
116945175	chr11:116945175:G:A	2.88863e-07	-1.59029	-1.17039
116946062	chr11:116946062:A:G	2.81429e-07	-1.58019	-1.20656
116946168	chr11:116946168:C:T	8.49547e-07	-0.403172	-1.27875
116946803	chr11:116946803:C:T	1.92513e-06	-1.42821e-10	-0.86388
116946939	chr11:116946939:A:C	3.92127e-07	-1.19892	-1.25613
116947471	chr11:116947471:G:A	3.67637e-07	-1.58705	-0.932477
116947627	chr11:116947627:A:G	3.84758e-07	-1.17469	-1.29933
116947691	chr11:116947691:A:G	4.40021e-06	0.0570184	-0.0942402
116947811	chr11:116947811:A:G	4.30703e-06	0.0228157	-0.08144
116948334	chr11:116948334:T:C	5.82426e-06	1.16829	-0.92513
116948525	chr11:116948525:C:T	1.67445e-06	-0.791376	-0.212014
116948548	chr11:116948548:A:T	2.77761e-07	-1.59745	-1.20242
116949079	chr11:116949079:T:G	8.64446e-07	-1.66454	-3.37191e-10
116949190	chr11:116949190:G:A	2.78329e-07	-1.61336	-1.18446
116949275	chr11:116949275:T:A	3.57031e-07	-1.60598	-0.94283
116949355	chr11:116949355:T:A	1.9225e-06	-0.736218	-0.129026
116949369	chr11:116949369:T:C	1.21946e-06	-1.42821e-10	-1.32046
116949372	chr11:116949372:T:C	4.56357e-07	-1.05201	-1.25134
116949426	chr11:116949426:G:A	2.057e-06	-1.42821e-10	-0.797626
116949698	chr11:116949698:G:A	1.37101e-06	0.130617	-1.33394
116949957	chr11:116949957:A:T	5.14388e-06	1.02699	-0.908052
116949974	chr11:116949974:G:A	2.79502e-07	-1.6304	-1.16322
116950108	chr11:116950108:C:G	8.61097e-07	-1.66842	-3.37191e-10
116950540	chr11:116950540:A:T	3.27354e-06	-1.42821e-10	-0.333002
116950606	chr11:116950606:C:T	1.72459e-06	-1.42821e-10	-0.973886
116950699	chr11:116950699:T:C	4.06932e-06	1.14431	-1.25971
116950779	chr11:116950779:GC:G	3.05298e-07	-1.38261	-1.32273
116950789	chr11:116950789:CT:C	3.05134e-07	-1.38314	-1.32273
116951003	chr11:116951003:A:G	2.94771e-07	-1.68644	-1.05399
116951202	chr11:116951202:T:G	1.50657e-06	-0.843805	-0.265234
116951306	chr11:116951306:T:G	1.29088e-06	-1.42821e-10	-1.26355
116951318	chr11:116951318:C:T	1.54914e-06	-0.815735	-0.265436
116952346	chr11:116952346:G:A	1.31154e-06	-0.140736	-1.10694
116952391	chr11:116952391:T:C	2.80106e-07	-1.59512	-1.19634
116952805	chr11:116952805:G:A	3.01068e-07	-1.55035	-1.16894
116952901	chr11:116952901:A:G	2.91915e-07	-1.56263	-1.18753
116952956	chr11:116952956:T:C	1.72769e-06	0.359842	-1.33193
116953280	chr11:116953280:A:T	1.02714e-06	-0.779606	-0.712489
116953446	chr11:116953446:A:G	2.96872e-07	-1.55265	-1.18067
116953570	chr11:116953570:C:T	2.9863e-07	-1.54165	-1.18577
116953769	chr11:116953769:G:A	2.24239e-06	-1.42821e-10	-0.711331
116953870	chr11:116953870:G:A	3.19319e-06	-1.42821e-10	-0.357853
116953904	chr11:116953904:G:A	2.94138e-07	-1.55891	-1.18366
116954168	chr11:116954168:T:G	4.76398e-05	0.822145	1.52265
116954222	chr11:116954222:A:C	5.09838e-06	0.987441	-0.877391
116954524	chr11:116954524:G:A	2.96059e-07	-1.55804	-1.17803
116955431	chr11:116955431:A:T	1.24527e-06	-1.42821e-10	-1.29952
116955693	chr11:116955693:T:C	5.20097e-06	0.999211	-0.869239
116955901	chr11:116955901:T:C	2.99235e-07	-1.53207	-1.19333
116955927	chr11:116955927:A:C	3.01429e-07	-1.53235	-1.18574
116956154	chr11:116956154:C:T	1.50219e-06	-0.295379	-0.81657
116956653	chr11:116956653:T:C	7.5427e-07	-1.61543	-0.185451
116957405	chr11:116957405:T:C	3.61431e-06	-0.106786	-0.127187
116957604	chr11:116957604:T:G	1.822e-06	0.246187	-1.16513
116957768	chr11:116957768:T:C	7.83529e-07	-1.54837	-0.214452
116957857	chr11:116957857:G:A	5.35349e-06	1.05129	-0.892411
116958006	chr11:116958006:A:G	2.11841e-06	-1.42821e-10	-0.768206
116958143	chr11:116958143:A:T	5.56178e-06	1.09377	-0.89672
116958590	chr11:116958590:A:G	1.26098e-06	-1.42821e-10	-1.28698
116958620	chr11:116958620:CAGG:C	5.25086e-06	1.03937	-0.899849
116958726	chr11:116958726:G:T	2.94184e-07	-1.56881	-1.17361
116958982	chr11:116958982:T:C	2.12923e-06	-1.42821e-10	-0.763114
116959028	chr11:116959028:A:C	1.22969e-06	-1.42821e-10	-1.31211
116959376	chr11:116959376:G:C	9.14778e-07	-1.60795	-3.37191e-10
116959410	chr11:116959410:T:C	2.46247e-05	-1.42821e-10	1.68488
116959545	chr11:116959545:T:C	0.0013165	4.51644	1.14742
116959707	chr11:116959707:C:T	1.07859e-06	-1.44322	-3.37191e-10
116959912	chr11:116959912:G:T	5.76185e-06	1.16715	-0.934764
116960002	chr11:116960002:A:C	1.28914e-06	-1.42821e-10	-1.2649
116960487	chr11:116960487:T:C	2.07012e-06	-1.42821e-10	-0.791268
116960712	chr11:116960712:A:C	1.21932e-06	-1.42821e-10	-1.32058
116961363	chr11:116961363:A:AAACT	1.25243e-06	-1.42821e-10	-1.29379
116961439	chr11:116961439:A:G	1.235e-06	-1.42821e-10	-1.3078
116961663	chr11:116961663:T:C	1.25924e-06	-1.42821e-10	-1.28837
116962134	chr11:116962134:G:A	1.28967e-06	-1.42821e-10	-1.26448
116962339	chr11:116962339:G:A	1.54831e-06	-0.804265	-0.277445
116962683	chr11:116962683:A:C	5.36338e-06	1.06687	-0.906155
116962939	chr11:116962939:T:G	1.41323e-06	-0.7682	-0.404796
116962963	chr11:116962963:C:T	1.64606e-05	1.27445	0.00764202
116963014	chr11:116963014:C:T	0.00151828	4.68621	1.12025
116963588	chr11:116963588:G:A	1.25334e-06	-1.42821e-10	-1.29306
116963597	chr11:116963597:G:A	0.0015553	4.75276	1.07779
116964237	chr11:116964237:T:C	4.57533e-06	0.0639406	-0.0621357
116964255	chr11:116964255:T:C	4.21093e-06	-0.0386347	-0.0425542
116964335	chr11:116964335:G:A	2.29615e-06	-1.42821e-10	-0.687638
116964646	chr11:116964646:C:T	3.51013e-07	-1.59401	-0.971791
116964647	chr11:116964647:G:A	7.78084e-06	1.46731	-0.934523
116964682	chr11:116964682:A:G	2.94307e-06	-1.2713	0.83188
116965315	chr11:116965315:G:A	1.50115e-06	-0.879301	-0.233339
116965493	chr11:116965493:A:C	1.58226e-06	-0.736536	-0.323483
116965496	chr11:116965496:A:G	2.58516e-06	0.190083	-0.759168
116966156	chr11:116966156:G:A	1.21467e-06	-1.42821e-10	-1.3244
116966556	chr11:116966556:A:T	2.28267e-06	-1.42821e-10	-0.693529
116966657	chr11:116966657:T:C	4.86725e-07	-1.04804	-1.19089
116966687	chr11:116966687:GT:G	3.975e-06	0.0435792	-0.182428
116966765	chr11:116966765:C:T	4.51692e-06	-0.011042	-3.37191e-10
116966782	chr11:116966782:CT:C	2.92283e-07	-1.4344	-1.31451
116967414	chr11:116967414:A:C	2.86486e-07	-1.58664	-1.1823
116967503	chr11:116967503:T:C	8.86893e-06	0.663681	-3.37191e-10
116967532	chr11:116967532:T:C	1.20135e-06	-1.42821e-10	-1.33543
116967899	chr11:116967899:C:T	3.17983e-07	-1.64445	-1.02018
116968188	chr11:116968188:A:G	2.98836e-06	-0.0435129	-0.380635
116968378	chr11:116968378:G:A	5.64103e-06	1.05405	-0.84286
116968577	chr11:116968577:G:C	2.81364e-07	-1.5953	-1.19168
116968676	chr11:116968676:C:G	3.08214e-05	-1.42821e-10	1.90934
116968704	chr11:116968704:A:G	8.65263e-06	0.63899	-3.37191e-10
116968898	chr11:116968898:G:A	2.8519e-07	-1.58594	-1.18753
116969045	chr11:116969045:T:C	0.000123337	1.13087	2.16517
116969657	chr11:116969657:G:C	1.6766e-06	-1.00211	-3.37191e-10
116969913	chr11:116969913:G:C	1.20469e-06	-1.42821e-10	-1.33265
116970083	chr11:116970083:C:T	2.29024e-06	-1.42821e-10	-0.690217
116970110	chr11:116970110:T:C	5.09747e-06	-1.42821e-10	0.109872
116970227	chr11:116970227:T:C	1.87426e-06	-1.42821e-10	-0.890657
116970697	chr11:116970697:C:T	1.6845e-06	-0.997403	-3.37191e-10
116970730	chr11:116970730:A:T	1.2161e-06	-0.872449	-0.450777
116971191	chr11:116971191:A:G	1.23451e-06	-1.42821e-10	-1.3082
116971458	chr11:116971458:T:C	5.65711e-06	1.1202	-0.906157
116971746	chr11:116971746:TTC:T	6.0199e-06	1.12835	-0.85215
116971960	chr11:116971960:C:T	3.00738e-07	-1.516	-1.20439
116972042	chr11:116972042:G:A	6.56702e-06	1.24612	-0.882937
116972542	chr11:116972542:A:T	1.69955e-06	-1.42821e-10	-0.988509
116973031	chr11:116973031:T:C	8.30447e-06	0.597921	-3.37191e-10
116973064	chr11:116973064:G:A	2.91221e-06	-1.42821e-10	-0.449963
116973078	chr11:116973078:T:G	3.74356e-06	-1.42821e-10	-0.198835
116973563	chr11:116973563:T:C	5.54999e-07	-1.62849	-0.479173
116973933	chr11:116973933:G:A	9.35064e-06	1.16194	-0.445364
116974065	chr11:116974065:T:C	1.20102e-06	-1.42821e-10	-1.33571
116974388	chr11:116974388:T:C	2.93919e-07	-1.61497	-1.12836
116974693	chr11:116974693:C:T	1.23755e-06	-1.42821e-10	-1.30574
116974822	chr11:116974822:A:G	5.30919e-07	-1.62652	-0.525499
116975460	chr11:116975460:AT:A	3.79849e-06	-1.42821e-10	-0.184269
116975550	chr11:116975550:T:C	2.91545e-07	-1.53626	-1.21518
116975598	chr11:116975598:T:C	1.09474e-05	-1.42821e-10	0.874233
116975627	chr11:116975627:G:A	2.94381e-07	-1.54036	-1.2014
116976420	chr11:116976420:G:A	1.25499e-06	-1.42821e-10	-1.29175
116976446	chr11:116976446:G:A	1.27737e-06	-1.42821e-10	-1.27407
116976716	chr11:116976716:C:T	2.17417e-06	-1.42821e-10	-0.742226
116976868	chr11:116976868:G:A	1.69112e-06	-1.53245	0.538968
116977492	chr11:116977492:G:C	3.67689e-06	-1.42821e-10	-0.216807
116977613	chr11:116977613:G:T	5.28542e-07	-1.15356	-1.00295
116977952	chr11:116977952:C:T	1.36145e-05	-1.42821e-10	1.09226
116978000	chr11:116978000:C:T	3.14879e-07	-1.35984	-1.3146
116978141	chr11:116978141:C:T	1.75703e-06	0.0162214	-0.971471
116978322	chr11:116978322:G:A	9.57829e-06	1.20381	-0.463187
116978347	chr11:116978347:G:A	1.22629e-06	-1.42821e-10	-1.31488
116978828	chr11:116978828:G:C	8.52971e-06	1.10245	-0.477765
116979635	chr11:116979635:T:A	3.53958e-07	-1.53793	-1.01952
116979656	chr11:116979656:G:A	1.22629e-06	-1.42821e-10	-1.31488
116979769	chr11:116979769:C:A	8.41589e-06	1.06295	-0.451698
116980651	chr11:116980651:A:G	3.02575e-07	-1.53296	-1.18134
116980892	chr11:116980892:T:C	5.20629e-07	-1.11419	-1.0574
116981663	chr11:116981663:C:T	2.01526e-06	-1.42821e-10	-0.818123
116981791	chr11:116981791:C:T	6.29367e-06	-0.031444	0.352116
116981971	chr11:116981971:T:A	3.00385e-07	-1.53444	-1.18713
116981998	chr11:116981998:T:C	9.91653e-06	1.26242	-0.487091
116982000	chr11:116982000:T:C	9.62056e-06	1.23212	-0.487091
116982140	chr11:116982140:G:A	3.43895e-06	-1.42821e-10	-0.283707
116982211	chr11:116982211:C:T	9.07871e-06	1.13646	-0.449398
116982407	chr11:116982407:G:A	0.00135896	4.62622	1.06938
116982435	chr11:116982435:C:A	9.07992e-06	0.687192	-3.37191e-10
116982497	chr11:116982497:C:T	0.000498244	4.54445	0.147767
116982584	chr11:116982584:G:A	7.55907e-07	-0.530424	-1.26829
116982727	chr11:116982727:G:A	1.36833e-06	-1.42821e-10	-1.20529
116982890	chr11:116982890:G:A	0.000773112	4.15138	0.980169
116982970	chr11:116982970:T:A	4.80395e-05	2.35315	-3.37191e-10
116983152	chr11:116983152:G:A	1.24001e-06	-1.42821e-10	-1.30375
116983206	chr11:116983206:G:A	3.08304e-07	-1.54885	-1.14669
116983655	chr11:116983655:C:T	1.20915e-06	-1.42821e-10	-1.32896
116983864	chr11:116983864:T:G	5.72026e-07	-1.62673	-0.450714
116984790	chr11:116984790:T:C	3.59637e-06	-1.42821e-10	-0.238949
116985452	chr11:116985452:A:C	1.24761e-06	-1.42821e-10	-1.29764
116985463	chr11:116985463:T:C	4.98478e-07	-1.62232	-0.592745
116985473	chr11:116985473:G:A	2.50074e-05	-1.42821e-10	1.7003
116985606	chr11:116985606:A:C	2.97962e-07	-1.54945	-1.18021
116985748	chr11:116985748:T:C	4.49803e-06	-0.0152341	-3.37191e-10
116985926	chr11:116985926:T:C	3.41125e-05	1.25391	0.756884
116985993	chr11:116985993:C:T	3.08348e-07	-1.52098	-1.17442
116986276	chr11:116986276:T:A	3.00852e-07	-1.53937	-1.18064
116986287	chr11:116986287:C:T	0.00105191	4.40987	1.02961
116986684	chr11:116986684:T:C	5.25463e-07	-1.63259	-0.529755
116986912	chr11:116986912:G:A	2.66115e-06	-1.42821e-10	-0.540117
116986936	chr11:116986936:G:A	3.02521e-07	-1.54108	-1.1734
116987604	chr11:116987604:T:C	8.82118e-06	1.08753	-0.42925
116987987	chr11:116987987:A:G	4.66085e-06	0.0203248	-3.37191e-10
116988146	chr11:116988146:A:G	1.20108e-06	-1.42821e-10	-1.33565
116988278	chr11:116988278:A:C	4.09806e-07	-1.19299	-1.21795
116988287	chr11:116988287:A:G	4.14921e-07	-1.19907	-1.19947
116988302	chr11:116988302:C:T	1.26453e-06	-1.42821e-10	-1.28417
116988869	chr11:116988869:A:G	5.78351e-06	-1.42821e-10	0.236137
116989440	chr11:116989440:G:C	2.02639e-06	-1.42821e-10	-0.812619
116989863	chr11:116989863:A:G	1.23222e-06	-1.42821e-10	-1.31006
116989949	chr11:116989949:CTG:C	8.90537e-06	1.09427	-0.426492
116990142	chr11:116990142:C:T	1.22058e-06	-1.42821e-10	-1.31955
116990383	chr11:116990383:G:C	4.6013e-06	0.00746546	-3.37191e-10
116990552	chr11:116990552:A:T	5.92003e-06	-0.200308	0.459777
116990658	chr11:116990658:G:A	1.23486e-06	-1.42821e-10	-1.30792
116991226	chr11:116991226:T:C	1.27955e-06	-1.42821e-10	-1.27237
116991247	chr11:116991247:A:C	1.23027e-06	-1.42821e-10	-1.31164
116991371	chr11:116991371:C:T	5.07126e-07	-1.63461	-0.563258
116991389	chr11:116991389:G:C	7.46667e-06	0.977481	-0.485904
116991428	chr11:116991428:T:C	1.43091e-06	-0.932411	-0.228155
116991945	chr11:116991945:C:T	2.88751e-07	-1.54759	-1.21348
116992002	chr11:116992002:T:C	5.02792e-07	-1.63828	-0.568167
116992039	chr11:116992039:C:T	2.8194e-07	-1.55802	-1.22692
116992063	chr11:116992063:C:T	7.78431e-06	0.932053	-0.398817
116992102	chr11:116992102:A:T	0.000165814	1.53248	2.05951
116992818	chr11:116992818:T:C	1.2337e-06	-1.42821e-10	-1.30885
116993117	chr11:116993117:C:T	1.32473e-06	-0.932015	-0.305651
116993918	chr11:116993918:A:G	2.21653e-06	-1.42821e-10	-0.722929
116994274	chr11:116994274:G:A	1.43964e-06	-1.15448	-3.37191e-10
116994384	chr11:116994384:T:A	2.6527e-07	-1.57226	-1.27362
116994491	chr11:116994491:T:C	2.60777e-07	-1.569	-1.29396
116995524	chr11:116995524:A:G	5.34044e-07	-1.11123	-1.03492
116995574	chr11:116995574:C:T	6.60648e-06	1.28154	-0.912364
116995649	chr11:116995649:T:C	7.09965e-06	-1.42821e-10	0.441172
116995677	chr11:116995677:C:G	2.57475e-06	-1.42821e-10	-0.573121
116995820	chr11:116995820:T:G	3.42627e-06	-1.42821e-10	-0.2874
116995860	chr11:116995860:A:T	3.46966e-06	-1.42821e-10	-0.274817
116995893	chr11:116995893:T:C	4.64413e-07	-1.64973	-0.63612
116996200	chr11:116996200:C:T	1.2807e-06	-1.42821e-10	-1.27146
116996228	chr11:116996228:A:C	7.06847e-06	0.436771	-3.37191e-10
116997450	chr11:116997450:T:C	9.15656e-06	-1.42821e-10	0.695597
116997655	chr11:116997655:G:A	4.23882e-06	-0.180262	0.105673
116997938	chr11:116997938:C:A	1.30755e-06	-0.873719	-0.376999
116998501	chr11:116998501:C:T	1.67664e-05	0.738117	0.562387
116998515	chr11:116998515:T:C	3.22752e-06	-1.42821e-10	-0.347159
116998846	chr11:116998846:A:G	3.35723e-06	-1.42821e-10	-0.307757
116998930	chr11:116998930:T:C	3.24138e-06	-1.42821e-10	-0.342873
116999443	chr11:116999443:C:T	9.03031e-06	1.13134	-0.449628
116999584	chr11:116999584:C:G	2.25441e-06	-1.42821e-10	-0.705984
116999695	chr11:116999695:G:C	2.64633e-07	-1.58661	-1.26168
116999704	chr11:116999704:C:T	1.1664e-06	-1.36495	-3.37191e-10
116999764	chr11:116999764:A:G	6.12006e-07	-0.986871	-1.02302
117000050	chr11:117000050:G:A	1.73388e-06	-0.0228794	-0.945635
117000476	chr11:117000476:T:C	7.57624e-06	0.506144	-3.37191e-10
117000507	chr11:117000507:A:G	1.23603e-06	-0.957032	-0.349934
117000753	chr11:117000753:C:T	1.45153e-05	-1.42821e-10	1.15633
117001318	chr11:117001318:A:C	4.54442e-07	-1.14087	-1.16669
117001459	chr11:117001459:T:A	8.77217e-07	-1.64987	-3.37191e-10
117001518	chr11:117001518:T:A	1.38348e-06	-1.42821e-10	-1.19427
117001941	chr11:117001941:A:C	7.6646e-06	0.517739	-3.37191e-10
117002160	chr11:117002160:T:C	1.8307e-06	-0.914176	-3.37191e-10
117002202	chr11:117002202:C:T	8.69189e-07	-1.65907	-3.37191e-10
117002403	chr11:117002403:CT:C	5.61298e-07	-1.5757	-0.520681
117002406	chr11:117002406:AAGGGACAG:A	5.57876e-07	-1.57568	-0.526816
117002454	chr11:117002454:A:G	1.95013e-06	-1.42821e-10	-0.850976
117002472	chr11:117002472:T:C	8.08867e-06	0.571591	-3.37191e-10
117002666	chr11:117002666:C:T	3.30005e-07	-1.33106	-1.29646
117003076	chr11:117003076:AC:A	1.66537e-06	-1.42821e-10	-1.00882
117003240	chr11:117003240:T:C	6.68587e-06	0.381123	-3.37191e-10
117003642	chr11:117003642:T:C	3.15299e-07	-1.504	-1.1691
117004436	chr11:117004436:A:G	4.91287e-07	-1.11425	-1.11535
117005267	chr11:117005267:T:C	0.000128599	0.853508	2.48432
117005452	chr11:117005452:C:G	3.21347e-07	-1.33945	-1.31466
117005726	chr11:117005726:A:G	4.69647e-07	-1.12301	-1.15164
117005876	chr11:117005876:A:C	2.3464e-06	-1.42821e-10	-0.66599
117006443	chr11:117006443:A:C	0.000191969	0.984311	2.75415
117006449	chr11:117006449:CT:C	3.49917e-06	-1.42821e-10	-0.266348
117006614	chr11:117006614:A:G	1.21077e-06	-1.42821e-10	-1.32762
117006637	chr11:117006637:T:C	1.47583e-06	-0.912612	-0.21704
117007298	chr11:117007298:A:G	4.65159e-07	-1.13718	-1.14707
117007350	chr11:117007350:C:G	2.96587e-07	-1.58361	-1.15067
117008446	chr11:117008446:A:G	7.96066e-06	0.555639	-3.37191e-10
117008508	chr11:117008508:C:T	5.19742e-07	-1.16786	-1.00543
117008803	chr11:117008803:A:G	4.03611e-07	-1.09261	-1.33357
117008920	chr11:117008920:A:G	3.39416e-07	-1.30448	-1.29492
117008961	chr11:117008961:G:A	1.41749e-06	-1.42821e-10	-1.16999
117008963	chr11:117008963:G:A	6.03479e-07	-1.61029	-0.413627
117009007	chr11:117009007:G:A	3.05249e-07	-1.51814	-1.18736
117009047	chr11:117009047:C:A	1.21695e-06	-1.42821e-10	-1.32253
117009302	chr11:117009302:T:C	8.83203e-07	-1.55789	-0.0851881
117009591	chr11:117009591:C:T	1.24859e-06	-1.42821e-10	-1.29686
117009740	chr11:117009740:T:C	5.71165e-07	-1.09728	-0.981674
117009987	chr11:117009987:A:G	8.92653e-07	-0.906096	-0.726334
117009999	chr11:117009999:C:T	7.41388e-06	1.03004	-0.545557
117010082	chr11:117010082:G:A	0.0001134	2.03117	1.18088
117010410	chr11:117010410:A:G	6.77642e-06	0.954194	-0.559619
117010843	chr11:117010843:G:A	2.39153e-06	-1.42821e-10	-0.64694
117010877	chr11:117010877:T:C	3.60783e-06	-1.42821e-10	-0.235766
117010886	chr11:117010886:G:A	1.26295e-06	-1.42821e-10	-1.28543
117010929	chr11:117010929:G:A	6.1116e-05	1.99029	0.603611
117010936	chr11:117010936:A:G	2.09545e-06	-1.42821e-10	-0.779104
117011532	chr11:117011532:C:A	1.83564e-06	-1.42821e-10	-0.911478
117011847	chr11:117011847:C:T	4.78473e-07	-1.65401	-0.602022
117011922	chr11:117011922:C:A	6.96569e-06	1.36424	-0.942112
117012098	chr11:117012098:C:CA	0.000513449	4.5038	0.218473
117012521	chr11:117012521:T:G	3.96021e-05	-1.42821e-10	2.16001
117012525	chr11:117012525:T:A	8.51263e-07	-1.67991	-3.37191e-10
117012680	chr11:117012680:T:C	2.18151e-06	-0.843315	0.10446
117012828	chr11:117012828:T:G	0.000633952	4.9331	-3.37191e-10
117012949	chr11:117012949:T:C	1.10047e-06	-1.42314	-3.37191e-10
117013000	chr11:117013000:C:T	8.75571e-06	1.17328	-0.522445
117013060	chr11:117013060:A:T	2.5976e-06	-0.836629	0.272344
117013320	chr11:117013320:G:A	1.38338e-06	-1.42821e-10	-1.19434
117013808	chr11:117013808:AC:A	3.07414e-06	-0.6843	0.288451
117014597	chr11:117014597:TC:T	1.6709e-06	-0.7416	-0.263909
117015176	chr11:117015176:T:C	5.71927e-06	-1.42821e-10	0.224967
117015800	chr11:117015800:C:T	7.78328e-07	-1.65148	-0.118003
117016005	chr11:117016005:G:A	2.4088e-07	-1.64753	-1.2948
117016454	chr11:117016454:AC:A	2.0923e-06	-1.42821e-10	-0.780611
117016709	chr11:117016709:T:C	4.2887e-06	-1.42821e-10	-0.0628908
117017035	chr11:117017035:G:A	5.82759e-06	0.601904	-0.358173
117017151	chr11:117017151:G:C	4.38627e-06	-1.42821e-10	-0.0403939
117017528	chr11:117017528:TG:T	0.000622892	4.0741	0.841396
117018058	chr11:117018058:A:G	6.53609e-06	-1.42821e-10	0.358465
117018695	chr11:117018695:T:A	1.79729e-06	0.149899	-1.08249
117018821	chr11:117018821:C:T	5.33752e-07	-0.907349	-1.23935
117018942	chr11:117018942:C:T	1.12021e-06	-1.40536	-3.37191e-10
117019128	chr11:117019128:T:C	2.1417e-06	-1.42821e-10	-0.757275
117019891	chr11:117019891:C:T	8.50858e-07	-1.68038	-3.37191e-10
117019951	chr11:117019951:A:G	2.42839e-07	-1.64798	-1.28625
117020200	chr11:117020200:T:A	1.74249e-05	-1.42821e-10	1.33902
117020330	chr11:117020330:T:C	8.86607e-07	-0.919051	-0.720177
117020361	chr11:117020361:C:G	6.97312e-06	1.05812	-0.634934
117020696	chr11:117020696:G:A	8.40473e-06	0.609922	-3.37191e-10
117021063	chr11:117021063:C:T	1.61903e-06	-1.42821e-10	-1.03704
117021228	chr11:117021228:G:A	1.25288e-06	-1.42821e-10	-1.29342
117021652	chr11:117021652:G:A	2.65732e-07	-1.61166	-1.23248
117021730	chr11:117021730:G:A	2.70615e-07	-1.61569	-1.21024
117022278	chr11:117022278:CAAATCTCATT:C	2.6461e-07	-1.62212	-1.22625
117022414	chr11:117022414:T:C	1.20665e-06	-1.42821e-10	-1.33103
117022872	chr11:117022872:T:C	9.90461e-07	-1.52846	-3.37191e-10
117023008	chr11:117023008:T:A	1.21482e-06	-0.826358	-0.497921
117023078	chr11:117023078:A:G	1.21603e-06	-1.42821e-10	-1.32328
117023460	chr11:117023460:T:C	3.18406e-05	-1.42821e-10	1.94187
117023697	chr11:117023697:C:G	1.49259e-06	-0.0130092	-1.10535
117023881	chr11:117023881:G:C	1.20151e-06	-1.42821e-10	-1.33529
117024045	chr11:117024045:T:A	1.51681e-06	-1.42821e-10	-1.10227
117024639	chr11:117024639:C:T	1.23508e-06	-1.30774	-3.37191e-10
117024796	chr11:117024796:C:G	1.9742e-06	0.197077	-1.03579
117025569	chr11:117025569:CA:C	1.64052e-06	-0.756007	-0.267856
117025725	chr11:117025725:C:T	4.82547e-07	-1.67434	-0.573209
117026095	chr11:117026095:C:T	4.79859e-07	-1.67205	-0.581087
117026308	chr11:117026308:T:C	0.000483616	4.55072	0.1117
117026357	chr11:117026357:C:T	1.55473e-06	-1.07757	-3.37191e-10
117026408	chr11:117026408:A:G	9.22127e-07	-1.59995	-3.37191e-10
117026447	chr11:117026447:T:C	1.55886e-06	-1.07492	-3.37191e-10
117026742	chr11:117026742:G:A	5.33434e-06	-1.42821e-10	0.155293
117027118	chr11:117027118:C:T	1.23664e-06	-0.827627	-0.478852
117027155	chr11:117027155:A:G	8.48531e-06	0.619463	-3.37191e-10
117027763	chr11:117027763:G:A	1.44041e-06	-0.738455	-0.415492
117028170	chr11:117028170:C:G	7.00157e-05	0.695728	2.03412
117028392	chr11:117028392:C:T	1.20636e-06	-1.42821e-10	-1.33126
117028864	chr11:117028864:C:T	2.77196e-07	-1.6237	-1.17821
117028901	chr11:117028901:C:T	4.57821e-07	-1.68328	-0.616865
117029070	chr11:117029070:G:A	2.09407e-06	0.552256	-1.33202
117029395	chr11:117029395:T:C	1.31262e-06	-1.42821e-10	-1.24685
117030106	chr11:117030106:C:T	3.85995e-06	-1.42821e-10	-0.168218
117030231	chr11:117030231:T:C	2.34249e-06	0.276672	-0.944331
117030240	chr11:117030240:A:G	4.08115e-07	-1.67065	-0.744429
117030459	chr11:117030459:A:G	1.07964e-05	1.0165	-0.156164
117030628	chr11:117030628:T:G	2.56383e-06	-1.42821e-10	-0.57737
117030833	chr11:117030833:G:A	0.000881564	4.36768	0.895144
117031191	chr11:117031191:T:A	1.22496e-06	-1.42821e-10	-1.31597
117031340	chr11:117031340:G:A	1.51632e-06	-0.694559	-0.408029
117031915	chr11:117031915:A:T	4.16263e-07	-1.66954	-0.725772
117031923	chr11:117031923:A:G	2.35028e-06	-0.664341	-3.37191e-10
117031998	chr11:117031998:T:C	1.22842e-06	-1.42821e-10	-1.31315
117032377	chr11:117032377:T:A	3.44065e-06	-1.42821e-10	-0.283212
117032537	chr11:117032537:T:A	1.8227e-06	-1.42821e-10	-0.918553
117032600	chr11:117032600:G:A	6.3788e-06	0.342843	-0.00873622
117032668	chr11:117032668:C:G	2.28776e-06	0.29279	-0.984088
117032691	chr11:117032691:A:T	8.2376e-07	-1.25069	-0.462062
117032777	chr11:117032777:A:C	9.60823e-06	-1.42821e-10	0.743746
117033342	chr11:117033342:T:C	6.22773e-06	-1.42821e-10	0.310138
117033460	chr11:117033460:G:A	8.61263e-07	-1.66823	-3.37191e-10
117033563	chr11:117033563:G:A	5.12257e-06	0.114784	-3.37191e-10
117033641	chr11:117033641:G:A	0.000415819	4.32766	0.183721
117034440	chr11:117034440:G:A	8.33222e-06	-1.42821e-10	0.601257
117034458	chr11:117034458:G:A	2.26248e-06	-1.42821e-10	-0.702411
117034493	chr11:117034493:T:C	8.92972e-06	0.670512	-3.37191e-10
117034722	chr11:117034722:C:T	3.47962e-06	-1.42821e-10	-0.27195
117034888	chr11:117034888:T:G	1.20961e-06	-1.42821e-10	-1.32858
117035715	chr11:117035715:C:T	3.56358e-07	-1.36156	-1.18914
117036012	chr11:117036012:T:C	5.94538e-06	0.293379	-0.0296384
117036196	chr11:117036196:C:T	3.64132e-06	-1.42821e-10	-0.226526
117036268	chr11:117036268:C:T	7.90908e-06	0.549139	-3.37191e-10
117036279	chr11:117036279:T:C	3.5752e-05	-1.42821e-10	2.05773
117036327	chr11:117036327:G:A	5.80006e-06	0.225198	0.0137965
117036397	chr11:117036397:T:C	3.93283e-05	0.442201	1.71087
117036733	chr11:117036733:C:T	5.42351e-06	0.243802	-0.0719321
117036884	chr11:117036884:T:G	1.44646e-05	-1.42821e-10	1.15283
117036999	chr11:117036999:A:G	2.71008e-07	-1.64511	-1.17937
117037567	chr11:117037567:A:G	0.000126583	0.928191	2.39383
117037741	chr11:117037741:C:A	5.59661e-06	0.233699	-0.0304114
117037990	chr11:117037990:T:C	2.58611e-07	-1.58195	-1.28935
117038091	chr11:117038091:A:G	9.15468e-06	0.695392	-3.37191e-10
117038459	chr11:117038459:C:T	1.20757e-06	-1.42821e-10	-1.33026
117038708	chr11:117038708:TCAC:T	9.37607e-07	-0.737124	-0.846174
117038932	chr11:117038932:C:T	1.25737e-06	-1.42821e-10	-1.28985
117039084	chr11:117039084:G:A	1.83111e-06	-1.42821e-10	-0.913952
117039711	chr11:117039711:T:A	4.47619e-07	-1.66421	-0.658473
117039738	chr11:117039738:C:T	4.32646e-07	-1.66669	-0.690019
117040055	chr11:117040055:A:G	3.42998e-06	-1.42821e-10	-0.286319
117040255	chr11:117040255:C:T	2.61194e-07	-1.68139	-1.17998
117040296	chr11:117040296:C:T	2.66409e-07	-1.64759	-1.194
117040361	chr11:117040361:C:T	5.34517e-07	-0.810136	-1.33513
117040652	chr11:117040652:C:T	1.34481e-06	-1.42821e-10	-1.22262
117040874	chr11:117040874:A:G	4.81966e-06	0.0538304	-3.37191e-10
117040932	chr11:117040932:C:A	4.27416e-06	-1.42821e-10	-0.0662863
117040943	chr11:117040943:GCCT:G	2.41711e-07	-1.66651	-1.27238
117041068	chr11:117041068:A:G	4.96671e-07	-1.68269	-0.536009
117041401	chr11:117041401:C:T	2.65221e-07	-1.64827	-1.1978
117041778	chr11:117041778:G:A	8.23984e-06	1.10262	-0.512513
117042014	chr11:117042014:C:T	2.41122e-06	0.320711	-0.959451
117042052	chr11:117042052:C:T	3.33935e-06	-1.42821e-10	-0.313096
117042335	chr11:117042335:C:T	3.59475e-07	-1.32064	-1.22135
117042507	chr11:117042507:G:A	2.03762e-06	-1.42821e-10	-0.80709
117043192	chr11:117043192:A:C	7.43152e-06	1.03453	-0.547669
117043474	chr11:117043474:T:C	1.29876e-06	-1.42821e-10	-1.25746
117043544	chr11:117043544:T:C	7.9348e-06	0.552385	-3.37191e-10
117043665	chr11:117043665:T:C	2.13334e-06	-1.42821e-10	-0.761185
117043946	chr11:117043946:G:C	8.23645e-06	0.589696	-3.37191e-10
117044304	chr11:117044304:T:C	9.89331e-07	-0.733509	-0.796091
117044488	chr11:117044488:TA:T	2.40015e-06	0.336326	-0.979668
117044501	chr11:117044501:A:G	1.10305e-05	0.814782	0.0670056
117044526	chr11:117044526:C:T	8.8055e-06	0.656504	-3.37191e-10
117044604	chr11:117044604:T:G	7.3952e-06	-1.42821e-10	0.481958
117044614	chr11:117044614:A:AG	2.46262e-06	-1.42821e-10	-0.617646
117044933	chr11:117044933:A:G	5.19297e-06	-1.42821e-10	0.128433
117045026	chr11:117045026:C:T	5.43693e-06	1.124	-0.949657
117045103	chr11:117045103:C:T	4.66119e-05	0.617714	1.70527
117045165	chr11:117045165:T:C	4.19095e-07	-1.6715	-0.717036
117045364	chr11:117045364:G:A	9.09454e-07	-1.61378	-3.37191e-10
117045459	chr11:117045459:G:A	3.5896e-07	-1.31102	-1.2324
117045813	chr11:117045813:C:T	5.1659e-06	1.06058	-0.937374
117046007	chr11:117046007:G:A	1.04102e-05	0.950922	-0.127005
117046268	chr11:117046268:G:A	1.10293e-05	1.03561	-0.153931
117046373	chr11:117046373:G:A	8.53015e-06	0.624733	-3.37191e-10
117046528	chr11:117046528:T:C	5.06589e-06	1.02873	-0.925073
117046613	chr11:117046613:T:G	3.87091e-06	-1.42821e-10	-0.165384
117047122	chr11:117047122:A:C	3.38777e-06	-1.42821e-10	-0.298702
117047209	chr11:117047209:CAT:C	1.26837e-06	-1.42821e-10	-1.28114
117047330	chr11:117047330:C:A	2.41502e-06	0.670622	-1.30779
117048351	chr11:117048351:C:T	1.03106e-06	-0.711906	-0.776384
117048492	chr11:117048492:G:A	5.61598e-06	1.05335	-0.846604
117048557	chr11:117048557:G:A	2.69014e-07	-1.64611	-1.18576
117048621	chr11:117048621:A:G	8.46241e-07	-1.68582	-3.37191e-10
117048652	chr11:117048652:G:A	9.17518e-07	-0.798215	-0.806741
117048784	chr11:117048784:G:C	3.42504e-06	-1.42821e-10	-0.287761
117048795	chr11:117048795:C:T	5.55331e-06	0.959589	-0.764067
117049253	chr11:117049253:A:G	2.67131e-07	-1.65958	-1.17931
117049483	chr11:117049483:C:T	8.16325e-06	0.58077	-3.37191e-10
117049554	chr11:117049554:G:A	2.42765e-06	-1.42821e-10	-0.631949
117050059	chr11:117050059:G:A	1.34057e-06	-1.42821e-10	-1.22578
117050203	chr11:117050203:C:T	4.32962e-06	-1.42821e-10	-0.0533935
117050211	chr11:117050211:C:T	2.50597e-06	0.402362	-1.00256
117050268	chr11:117050268:G:A	6.32154e-06	0.428085	-0.102995
117050427	chr11:117050427:T:C	4.56713e-07	-1.676	-0.626575
117050503	chr11:117050503:G:T	0.00118429	4.67157	0.88645
117050674	chr11:117050674:T:C	2.92004e-06	0.880532	-1.32781
117050681	chr11:117050681:T:C	5.79026e-06	1.14331	-0.906009
117051086	chr11:117051086:C:T	9.19079e-06	0.699328	-3.37191e-10
117051188	chr11:117051188:C:T	1.93456e-06	-1.42821e-10	-0.858994
117051526	chr11:117051526:T:C	9.26793e-06	-1.42821e-10	0.707687
117051589	chr11:117051589:C:T	8.95117e-07	-1.62967	-3.37191e-10
117051998	chr11:117051998:C:T	1.04733e-06	-0.66415	-0.808481
117052134	chr11:117052134:T:TG	2.07709e-06	-1.42821e-10	-0.787904
117052138	chr11:117052138:A:G	1.36288e-06	0.11582	-1.3251
117052684	chr11:117052684:A:G	1.2074e-06	-1.42821e-10	-1.33041
117052772	chr11:117052772:T:C	5.1857e-07	-0.843651	-1.3319
117052834	chr11:117052834:T:C	1.22855e-06	-1.42821e-10	-1.31304
117052994	chr11:117052994:A:C	2.27856e-06	-1.42821e-10	-0.695331
117053107	chr11:117053107:G:A	1.25285e-06	-1.42821e-10	-1.29346
117053154	chr11:117053154:C:T	5.86526e-06	1.26368	-1.01351
117053284	chr11:117053284:C:T	2.64509e-07	-1.65136	-1.19739
117054262	chr11:117054262:A:C	5.56397e-07	-0.775257	-1.32989
117054274	chr11:117054274:G:T	2.41201e-06	0.33929	-0.977701
117054326	chr11:117054326:G:A	2.36465e-06	0.322072	-0.980314
117055182	chr11:117055182:T:C	8.90147e-06	0.667343	-3.37191e-10
117055725	chr11:117055725:C:T	9.01995e-06	-1.42821e-10	0.680566
117055973	chr11:117055973:G:T	1.25455e-06	-1.42821e-10	-1.2921
117055988	chr11:117055988:C:T	2.43578e-06	-1.42821e-10	-0.628608
117056385	chr11:117056385:G:A	1.149e-05	1.12854	-0.205942
117056386	chr11:117056386:G:A	4.99923e-07	-1.393	-0.819178
117056484	chr11:117056484:CT:C	1.57485e-06	-1.06471	-3.37191e-10
117056503	chr11:117056503:G:A	1.45547e-06	-1.42821e-10	-1.14354
117056603	chr11:117056603:TC:T	1.18315e-06	-0.767464	-0.583227
117057046	chr11:117057046:G:C	2.35152e-07	-1.66304	-1.30336
117057235	chr11:117057235:A:G	2.28395e-06	0.291156	-0.984123
117057290	chr11:117057290:C:T	2.33877e-06	0.32741	-0.996659
117057396	chr11:117057396:C:T	2.38277e-06	0.309781	-0.960391
117057483	chr11:117057483:G:A	1.02541e-05	0.973218	-0.164415
117057798	chr11:117057798:C:G	4.29158e-07	-1.08203	-1.28278
117057830	chr11:117057830:C:T	2.43873e-07	-1.67134	-1.25864
117057925	chr11:117057925:T:A	1.61928e-06	-1.42821e-10	-1.03689
117058538	chr11:117058538:T:C	0.00185976	5.46807	0.54126
117058908	chr11:117058908:G:A	8.53405e-07	-1.67739	-3.37191e-10
117058950	chr11:117058950:T:C	4.29711e-07	-1.67312	-0.690391
117059148	chr11:117059148:C:T	3.66915e-06	-1.42821e-10	-0.218913
117059279	chr11:117059279:A:G	2.79147e-06	0.458183	-0.950487
117059421	chr11:117059421:GC:G	0.00129644	4.73826	0.910242
117060082	chr11:117060082:A:G	0.00093108	4.63712	0.680348
117060172	chr11:117060172:A:G	1.29331e-06	-0.600936	-0.660733
117060923	chr11:117060923:C:T	1.05208e-05	-1.42821e-10	0.834485
117061182	chr11:117061182:G:A	1.143e-06	-0.576551	-0.808665
117061712	chr11:117061712:T:C	5.98135e-05	0.717234	1.85512
117061845	chr11:117061845:C:T	1.44486e-06	0.102133	-1.25299
117061899	chr11:117061899:C:G	4.68829e-07	-1.67579	-0.600604
117062168	chr11:117062168:T:C	1.24521e-06	-1.42821e-10	-1.29957
117062369	chr11:117062369:A:T	1.75358e-06	-1.42821e-10	-0.957215
117063374	chr11:117063374:T:C	6.39218e-06	-1.42821e-10	0.336202
117063715	chr11:117063715:T:A	1.1398e-06	-0.180487	-1.20753
117063786	chr11:117063786:C:T	1.25998e-06	-1.42821e-10	-1.28778
117064153	chr11:117064153:G:A	4.6632e-07	-1.68634	-0.595413
117065599	chr11:117065599:A:ATCTT	5.12714e-06	0.885678	-0.770004
117065772	chr11:117065772:G:A	4.624e-07	-1.68545	-0.604748
117066155	chr11:117066155:C:T	2.32781e-07	-1.68664	-1.28989
117066411	chr11:117066411:A:G	9.8334e-06	0.766912	-3.37191e-10
117066645	chr11:117066645:C:T	2.75361e-07	-1.65621	-1.15234
117066767	chr11:117066767:C:G	2.53672e-06	-1.42821e-10	-0.588
117066868	chr11:117066868:G:C	1.20296e-06	-1.42821e-10	-1.33408
117067546	chr11:117067546:C:T	5.86146e-06	-1.42821e-10	0.249526
117067811	chr11:117067811:A:AC	0.000729729	4.81038	0.263424
117067939	chr11:117067939:G:A	8.63244e-07	-1.68636	0.0204278
117068355	chr11:117068355:T:C	4.6663e-07	-1.67947	-0.601622
117068654	chr11:117068654:A:G	9.54673e-06	0.737326	-3.37191e-10
117068929	chr11:117068929:T:C	1.21113e-06	-1.42821e-10	-1.32732
117069008	chr11:117069008:A:T	4.47104e-07	-1.68611	-0.637729
117069426	chr11:117069426:G:T	1.20112e-06	-1.42821e-10	-1.33562
117069733	chr11:117069733:T:C	7.23692e-07	-0.803222	-1.03904
117070502	chr11:117070502:A:C	5.88437e-06	-1.42821e-10	0.253426
117070504	chr11:117070504:T:C	2.38755e-06	-1.42821e-10	-0.648604
117070506	chr11:117070506:G:A	8.81101e-07	-1.64546	-3.37191e-10
117070824	chr11:117070824:C:T	2.47453e-07	-1.67427	-1.24114
117070839	chr11:117070839:G:A	1.40613e-06	-1.17803	-3.37191e-10
117070897	chr11:117070897:C:T	1.42642e-06	-0.77875	-0.384958
117071269	chr11:117071269:G:T	5.29266e-06	0.351585	-0.204139
117071416	chr11:117071416:G:A	8.40927e-07	-0.794229	-0.897895
117071759	chr11:117071759:A:T	2.68624e-06	-0.300744	-0.229989
117071763	chr11:117071763:G:A	4.91942e-07	-1.67671	-0.551558
117072018	chr11:117072018:G:A	1.42323e-05	-1.42821e-10	1.13664
117072251	chr11:117072251:G:T	1.35136e-06	-1.42821e-10	-1.21776
117072350	chr11:117072350:G:A	2.55478e-07	-1.63948	-1.24401
117072638	chr11:117072638:A:C	9.96675e-06	0.858338	-0.0779567
117072828	chr11:117072828:C:T	2.02225e-06	0.40671	-1.22137
117073196	chr11:117073196:G:C	2.54971e-06	-0.582892	-3.37191e-10
117073355	chr11:117073355:TTC:T	5.43744e-06	-1.42821e-10	0.174435
117073507	chr11:117073507:T:C	4.6108e-06	-1.42821e-10	0.00952778
117073588	chr11:117073588:G:T	4.48452e-07	-1.68576	-0.635069
117073632	chr11:117073632:G:A	2.0884e-06	0.4334	-1.21588
117073996	chr11:117073996:G:A	2.17721e-06	0.462984	-1.20381
117074058	chr11:117074058:G:A	5.56086e-06	-1.42821e-10	0.196879
117074130	chr11:117074130:T:C	2.4886e-07	-1.61196	-1.29778
117074158	chr11:117074158:T:C	2.60588e-06	-1.42821e-10	-0.561104
117074358	chr11:117074358:A:G	4.47592e-07	-1.68689	-0.635857
117074569	chr11:117074569:A:G	1.27414e-05	-1.42821e-10	1.02599
117074936	chr11:117074936:A:C	1.21197e-06	-1.42821e-10	-1.32663
117075002	chr11:117075002:G:A	9.89762e-06	0.302056	0.471365
117075022	chr11:117075022:T:C	9.59166e-07	-1.56056	-3.37191e-10
117076137	chr11:117076137:C:T	2.73061e-07	-1.65432	-1.16261
117076174	chr11:117076174:C:T	2.02311e-06	0.343959	-1.1582
117076387	chr11:117076387:T:C	2.28297e-06	-1.42821e-10	-0.693397
117076464	chr11:117076464:T:C	2.70076e-07	-1.65657	-1.17136
117076590	chr11:117076590:G:A	2.47517e-07	-1.62534	-1.28981
117076959	chr11:117076959:C:G	1.21446e-06	-1.42821e-10	-1.32457
117077457	chr11:117077457:T:A	4.37526e-07	-1.68558	-0.65991
117077521	chr11:117077521:T:C	1.66596e-05	-1.42821e-10	1.29411
117077652	chr11:117077652:T:C	8.30386e-06	0.597847	-3.37191e-10
117077726	chr11:117077726:A:G	1.0604e-06	-0.733009	-0.727222
117077762	chr11:117077762:C:T	1.23165e-06	-1.42821e-10	-1.31052
117077924	chr11:117077924:T:C	4.36173e-07	-1.68687	-0.661723
117078045	chr11:117078045:G:A	4.58642e-07	-1.68615	-0.612206
117078557	chr11:117078557:G:T	2.25323e-06	-1.42821e-10	-0.706507
117078649	chr11:117078649:C:T	1.2158e-06	-1.42821e-10	-1.32347
117078689	chr11:117078689:C:A	4.1231e-06	-1.42821e-10	-0.102269
117078846	chr11:117078846:C:T	2.68055e-06	-0.532851	-3.37191e-10
117079137	chr11:117079137:T:C	6.77494e-07	-1.68688	-0.221346
117079434	chr11:117079434:T:C	2.63108e-06	0.651451	-1.20293
117079562	chr11:117079562:A:C	4.26762e-07	-1.68672	-0.683682
117079840	chr11:117079840:A:G	9.04375e-07	-1.61938	-3.37191e-10
117079851	chr11:117079851:G:A	4.35824e-07	-1.6869	-0.662492
117079911	chr11:117079911:G:A	4.08613e-06	-1.42821e-10	-0.111274
117079967	chr11:117079967:G:A	1.21138e-06	-1.42821e-10	-1.32711
117080496	chr11:117080496:C:G	1.15458e-06	-1.37513	-3.37191e-10
117080537	chr11:117080537:G:A	2.21177e-06	-1.42821e-10	-0.725081
117080669	chr11:117080669:T:C	2.51533e-06	0.548436	-1.1449
117080670	chr11:117080670:G:A	7.58258e-05	-1.42821e-10	2.80957
117080817	chr11:117080817:G:A	2.10161e-06	-0.119235	-0.656933
117080899	chr11:117080899:G:A	4.81891e-07	-1.67996	-0.56895
117081210	chr11:117081210:T:C	9.50824e-06	0.733285	-3.37191e-10
117081251	chr11:117081251:AT:A	4.29124e-06	-1.42821e-10	-0.0622985
117081481	chr11:117081481:G:A	8.71918e-06	-1.42821e-10	0.646651
117081484	chr11:117081484:C:T	9.89834e-07	-0.720209	-0.808882
117081676	chr11:117081676:C:T	0.00126402	4.94229	0.680893
117081988	chr11:117081988:A:G	1.55708e-06	-1.42821e-10	-1.07606
117082174	chr11:117082174:G:A	5.45572e-06	-1.42821e-10	0.177791
117082584	chr11:117082584:T:C	1.55947e-06	-1.42821e-10	-1.07453
117082702	chr11:117082702:G:C	1.21419e-06	-1.42821e-10	-1.32479
117082755	chr11:117082755:T:C	1.16865e-06	-1.36302	-3.37191e-10
117082888	chr11:117082888:C:T	4.85106e-07	-1.6837	-0.55856
117083068	chr11:117083068:G:A	4.27938e-07	-1.68667	-0.680981
117083685	chr11:117083685:G:C	3.86237e-06	-1.42821e-10	-0.167592
117083849	chr11:117083849:C:T	2.22661e-06	0.53402	-1.25241
117084044	chr11:117084044:T:C	7.16071e-07	-1.6589	-0.193946
117084333	chr11:117084333:T:C	2.57147e-06	0.62805	-1.20245
117084423	chr11:117084423:A:C	8.97136e-07	-1.62742	-3.37191e-10
117085115	chr11:117085115:T:C	4.66956e-07	-1.67829	-0.602106
117085218	chr11:117085218:G:A	2.7557e-07	-1.65625	-1.15154
117085708	chr11:117085708:G:C	1.21053e-06	-1.42821e-10	-1.32782
117085933	chr11:117085933:G:A	1.51664e-05	-1.42821e-10	1.20021
117085949	chr11:117085949:G:A	1.01571e-06	-0.74242	-0.76087
117085994	chr11:117085994:T:C	2.10398e-06	-1.42821e-10	-0.775044
117086274	chr11:117086274:T:C	2.5995e-07	-1.67464	-1.1915
117086442	chr11:117086442:A:G	9.81246e-06	0.764779	-3.37191e-10
117086473	chr11:117086473:C:T	2.09213e-06	0.471469	-1.25216
117086503	chr11:117086503:G:A	4.13607e-06	1.14136	-1.24049
117087312	chr11:117087312:G:A	6.26403e-06	0.559123	-0.243172
117087817	chr11:117087817:C:A	3.07705e-07	-1.53153	-1.16596
117088031	chr11:117088031:A:G	2.1228e-06	-1.42821e-10	-0.766138
117088227	chr11:117088227:A:G	4.08553e-06	1.14412	-1.25555
117088323	chr11:117088323:G:A	3.6533e-06	1.04311	-1.26635
117088414	chr11:117088414:A:G	5.23277e-06	-1.42821e-10	0.136067
117088885	chr11:117088885:T:C	1.16238e-06	-1.65051	0.282107
117089280	chr11:117089280:G:A	4.42869e-06	-0.03077	-3.37191e-10
117089597	chr11:117089597:G:A	0.00110177	4.55354	0.932261
117089687	chr11:117089687:G:A	3.57099e-06	1.01459	-1.26062
117089781	chr11:117089781:G:C	9.85639e-07	-0.776892	-0.756446
117089783	chr11:117089783:G:A	5.08618e-06	-1.42821e-10	0.107654
117090604	chr11:117090604:A:G	1.91288e-06	-0.870262	-3.37191e-10
117090794	chr11:117090794:G:A	4.76527e-07	-1.68553	-0.574572
117090872	chr11:117090872:G:A	3.75509e-06	1.05037	-1.24613
117090877	chr11:117090877:T:C	1.20556e-06	-1.42821e-10	-1.33193
117090901	chr11:117090901:G:A	4.67738e-07	-1.68651	-0.592209
117091176	chr11:117091176:G:A	3.45578e-06	0.978657	-1.25748
117091305	chr11:117091305:A:G	2.39834e-06	-1.42821e-10	-0.644098
117091362	chr11:117091362:G:A	3.80024e-06	1.05902	-1.24282
117091807	chr11:117091807:G:A	1.51112e-06	-1.42821e-10	-1.10602
117091847	chr11:117091847:T:A	3.92405e-06	1.0777	-1.22944
117091930	chr11:117091930:G:A	2.17502e-06	-1.42821e-10	-0.741834
117091945	chr11:117091945:G:A	2.70025e-07	-1.65786	-1.17025
117092464	chr11:117092464:C:T	3.56893e-06	0.993734	-1.24034
117092489	chr11:117092489:A:G	1.06987e-06	-1.45133	-3.37191e-10
117092561	chr11:117092561:C:A	2.47567e-07	-1.61864	-1.29631
117092596	chr11:117092596:C:T	8.97336e-06	0.993105	-0.317718
117093181	chr11:117093181:C:A	1.08326e-06	-0.7846	-0.654297
117093253	chr11:117093253:A:G	2.47004e-07	-1.66885	-1.24838
117093287	chr11:117093287:G:A	2.59448e-06	-1.42821e-10	-0.565485
117093333	chr11:117093333:C:T	1.21979e-06	-1.42821e-10	-1.32019
117093349	chr11:117093349:G:T	4.7074e-06	1.10059	-1.07033
117093350	chr11:117093350:C:T	4.74005e-06	1.11042	-1.07324
117093419	chr11:117093419:C:T	2.89251e-06	-1.42821e-10	-0.456748
117093431	chr11:117093431:G:A	4.93418e-06	-1.42821e-10	0.0773142
117093678	chr11:117093678:A:AG	1.22144e-06	-0.733737	-0.585108
117093703	chr11:117093703:A:G	1.51244e-06	-1.42821e-10	-1.10515
117093721	chr11:117093721:T:C	3.70184e-06	1.03663	-1.24668
117093753	chr11:117093753:T:C	4.27319e-06	1.16157	-1.22808
117093985	chr11:117093985:G:A	2.11223e-06	-1.42821e-10	-0.771129
117094226	chr11:117094226:C:T	9.76527e-06	0.759959	-3.37191e-10
117094839	chr11:117094839:A:G	1.17106e-05	0.941625	-3.37191e-10
117095036	chr11:117095036:T:G	1.26478e-06	-1.42821e-10	-1.28397
117095063	chr11:117095063:C:T	1.95673e-05	-1.42821e-10	1.45499
117095470	chr11:117095470:T:C	3.78905e-06	-0.186757	-3.37191e-10
117095719	chr11:117095719:G:A	1.76861e-06	0.354547	-1.30323
117096162	chr11:117096162:T:C	1.08672e-05	0.866878	-3.37191e-10
117096223	chr11:117096223:G:A	1.18567e-05	-1.42821e-10	0.954016
117096516	chr11:117096516:C:T	1.25893e-06	-1.42821e-10	-1.28861
117097010	chr11:117097010:T:C	3.52534e-06	-1.42821e-10	-0.258897
117097047	chr11:117097047:A:C	1.21473e-06	-1.42821e-10	-1.32435
117097552	chr11:117097552:C:T	9.90681e-07	-0.887761	-0.640475
117097724	chr11:117097724:T:C	4.92405e-07	-1.68519	-0.54214
117098082	chr11:117098082:G:A	9.48162e-07	-0.921972	-0.650132
117098103	chr11:117098103:C:T	1.26464e-06	-1.42821e-10	-1.28409
117098441	chr11:117098441:G:A	4.26461e-06	-1.42821e-10	-0.0685227
117098683	chr11:117098683:G:A	1.21708e-06	-1.42821e-10	-1.32242
117098692	chr11:117098692:G:A	8.45887e-07	-1.68624	-3.37191e-10
117098700	chr11:117098700:T:C	2.83162e-07	-1.51269	-1.26791
117098723	chr11:117098723:T:C	2.87129e-07	-1.4969	-1.2698
117099220	chr11:117099220:C:CA	1.27993e-06	-1.42821e-10	-1.27207
117099290	chr11:117099290:T:A	2.89657e-07	-1.49289	-1.26504
117099569	chr11:117099569:G:A	5.78182e-07	-1.51708	-0.549661
117099646	chr11:117099646:G:A	9.3336e-07	-1.58784	-3.37191e-10
117099819	chr11:117099819:G:T	1.07058e-05	-1.42821e-10	0.851916
117099916	chr11:117099916:A:T	3.99462e-07	-1.20658	-1.22993
117100045	chr11:117100045:C:G	2.42659e-07	-1.60634	-1.32863
117100247	chr11:117100247:C:T	2.70773e-06	-1.42821e-10	-0.522762
117100520	chr11:117100520:G:A	1.90015e-05	-1.42821e-10	1.42564
117100961	chr11:117100961:G:T	2.38068e-07	-1.63517	-1.3189
117101091	chr11:117101091:AG:A	2.87075e-07	-1.67739	-1.08949
117101226	chr11:117101226:A:G	2.13313e-05	-1.42821e-10	1.5413
117101511	chr11:117101511:G:A	2.41401e-07	-1.63279	-1.30738
117101623	chr11:117101623:G:A	8.97099e-07	-1.62746	-3.37191e-10
117102125	chr11:117102125:G:A	1.87904e-05	-1.42821e-10	1.41447
117102219	chr11:117102219:C:T	1.08549e-06	-0.845054	-0.591787
117102498	chr11:117102498:T:C	4.1198e-06	-1.42821e-10	-0.10307
117103282	chr11:117103282:G:GT	1.20133e-06	-1.42821e-10	-1.33544
117103283	chr11:117103283:G:T	1.201e-06	-1.42821e-10	-1.33572
117103425	chr11:117103425:T:A	3.31833e-06	-1.42821e-10	-0.319412
117103794	chr11:117103794:G:A	1.26442e-06	-1.42821e-10	-1.28426
117104397	chr11:117104397:G:A	3.21074e-06	-1.42821e-10	-0.352372
117104420	chr11:117104420:G:A	2.39246e-07	-1.6324	-1.31673
117104740	chr11:117104740:A:G	2.87213e-06	-1.42821e-10	-0.463819
117104987	chr11:117104987:G:A	9.65598e-06	0.748704	-3.37191e-10
117104988	chr11:117104988:T:G	7.98461e-07	-0.937682	-0.806261
117105118	chr11:117105118:G:A	8.84861e-07	-1.6412	-3.37191e-10
117105254	chr11:117105254:C:T	1.30763e-06	-1.42821e-10	-1.25066
117105293	chr11:117105293:A:G	2.66289e-07	-1.63978	-1.20227
117105551	chr11:117105551:G:A	1.29017e-06	-1.42821e-10	-1.2641
117105555	chr11:117105555:G:A	5.1009e-06	0.110543	-3.37191e-10
117105813	chr11:117105813:G:A	1.22065e-06	-1.42821e-10	-1.31949
117105882	chr11:117105882:G:A	5.75503e-06	0.2312	-3.37191e-10
117106062	chr11:117106062:T:C	2.41645e-06	0.58114	-1.21771
117106673	chr11:117106673:T:G	8.1942e-06	-1.42821e-10	0.584553
117107172	chr11:117107172:G:A	2.29064e-05	0.212055	1.40049
117107303	chr11:117107303:C:T	7.7175e-06	-1.42821e-10	0.524617
117107406	chr11:117107406:C:A	3.07084e-06	-1.42821e-10	-0.396921
117107911	chr11:117107911:A:G	4.27339e-06	-0.0664671	-3.37191e-10
117108412	chr11:117108412:G:A	6.97678e-06	-1.42821e-10	0.423715
117108647	chr11:117108647:G:A	2.26991e-07	-1.67308	-1.32863
117108649	chr11:117108649:C:G	3.71325e-06	0.0131927	-0.220158
117108973	chr11:117108973:T:C	2.35226e-05	0.239847	1.39924
117109195	chr11:117109195:G:A	4.46316e-07	-0.998704	-1.3269
117109281	chr11:117109281:G:T	1.74863e-05	-1.42821e-10	1.34255
117109374	chr11:117109374:A:G	7.89059e-06	-1.42821e-10	0.546798
117109431	chr11:117109431:G:C	4.29322e-06	-0.0618353	-3.37191e-10
117109878	chr11:117109878:C:T	6.27544e-07	-0.70852	-1.2763
117109963	chr11:117109963:C:T	4.44624e-07	-1.6811	-0.648302
117110014	chr11:117110014:C:T	9.51778e-07	-1.5683	-3.37191e-10
117110090	chr11:117110090:G:A	4.42035e-06	-1.42821e-10	-0.0326539
117110217	chr11:117110217:A:G	6.58562e-06	-1.42821e-10	0.366015
117110285	chr11:117110285:A:G	4.66839e-05	-0.361757	2.68628
117110459	chr11:117110459:C:T	2.78308e-05	-1.42821e-10	1.80727
117110680	chr11:117110680:T:A	2.94195e-06	-1.42821e-10	-0.4398
117110799	chr11:117110799:C:T	4.25311e-07	-1.68681	-0.687001
117110864	chr11:117110864:A:G	2.53836e-05	-0.110352	1.82558
117110875	chr11:117110875:C:T	1.75696e-06	-1.42821e-10	-0.955288
117110941	chr11:117110941:A:G	2.40377e-06	-1.42821e-10	-0.641837
117110994	chr11:117110994:CTG:C	1.5864e-06	-1.42821e-10	-1.05741
117111325	chr11:117111325:A:T	8.51669e-07	-1.67943	-3.37191e-10
117111363	chr11:117111363:T:C	1.38277e-05	-1.42821e-10	1.1078
117112105	chr11:117112105:C:T	5.09582e-07	-0.897845	-1.29519
117112258	chr11:117112258:C:T	1.73849e-05	-1.42821e-10	1.33673
117112300	chr11:117112300:G:A	2.12171e-06	0.359234	-1.12588
117112900	chr11:117112900:G:A	3.37332e-06	-1.42821e-10	-0.302977
117113297	chr11:117113297:A:G	2.81212e-06	-1.42821e-10	-0.484934
117113695	chr11:117113695:A:G	3.39131e-06	-1.42821e-10	-0.297658
117113730	chr11:117113730:C:T	1.22246e-05	-1.42821e-10	0.984577
117113774	chr11:117113774:G:C	7.54602e-06	-1.42821e-10	0.502147
117114150	chr11:117114150:G:A	1.90695e-06	0.462359	-1.33573
117114467	chr11:117114467:G:C	3.40737e-06	-1.42821e-10	-0.292933
117114475	chr11:117114475:G:A	2.24605e-07	-1.68598	-1.3263
117114531	chr11:117114531:G:T	3.56205e-07	-1.43988	-1.11124
117115495	chr11:117115495:C:T	1.59453e-06	-1.42821e-10	-1.05229
117115945	chr11:117115945:A:T	1.4658e-06	-1.42821e-10	-1.13647
117116091	chr11:117116091:C:G	1.58765e-06	-1.42821e-10	-1.05662
117116705	chr11:117116705:T:C	6.86405e-06	0.407424	-3.37191e-10
117117051	chr11:117117051:G:A	6.49445e-06	0.352075	-3.37191e-10
117117087	chr11:117117087:A:G	1.41682e-06	-1.42821e-10	-1.17046
117117214	chr11:117117214:G:T	2.35744e-06	-1.42821e-10	-0.661298
117117248	chr11:117117248:G:A	9.6491e-07	-1.5046	-0.0499933
117117272	chr11:117117272:T:C	1.08028e-06	-1.50502	0.0633649
117117466	chr11:117117466:C:T	8.19423e-06	-1.42821e-10	0.584557
117117475	chr11:117117475:C:G	8.2066e-06	-1.42821e-10	0.586065
117117597	chr11:117117597:A:G	6.58882e-07	-0.630365	-1.30572
117117673	chr11:117117673:G:A	1.99041e-06	-0.830533	-3.37191e-10
117117867	chr11:117117867:T:C	8.25521e-06	-1.42821e-10	0.591972
117118074	chr11:117118074:C:G	2.45414e-07	-1.68689	-1.2368
117118220	chr11:117118220:G:A	0.000917324	3.82147	1.48112
117118416	chr11:117118416:C:T	1.2993e-06	-1.42821e-10	-1.25705
117118417	chr11:117118417:G:A	6.94002e-06	0.418432	-3.37191e-10
117118469	chr11:117118469:A:G	1.31985e-06	-1.43068	0.189327
117118808	chr11:117118808:C:T	1.37651e-05	-1.23209	2.33536
117119015	chr11:117119015:A:C	1.25226e-06	-1.42821e-10	-1.29393
117119018	chr11:117119018:C:A	1.22899e-06	-1.42821e-10	-1.31268
117119252	chr11:117119252:A:T	3.51521e-06	-1.42821e-10	-0.261774
117119266	chr11:117119266:C:T	1.64828e-06	0.238754	-1.2579
117119287	chr11:117119287:C:T	9.32364e-07	-1.5889	-3.37191e-10
117119726	chr11:117119726:A:G	5.42858e-06	0.172804	-3.37191e-10
117119790	chr11:117119790:AC:A	9.88926e-06	-1.42821e-10	0.772576
117120104	chr11:117120104:G:A	1.26782e-06	-1.42821e-10	-1.28157
117120135	chr11:117120135:A:G	0.000259095	1.80435	2.23397
117120255	chr11:117120255:C:T	5.89685e-06	-1.42821e-10	0.255544
117120752	chr11:117120752:G:A	1.36744e-06	-1.42821e-10	-1.20593
117120845	chr11:117120845:G:A	7.08502e-06	-1.42821e-10	0.439109
117120985	chr11:117120985:G:T	1.37316e-06	-1.42821e-10	-1.20176
117121081	chr11:117121081:G:A	3.74661e-06	-1.42821e-10	-0.198022
117121210	chr11:117121210:A:G	5.64129e-05	2.46282	0.0510016
117121250	chr11:117121250:T:C	2.86521e-06	-1.42821e-10	-0.466231
117121360	chr11:117121360:T:C	5.3723e-05	2.44096	0.024004
117121632	chr11:117121632:C:T	7.44835e-05	-1.42821e-10	2.7917
117121802	chr11:117121802:T:C	3.38699e-06	-1.42821e-10	-0.298931
117121866	chr11:117121866:T:C	1.35409e-06	-1.42821e-10	-1.21574
117121969	chr11:117121969:G:A	2.27114e-07	-1.68659	-1.31459
117122023	chr11:117122023:A:C	6.38984e-06	0.335835	-3.37191e-10
117122576	chr11:117122576:C:T	1.41414e-06	-0.0340229	-1.13833
117123072	chr11:117123072:G:A	3.74632e-07	-1.67081	-0.829876
117123213	chr11:117123213:A:T	9.70991e-07	-0.815358	-0.732954
117123260	chr11:117123260:C:T	1.21006e-06	-1.42821e-10	-1.3282
117123952	chr11:117123952:C:T	2.28026e-05	-1.42821e-10	1.608
117124331	chr11:117124331:T:C	6.35118e-06	-1.42821e-10	0.329767
117125048	chr11:117125048:G:T	2.71701e-06	-1.42821e-10	-0.519341
117125231	chr11:117125231:G:C	1.6327e-06	-1.42821e-10	-1.02864
117125349	chr11:117125349:A:T	5.77256e-06	-1.42821e-10	0.234243
117125356	chr11:117125356:A:C	1.42486e-06	-1.42821e-10	-1.1648
117125364	chr11:117125364:A:G	2.62886e-06	-1.42821e-10	-0.552324
117125379	chr11:117125379:G:A	4.02111e-06	-1.42821e-10	-0.127315
117125424	chr11:117125424:G:C	4.97331e-06	-1.42821e-10	0.0852133
117125629	chr11:117125629:G:A	3.56265e-07	-1.686	-0.864951
117125729	chr11:117125729:A:G	9.41567e-07	-1.57908	-3.37191e-10
117125915	chr11:117125915:C:T	2.22923e-07	-1.6845	-1.3353
117125953	chr11:117125953:G:A	2.26104e-06	-1.42821e-10	-0.703049
117125995	chr11:117125995:C:T	2.22349e-07	-1.68679	-1.33559
117125998	chr11:117125998:T:C	9.45066e-06	-1.42821e-10	0.727211
117126045	chr11:117126045:G:T	9.57195e-06	-1.42821e-10	0.739964
117126051	chr11:117126051:G:A	1.21071e-06	-1.42821e-10	-1.32766
117126067	chr11:117126067:A:T	2.22389e-07	-1.68664	-1.33556
117126636	chr11:117126636:C:T	2.58305e-06	-1.42821e-10	-0.569904
117127082	chr11:117127082:C:T	7.81467e-06	-0.875955	1.41308
117127248	chr11:117127248:G:A	2.53855e-07	-1.55414	-1.33572
117127448	chr11:117127448:A:G	2.78458e-06	-1.42821e-10	-0.494777
117127602	chr11:117127602:G:A	1.22442e-06	-1.42821e-10	-1.31641
117127767	chr11:117127767:T:G	1.20706e-06	-1.42821e-10	-1.33069
117127821	chr11:117127821:CTGTT:C	1.43167e-06	-1.42821e-10	-1.16003
117128107	chr11:117128107:C:T	9.13349e-07	-1.60951	-3.37191e-10
117128163	chr11:117128163:T:C	1.65577e-06	-1.0146	-3.37191e-10
117128196	chr11:117128196:A:C	2.26763e-07	-1.66774	-1.33499
117128309	chr11:117128309:T:C	2.29975e-07	-1.65817	-1.33049
117128509	chr11:117128509:T:G	1.06938e-05	-0.162373	1.01316
117128673	chr11:117128673:C:T	1.20627e-06	-1.42821e-10	-1.33134
117128843	chr11:117128843:C:T	1.69445e-05	-0.563646	1.87472
117128884	chr11:117128884:C:T	3.66119e-07	-1.66017	-0.863503
117129081	chr11:117129081:G:A	2.79328e-06	-1.42821e-10	-0.491656
117129276	chr11:117129276:T:C	1.58323e-06	-1.42821e-10	-1.05941
117129494	chr11:117129494:C:T	1.47857e-06	-1.42821e-10	-1.1278
117129601	chr11:117129601:A:T	2.14504e-05	-1.42821e-10	1.54687
117129684	chr11:117129684:A:G	4.93649e-06	0.077782	-3.37191e-10
117129753	chr11:117129753:A:G	3.58645e-06	-1.42821e-10	-0.24171
117130239	chr11:117130239:G:A	4.14159e-05	0.666054	1.53874
117130451	chr11:117130451:C:T	1.45297e-06	-1.42821e-10	-1.14527
117130554	chr11:117130554:C:A	1.40904e-06	-1.42821e-10	-1.17596
117130668	chr11:117130668:G:A	1.20099e-06	-1.42821e-10	-1.33573
117131159	chr11:117131159:T:C	6.91671e-06	0.415067	-3.37191e-10
117131244	chr11:117131244:C:T	4.24862e-07	-1.6496	-0.725265
117131671	chr11:117131671:T:C	1.20127e-06	-1.42821e-10	-1.3355
117131687	chr11:117131687:A:G	3.29162e-06	-1.29347	0.965981
117131845	chr11:117131845:T:C	1.81945e-06	-1.42821e-10	-0.920339
117131913	chr11:117131913:T:A	3.92261e-06	-1.42821e-10	-0.152117
117132304	chr11:117132304:T:C	1.25033e-06	-1.42821e-10	-1.29546
117132344	chr11:117132344:C:T	6.38353e-06	-0.0287827	0.363631
117132672	chr11:117132672:T:C	4.2668e-07	-1.64533	-0.725265
117132702	chr11:117132702:C:T	4.27643e-07	-1.65005	-0.718293
117132704	chr11:117132704:C:G	3.54934e-07	-1.40354	-1.15115
117132743	chr11:117132743:A:G	1.04243e-06	-0.383439	-1.09388
117132907	chr11:117132907:G:C	4.38702e-07	-1.65405	-0.688757
117133033	chr11:117133033:G:A	5.25123e-06	-0.0311893	0.170779
117133242	chr11:117133242:C:T	6.17175e-06	-0.0185386	0.319647
117133307	chr11:117133307:C:T	7.12385e-06	0.444575	-3.37191e-10
117133359	chr11:117133359:G:A	4.83433e-06	-1.42821e-10	0.056869
117133371	chr11:117133371:G:A	8.93159e-06	0.0176099	0.653111
117133485	chr11:117133485:G:T	4.87394e-07	-1.6627	-0.574852
117133940	chr11:117133940:T:C	9.08304e-07	-1.61505	-3.37191e-10
117134137	chr11:117134137:G:A	5.93046e-07	-1.6599	-0.381455
117134197	chr11:117134197:T:G	8.45464e-07	-1.68674	-3.37191e-10
117134491	chr11:117134491:A:G	6.54812e-06	0.360304	-3.37191e-10
117138230	chr11:117138230:T:C	1.97649e-06	-1.42821e-10	-0.837552
117138257	chr11:117138257:T:A	1.34799e-06	-1.42821e-10	-1.22026
117138575	chr11:117138575:C:G	1.25785e-06	-1.42821e-10	-1.28947
117138738	chr11:117138738:A:G	9.63734e-07	-1.55581	-3.37191e-10
117138780	chr11:117138780:C:T	1.24202e-06	-1.42821e-10	-1.30214
117139073	chr11:117139073:C:T	5.25152e-05	0.676239	1.76599
117139299	chr11:117139299:T:C	1.20207e-06	-1.42821e-10	-1.33483
117139407	chr11:117139407:A:G	6.52705e-07	-1.65754	-0.287962
117139609	chr11:117139609:T:C	1.21078e-06	-1.32761	-3.37191e-10
117139758	chr11:117139758:A:C	6.57369e-07	-1.66728	-0.2711
117139808	chr11:117139808:G:T	2.39461e-06	-1.42821e-10	-0.645651
117140042	chr11:117140042:A:G	7.58027e-07	-1.26542	-0.530494
117140263	chr11:117140263:G:A	4.83575e-06	-0.196489	0.253652
117140583	chr11:117140583:T:A	3.69017e-07	-1.43006	-1.08573
117141273	chr11:117141273:T:C	1.20114e-06	-1.42821e-10	-1.3356
117141484	chr11:117141484:G:A	1.46927e-06	-1.42821e-10	-1.13411
117141498	chr11:117141498:T:G	1.08515e-06	-1.43716	-3.37191e-10
117141612	chr11:117141612:G:A	1.20228e-06	-1.42821e-10	-1.33465
117142206	chr11:117142206:A:C	1.99749e-06	-0.826983	-3.37191e-10
117142769	chr11:117142769:G:A	8.10238e-06	-1.42821e-10	0.573285
117143052	chr11:117143052:T:A	2.71304e-07	-1.49998	-1.32341
117143096	chr11:117143096:G:A	8.45456e-07	-1.68675	-3.37191e-10
117143176	chr11:117143176:C:T	2.49558e-06	-1.42821e-10	-0.604351
117143289	chr11:117143289:G:A	9.00185e-07	-1.62403	-3.37191e-10
117144144	chr11:117144144:A:G	1.88994e-06	-0.882328	-3.37191e-10
117144147	chr11:117144147:G:A	6.45776e-07	-1.27669	-0.679487
117144473	chr11:117144473:G:C	6.17652e-07	-1.32191	-0.678796
117144479	chr11:117144479:C:T	5.5466e-05	0.566602	1.93029
117144574	chr11:117144574:G:A	2.61721e-07	-1.52724	-1.33211
117145734	chr11:117145734:C:T	6.50763e-07	-1.66389	-0.284596
117145799	chr11:117145799:C:CGAA	1.20363e-06	-1.42821e-10	-1.33353
117146108	chr11:117146108:T:G	8.89584e-07	-0.791788	-0.844087
117146281	chr11:117146281:C:T	1.20854e-06	-0.46135	-0.868113
117146385	chr11:117146385:A:G	2.80631e-06	-1.42821e-10	-0.487005
117146392	chr11:117146392:T:G	1.22578e-06	-1.42821e-10	-1.3153
117146406	chr11:117146406:C:T	1.20965e-06	-1.42821e-10	-1.32854
117146609	chr11:117146609:A:G	5.0277e-06	-1.42821e-10	0.0960896
117146708	chr11:117146708:A:G	1.31059e-06	-1.42821e-10	-1.2484
117146739	chr11:117146739:T:G	6.40785e-07	-1.66215	-0.301789
117146814	chr11:117146814:A:G	6.80344e-07	-1.66894	-0.235087
117146990	chr11:117146990:C:T	2.69599e-07	-1.54173	-1.28796
117146994	chr11:117146994:C:T	1.22599e-06	-1.42821e-10	-1.31512
117147046	chr11:117147046:A:C	6.53017e-07	-1.6602	-0.284828
117147123	chr11:117147123:G:C	8.7024e-07	-1.65786	-3.37191e-10
117147260	chr11:117147260:C:T	1.00073e-06	-1.51814	-3.37191e-10
117147728	chr11:117147728:CAAAG:C	1.23266e-06	-1.42821e-10	-1.3097
117148112	chr11:117148112:T:C	4.21929e-06	-0.0792055	-3.37191e-10
117148143	chr11:117148143:C:T	1.21174e-06	-1.42821e-10	-1.32682
117148294	chr11:117148294:C:T	7.62339e-07	-0.801555	-0.988683
117148304	chr11:117148304:C:T	9.01828e-07	-1.6222	-3.37191e-10
117148519	chr11:117148519:A:G	1.25066e-06	-1.42821e-10	-1.29521
117148700	chr11:117148700:A:G	2.51799e-06	-1.42821e-10	-0.595412
117148814	chr11:117148814:G:A	2.73739e-07	-1.48108	-1.33337
117149114	chr11:117149114:C:T	4.57118e-06	-1.42821e-10	0.000898181
117149151	chr11:117149151:A:G	6.50978e-07	-1.67978	-0.268373
117149584	chr11:117149584:G:A	6.00616e-06	-1.42821e-10	0.273912
117150372	chr11:117150372:ACTC:A	2.11716e-06	-1.42821e-10	-0.768797
117150418	chr11:117150418:A:T	7.82632e-07	-0.788018	-0.975948
117150657	chr11:117150657:G:A	8.72913e-07	-1.65479	-3.37191e-10
117150750	chr11:117150750:A:G	9.09214e-07	-1.61405	-3.37191e-10
117151043	chr11:117151043:T:A	5.35682e-07	-0.832218	-1.31087
117151145	chr11:117151145:T:A	7.60612e-06	-1.42821e-10	0.51008
117151161	chr11:117151161:G:C	5.2357e-07	-0.860507	-1.30545
117151207	chr11:117151207:C:T	1.09535e-06	-0.602397	-0.825407
117151560	chr11:117151560:A:G	5.47886e-07	-0.814867	-1.30569
117152131	chr11:117152131:A:G	1.29449e-06	-1.42821e-10	-1.26076
117152587	chr11:117152587:T:A	1.51432e-06	-1.42821e-10	-1.10391
117152592	chr11:117152592:T:C	1.50538e-06	-1.42821e-10	-1.10983
117152990	chr11:117152990:C:T	6.46973e-07	-1.66143	-0.292892
117153540	chr11:117153540:G:A	6.2066e-06	0.30674	-3.37191e-10
117153548	chr11:117153548:G:A	2.0735e-06	-0.478528	-0.31111
117153719	chr11:117153719:A:G	2.69044e-07	-1.49857	-1.33319
117153765	chr11:117153765:T:C	8.43417e-06	-0.978781	1.5922
117153802	chr11:117153802:A:G	1.90911e-05	1.43035	-3.37191e-10
117153821	chr11:117153821:A:G	2.71999e-07	-1.53274	-1.28809
117153968	chr11:117153968:T:A	1.50365e-06	-1.42821e-10	-1.11098
117153986	chr11:117153986:G:A	1.99194e-06	-1.42821e-10	-0.829766
117154565	chr11:117154565:T:C	1.50184e-06	-1.42821e-10	-1.11218
117154641	chr11:117154641:A:G	6.27066e-07	-1.35134	-0.634234
117154776	chr11:117154776:A:G	2.50077e-06	-1.42821e-10	-0.602276
117154863	chr11:117154863:A:C	3.99059e-06	-1.42821e-10	-0.134933
117155058	chr11:117155058:C:T	2.43536e-06	-1.42821e-10	-0.62878
117155108	chr11:117155108:A:G	1.98158e-06	-1.42821e-10	-0.834978
117155127	chr11:117155127:G:GT	4.00297e-06	-1.42821e-10	-0.131837
117155216	chr11:117155216:A:G	5.99724e-07	-1.6645	-0.365663
117155339	chr11:117155339:A:G	2.70133e-07	-1.49475	-1.33296
117155421	chr11:117155421:T:C	2.59559e-06	-1.42821e-10	-0.565058
117155438	chr11:117155438:T:C	8.83907e-07	-0.938853	-0.703424
117155633	chr11:117155633:C:T	8.2737e-06	-1.42821e-10	0.594209
117155658	chr11:117155658:A:C	4.58851e-06	-1.0502	1.05488
117155963	chr11:117155963:A:G	4.50884e-06	-1.42821e-10	-0.0128324
117156209	chr11:117156209:A:T	2.89497e-06	-1.42821e-10	-0.455897
117156467	chr11:117156467:G:A	7.22373e-06	0.458499	-3.37191e-10
117156485	chr11:117156485:C:T	7.62787e-06	-1.42821e-10	0.512935
117156500	chr11:117156500:A:G	1.82275e-06	-1.42821e-10	-0.91853
117156765	chr11:117156765:G:A	6.72768e-07	-0.724572	-1.19066
117156951	chr11:117156951:G:A	1.82963e-06	-1.42821e-10	-0.914759
117157159	chr11:117157159:T:C	2.51026e-06	-1.42821e-10	-0.598488
117157402	chr11:117157402:A:G	7.7429e-06	-1.42821e-10	0.527903
117157548	chr11:117157548:G:A	4.62059e-06	-1.42821e-10	0.0116482
117157764	chr11:117157764:A:G	7.1619e-06	-1.42821e-10	0.449902
117158489	chr11:117158489:T:C	1.76178e-06	-1.42821e-10	-0.952546
117158602	chr11:117158602:G:T	1.78426e-06	-1.42821e-10	-0.939869
117158726	chr11:117158726:C:T	3.40708e-06	-1.42821e-10	-0.293018
117158833	chr11:117158833:C:T	8.79698e-07	-1.64705	-3.37191e-10
117158834	chr11:117158834:G:A	7.71114e-06	-1.42821e-10	0.523793
117159069	chr11:117159069:A:T	6.53778e-07	-1.66235	-0.281516
117159917	chr11:117159917:T:C	6.52451e-07	-1.66438	-0.281516
117160521	chr11:117160521:G:A	5.02481e-06	-1.42821e-10	0.0955148
117160647	chr11:117160647:G:A	6.54316e-07	-1.6614	-0.281635
117160755	chr11:117160755:C:G	1.59061e-06	-1.42821e-10	-1.05476
117161080	chr11:117161080:T:C	1.87195e-06	-1.42821e-10	-0.891895
117161409	chr11:117161409:G:T	3.61503e-06	-0.302184	0.0684119
117161925	chr11:117161925:T:C	9.56191e-06	0.52681	0.212104
117162243	chr11:117162243:A:G	2.93535e-07	-1.68128	-1.06335
117162690	chr11:117162690:G:A	9.83037e-07	-1.53598	-3.37191e-10
117162733	chr11:117162733:G:A	1.97715e-06	-1.42821e-10	-0.837219
117162914	chr11:117162914:ACTC:A	2.26874e-06	-1.42821e-10	-0.699648
117163604	chr11:117163604:C:T	5.01195e-06	0.0929521	-3.37191e-10
117163642	chr11:117163642:C:T	1.22883e-06	-1.42821e-10	-1.31281
117163651	chr11:117163651:T:C	1.85847e-06	-1.42821e-10	-0.899119
117163967	chr11:117163967:T:C	1.81118e-06	-1.42821e-10	-0.924895
117164013	chr11:117164013:T:C	8.38757e-07	-0.435953	-1.25875
117164033	chr11:117164033:G:C	1.24564e-06	-1.42821e-10	-1.29922
117164512	chr11:117164512:T:C	2.73214e-07	-1.52848	-1.28789
117164526	chr11:117164526:A:G	1.59679e-06	-1.42821e-10	-1.05088
117164603	chr11:117164603:A:G	3.85252e-07	-1.59683	-0.875901
117164764	chr11:117164764:G:A	4.36983e-06	-1.42821e-10	-0.0441484
117164786	chr11:117164786:A:G	3.3908e-05	0.155864	1.84891
117164808	chr11:117164808:G:A	2.1917e-06	-1.42821e-10	-0.734195
117164906	chr11:117164906:C:T	6.76961e-06	0.39357	-3.37191e-10
117165100	chr11:117165100:C:T	8.58363e-07	-1.6716	-3.37191e-10
117165219	chr11:117165219:T:G	7.85726e-06	-1.42821e-10	0.542564
117166089	chr11:117166089:C:T	6.086e-07	-0.688334	-1.32713
117166095	chr11:117166095:A:G	8.8654e-06	-1.42821e-10	0.663283
117166226	chr11:117166226:G:A	4.12313e-06	-1.42821e-10	-0.10226
117166364	chr11:117166364:A:G	1.05261e-06	-1.59209	0.124485
117166590	chr11:117166590:G:A	6.66861e-06	-1.42821e-10	0.378538
117166645	chr11:117166645:A:G	4.2607e-06	-1.10326	1.03382
117166655	chr11:117166655:TA:T	3.58711e-06	-1.42821e-10	-0.241527
117167350	chr11:117167350:C:A	4.94432e-06	-1.42821e-10	0.079367
117167731	chr11:117167731:C:A	1.22999e-06	-1.42821e-10	-1.31187
117167814	chr11:117167814:T:C	1.20181e-06	-1.42821e-10	-1.33504
117168252	chr11:117168252:T:C	1.69273e-06	-1.42821e-10	-0.992532
117168636	chr11:117168636:G:A	4.97514e-06	-1.42821e-10	0.0855804
117168666	chr11:117168666:T:G	1.20835e-06	-1.42821e-10	-1.32962
117168689	chr11:117168689:G:C	1.21171e-06	-1.42821e-10	-1.32684
117168845	chr11:117168845:C:T	2.98854e-06	-1.42821e-10	-0.424089
117169081	chr11:117169081:G:A	7.89081e-07	-0.495529	-1.26023
117169375	chr11:117169375:A:G	1.79403e-06	-1.42821e-10	-0.934409
117169402	chr11:117169402:C:G	1.67119e-06	-1.42821e-10	-1.00534
117169789	chr11:117169789:G:C	6.62704e-07	-1.65239	-0.277907
117170023	chr11:117170023:A:G	2.66718e-07	-1.55228	-1.28816
117170506	chr11:117170506:C:T	3.18703e-06	-1.42821e-10	-0.359784
117171195	chr11:117171195:C:T	6.53412e-06	0.358164	-3.37191e-10
117171229	chr11:117171229:G:A	3.44187e-06	-1.42821e-10	-0.282858
117171364	chr11:117171364:G:C	2.51026e-06	-1.42821e-10	-0.598488
117171471	chr11:117171471:G:C	7.60744e-06	-1.42821e-10	0.510253
117171830	chr11:117171830:T:TC	7.62787e-06	-1.42821e-10	0.512935
117171864	chr11:117171864:G:C	7.50764e-07	-1.38439	-0.421143
117172100	chr11:117172100:T:A	8.51883e-07	-0.621517	-1.05766
117172183	chr11:117172183:T:C	6.93609e-07	-0.88897	-0.99575
117172233	chr11:117172233:T:C	3.82687e-05	0.241298	1.88446
117172307	chr11:117172307:T:C	2.18679e-06	-1.42821e-10	-0.736439
117172824	chr11:117172824:C:G	4.52314e-06	-1.42821e-10	-0.00966656
117172942	chr11:117172942:A:G	1.20124e-06	-1.42821e-10	-1.33552
117173225	chr11:117173225:G:T	4.68526e-06	-1.42821e-10	0.0255476
117173474	chr11:117173474:A:G	1.52856e-06	-1.42821e-10	-1.09455
117173487	chr11:117173487:C:A	2.54551e-06	-1.32693	0.742392
117173503	chr11:117173503:T:C	1.20376e-06	-1.42821e-10	-1.33343
117174803	chr11:117174803:C:T	2.61743e-06	-1.42821e-10	-0.556679
117174806	chr11:117174806:G:T	8.51962e-07	-1.67909	-3.37191e-10
117174839	chr11:117174839:T:C	2.7432e-07	-1.48002	-1.33231
117175420	chr11:117175420:T:C	2.84181e-07	-1.44414	-1.33288
117175444	chr11:117175444:TTGC:T	4.43098e-05	0.409903	1.86243
117175481	chr11:117175481:G:A	9.23815e-07	-0.285085	-1.31303
117175488	chr11:117175488:A:C	1.20101e-06	-1.42821e-10	-1.33571
117177136	chr11:117177136:G:T	8.66493e-07	-0.34268	-1.31949
117177406	chr11:117177406:G:A	6.65001e-07	-1.64532	-0.281516
117177651	chr11:117177651:C:T	2.87697e-06	-0.462135	-3.37191e-10
117177675	chr11:117177675:C:T	1.31491e-06	-1.42821e-10	-1.24511
117177701	chr11:117177701:A:G	1.24488e-06	-0.434091	-0.865746
117178309	chr11:117178309:G:A	2.79714e-07	-1.46074	-1.33212
117178550	chr11:117178550:G:C	5.41681e-06	-1.42821e-10	0.170633
117178594	chr11:117178594:T:G	1.95387e-06	-1.42821e-10	-0.849062
117178792	chr11:117178792:A:G	2.5784e-06	-0.571706	-3.37191e-10
117178884	chr11:117178884:C:T	4.28307e-06	-1.42821e-10	-0.064203
117179094	chr11:117179094:T:C	1.201e-06	-1.42821e-10	-1.33572
117179291	chr11:117179291:G:A	2.19116e-06	-1.42821e-10	-0.734444
117179578	chr11:117179578:C:G	1.81118e-06	-1.42821e-10	-0.924895
117179731	chr11:117179731:T:C	3.2812e-06	-1.42821e-10	-0.330665
117179912	chr11:117179912:T:G	2.18355e-06	-1.42821e-10	-0.737921
117180367	chr11:117180367:C:G	2.19116e-06	-1.42821e-10	-0.734444
117180449	chr11:117180449:A:G	1.39348e-06	-0.208707	-0.978362
117180809	chr11:117180809:C:T	1.70874e-06	-1.42821e-10	-0.983115
117180947	chr11:117180947:T:A	1.5956e-06	-1.42821e-10	-1.05162
117181009	chr11:117181009:C:T	6.87408e-07	-1.60475	-0.288949
117181353	chr11:117181353:GTCTCT:G	7.79923e-07	-0.484966	-1.28247
117181391	chr11:117181391:G:A	1.73946e-06	-0.965301	-3.37191e-10
117181584	chr11:117181584:C:A	1.76189e-06	-1.42821e-10	-0.952486
117182036	chr11:117182036:TG:T	2.49806e-06	-1.42821e-10	-0.603357
117182215	chr11:117182215:T:C	1.86474e-06	-1.42821e-10	-0.895753
117182281	chr11:117182281:A:G	2.66735e-06	-1.42821e-10	-0.537789
117182443	chr11:117182443:G:C	2.49737e-06	-1.42821e-10	-0.603633
117182449	chr11:117182449:A:G	1.18374e-06	-0.457742	-0.892456
117182959	chr11:117182959:A:G	7.45772e-07	-1.38895	-0.423256
117182970	chr11:117182970:G:A	6.64945e-06	0.37566	-3.37191e-10
117183055	chr11:117183055:A:T	1.20103e-06	-1.42821e-10	-1.3357
117183313	chr11:117183313:C:G	6.65911e-06	0.377112	-3.37191e-10
117183330	chr11:117183330:A:T	3.83082e-06	-1.42821e-10	-0.175795
117183410	chr11:117183410:G:T	1.22015e-06	-1.42821e-10	-1.3199
117184223	chr11:117184223:A:C	7.90066e-06	-1.42821e-10	0.548072
117184481	chr11:117184481:C:T	2.00067e-06	-1.42821e-10	-0.82539
117184511	chr11:117184511:T:C	1.23555e-06	-1.42821e-10	-1.30735
117184684	chr11:117184684:A:C	6.41279e-06	0.339421	-3.37191e-10
117184769	chr11:117184769:A:G	6.69155e-06	0.381972	-3.37191e-10
117185123	chr11:117185123:T:C	2.30203e-06	-1.14718	0.462103
117185166	chr11:117185166:C:T	4.22119e-06	-1.42821e-10	-0.0787569
117185177	chr11:117185177:G:C	6.58213e-06	0.365485	-3.37191e-10
117185196	chr11:117185196:C:T	7.57551e-06	-1.42821e-10	0.506048
117185242	chr11:117185242:AG:A	1.33779e-06	-1.42821e-10	-1.22786
117185300	chr11:117185300:C:T	2.21061e-06	-1.42821e-10	-0.725605
117185343	chr11:117185343:C:T	7.75394e-07	-1.65533	-0.117922
117185364	chr11:117185364:A:G	1.07116e-06	-0.419529	-1.0306
117185975	chr11:117185975:G:A	6.74666e-06	-1.42821e-10	0.390175
117186085	chr11:117186085:G:A	4.44573e-06	-1.42821e-10	-0.0269295
117186152	chr11:117186152:G:T	6.39505e-06	-1.42821e-10	0.336651
117186343	chr11:117186343:G:A	1.98292e-06	-1.42821e-10	-0.834303
117186578	chr11:117186578:A:G	1.55261e-05	1.22365	-3.37191e-10
117186976	chr11:117186976:A:AC	5.03091e-06	-1.42821e-10	0.0967268
117187217	chr11:117187217:T:C	1.83171e-06	-1.42821e-10	-0.913624
117187346	chr11:117187346:C:T	9.71639e-07	-1.68552	0.137879
117187798	chr11:117187798:C:A	1.57376e-06	-1.42821e-10	-1.06541
117188101	chr11:117188101:G:A	2.28842e-06	-1.42821e-10	-0.69101
117188138	chr11:117188138:G:A	1.11965e-06	-1.40586	-3.37191e-10
117188631	chr11:117188631:C:T	2.66277e-06	0.795863	-1.33537
117188836	chr11:117188836:G:A	2.24807e-06	-0.569568	-0.139235
117189078	chr11:117189078:G:C	1.85652e-05	-1.68494	3.08735
117189871	chr11:117189871:GC:G	1.28183e-06	-1.42821e-10	-1.27058
117190481	chr11:117190481:C:T	2.84533e-07	-1.44403	-1.33175
117190788	chr11:117190788:G:A	8.45727e-07	-1.68643	-3.37191e-10
117191109	chr11:117191109:C:T	1.02255e-06	-1.68651	0.189941
117191221	chr11:117191221:G:A	6.58739e-06	0.366284	-3.37191e-10
117191233	chr11:117191233:C:T	7.1821e-06	-1.42821e-10	0.452718
117191245	chr11:117191245:T:C	1.01504e-06	-0.170967	-1.33298
117191278	chr11:117191278:A:T	6.71123e-06	0.384909	-3.37191e-10
117191335	chr11:117191335:G:A	1.22778e-06	-1.42821e-10	-1.31366
117191442	chr11:117191442:G:A	2.96311e-06	0.236329	-0.668962
117191467	chr11:117191467:T:C	2.30764e-06	-1.24445	0.5618
117191494	chr11:117191494:G:T	7.35097e-06	-1.42821e-10	0.475959
117191654	chr11:117191654:T:C	2.37247e-06	-1.22286	0.567916
117191773	chr11:117191773:T:C	1.05495e-06	-1.63814	0.172759
117192142	chr11:117192142:TG:T	1.32273e-06	-1.42821e-10	-1.23918
117192158	chr11:117192158:T:A	5.17263e-06	-1.42821e-10	0.124507
117192273	chr11:117192273:C:T	8.8939e-06	-1.42821e-10	0.666492
117192287	chr11:117192287:G:A	2.46016e-06	0.695178	-1.31383
117192304	chr11:117192304:C:T	5.55135e-06	-1.42821e-10	0.195168
117192635	chr11:117192635:C:T	5.29197e-06	-1.42821e-10	0.147317
117192788	chr11:117192788:C:T	6.06702e-06	-1.42821e-10	0.283994
117192873	chr11:117192873:A:G	1.20665e-06	-1.42821e-10	-1.33102
117192993	chr11:117192993:C:G	1.99462e-06	-1.68582	0.857401
117193600	chr11:117193600:C:T	1.86426e-06	-1.42821e-10	-0.896011
117194060	chr11:117194060:C:G	1.04921e-06	-1.66965	0.198817
117194121	chr11:117194121:T:G	2.67012e-06	-1.42821e-10	-0.536751
117194215	chr11:117194215:G:A	2.26333e-06	-1.42821e-10	-0.702037
117194334	chr11:117194334:G:A	2.49135e-06	-0.606049	-3.37191e-10
117194437	chr11:117194437:G:A	1.01776e-06	-1.68664	0.185363
117194555	chr11:117194555:G:C	6.41233e-06	0.339349	-3.37191e-10
117194760	chr11:117194760:G:A	6.2755e-07	-1.41238	-0.572422
117194817	chr11:117194817:G:A	1.02392e-06	-1.68626	0.191023
117195063	chr11:117195063:T:C	1.53254e-06	-1.09195	-3.37191e-10
117195360	chr11:117195360:T:A	6.42279e-06	-1.42821e-10	0.340979
117195637	chr11:117195637:G:C	9.93884e-07	-1.68552	0.160509
117195849	chr11:117195849:C:T	1.20448e-06	-1.42821e-10	-1.33282
117195974	chr11:117195974:T:C	9.6913e-07	-1.55023	-3.37191e-10
117196749	chr11:117196749:C:T	2.77406e-07	-1.46544	-1.33571
117196983	chr11:117196983:C:T	2.33663e-06	-0.507241	-0.162924
117197160	chr11:117197160:G:A	4.64785e-06	-1.42821e-10	0.0175308
117197247	chr11:117197247:CT:C	5.15666e-06	-1.42821e-10	0.121417
117197725	chr11:117197725:C:G	1.27129e-06	-1.42821e-10	-1.27884
117197728	chr11:117197728:G:A	1.452e-06	-1.68527	0.539344
117197733	chr11:117197733:G:A	1.21724e-06	-1.42821e-10	-1.32229
117198128	chr11:117198128:G:C	2.03531e-06	-1.42821e-10	-0.808226
117198261	chr11:117198261:A:G	1.05568e-06	-0.418917	-1.04577
117198307	chr11:117198307:T:C	1.09751e-06	-1.68646	0.260633
117198345	chr11:117198345:A:G	9.29561e-07	-0.657138	-0.934778
117198514	chr11:117198514:A:G	5.28922e-06	-1.42821e-10	0.146797
117198887	chr11:117198887:G:A	4.79439e-06	-1.42821e-10	0.0485733
117199145	chr11:117199145:C:T	4.47342e-06	-1.42821e-10	-0.0207194
117199301	chr11:117199301:C:T	4.33458e-06	-1.42821e-10	-0.0522476
117199334	chr11:117199334:G:A	3.31231e-06	-1.42821e-10	-0.321228
117199615	chr11:117199615:G:A	1.47323e-06	-1.42821e-10	-1.13142
117199645	chr11:117199645:C:T	8.90144e-07	-1.63525	-3.37191e-10
117199831	chr11:117199831:TGAG:T	3.14407e-06	-0.419228	0.0458727
117199880	chr11:117199880:C:T	1.21665e-06	-1.6844	0.361627
117199905	chr11:117199905:C:T	1.21705e-06	-1.42821e-10	-1.32245
117199975	chr11:117199975:G:A	1.59646e-06	-1.37951	0.328425
117200194	chr11:117200194:GCC:G	1.43872e-06	-1.42821e-10	-1.15512
117200322	chr11:117200322:C:T	9.1844e-07	-1.60395	-3.37191e-10
117200403	chr11:117200403:C:T	1.70568e-06	-1.42821e-10	-0.984909
117200586	chr11:117200586:A:G	5.01314e-06	-1.42821e-10	0.0931894
117200646	chr11:117200646:G:A	1.57557e-06	-1.42821e-10	-1.06426
117200733	chr11:117200733:C:T	1.31216e-05	-1.22555	2.28094
117200789	chr11:117200789:C:T	1.19535e-06	-1.4885	0.148065
117200880	chr11:117200880:G:C	2.43278e-06	-1.42821e-10	-0.629839
117200903	chr11:117200903:G:A	5.28414e-06	-1.42821e-10	0.145836
117200905	chr11:117200905:T:C	1.85269e-06	-1.42821e-10	-0.902232
117201046	chr11:117201046:C:T	4.03038e-07	-1.09667	-1.33093
117201254	chr11:117201254:T:C	1.00388e-06	-0.234625	-1.28037
117201358	chr11:117201358:C:T	1.10606e-06	-1.41807	-3.37191e-10
117201809	chr11:117201809:C:T	1.75025e-06	-0.607377	-0.351737
117202247	chr11:117202247:T:C	9.565e-07	-0.730336	-0.833012
117202254	chr11:117202254:G:A	7.23698e-06	0.46033	-3.37191e-10
117202273	chr11:117202273:C:T	4.47342e-06	-1.42821e-10	-0.0207194
117202473	chr11:117202473:G:A	5.3808e-06	-1.42821e-10	0.163964
117202707	chr11:117202707:C:T	2.37838e-06	-1.42821e-10	-0.652452
117203393	chr11:117203393:G:A	6.47339e-07	-1.68432	-0.26944
117203636	chr11:117203636:G:A	1.31495e-06	-1.42821e-10	-1.24508
117203888	chr11:117203888:T:C	1.85213e-06	-1.42821e-10	-0.902539
117204109	chr11:117204109:C:A	2.7754e-06	-1.42821e-10	-0.498079
117204298	chr11:117204298:A:G	1.20213e-06	-1.42821e-10	-1.33478
117204332	chr11:117204332:C:T	3.18252e-06	-1.42821e-10	-0.361199
117204850	chr11:117204850:C:T	3.62055e-07	-1.66346	-0.871371
117204969	chr11:117204969:A:G	1.5949e-06	-1.42821e-10	-1.05206
117204974	chr11:117204974:G:A	4.25123e-06	-1.42821e-10	-0.0716643
117205003	chr11:117205003:AAGG:A	7.48857e-06	0.494504	-3.37191e-10
117205492	chr11:117205492:T:A	2.67499e-06	-1.42821e-10	-0.534929
117205620	chr11:117205620:T:C	6.33219e-06	0.326773	-3.37191e-10
117205992	chr11:117205992:T:C	1.92022e-06	-0.613359	-0.253073
117206025	chr11:117206025:G:A	6.17421e-06	0.301508	-3.37191e-10
117208971	chr11:117208971:G:A	2.14515e-06	-1.42821e-10	-0.755663
117209078	chr11:117209078:T:C	1.78023e-06	-1.42821e-10	-0.94213
117209117	chr11:117209117:A:G	1.9765e-05	1.46504	-3.37191e-10
117209689	chr11:117209689:GAAGCAT:G	4.58129e-06	-1.42821e-10	0.00310639
117210162	chr11:117210162:A:G	5.88901e-06	-1.42821e-10	0.254214
117210395	chr11:117210395:T:A	2.74856e-06	-1.42821e-10	-0.507796
117210408	chr11:117210408:G:GA	1.93733e-06	-1.42821e-10	-0.857564
117210427	chr11:117210427:T:C	4.24934e-06	-1.42821e-10	-0.0721094
117210784	chr11:117210784:A:C	4.73107e-06	-0.922292	0.95757
117210993	chr11:117210993:A:G	1.66459e-06	-1.56179	0.552498
117211090	chr11:117211090:A:G	5.64747e-06	-1.42821e-10	0.212334
117211393	chr11:117211393:G:A	2.8291e-07	-1.49797	-1.28352
117211859	chr11:117211859:C:T	7.16965e-06	-1.42821e-10	0.450983
117212149	chr11:117212149:C:A	2.84007e-07	-1.45167	-1.32596
117212250	chr11:117212250:G:A	1.20103e-06	-1.49786	0.162163
117212657	chr11:117212657:T:C	2.52017e-06	-1.43738	0.842834
117212778	chr11:117212778:A:G	1.53259e-06	-1.42821e-10	-1.09191
117213232	chr11:117213232:A:G	7.38254e-06	0.480245	-3.37191e-10
117213324	chr11:117213324:G:A	3.80287e-07	-1.38474	-1.10096
117213354	chr11:117213354:T:C	3.90852e-06	0.26293	-0.418644
117213375	chr11:117213375:C:T	2.92129e-06	-1.39735	0.950508
117213665	chr11:117213665:A:G	5.36341e-06	-1.42821e-10	0.160726
117213694	chr11:117213694:G:A	7.02004e-06	0.429895	-3.37191e-10
117214494	chr11:117214494:A:C	6.52958e-07	-1.67719	-0.267927
117214554	chr11:117214554:A:C	4.16204e-06	-0.754791	0.661923
117214572	chr11:117214572:G:A	4.29034e-06	-1.42821e-10	-0.0625083
117214589	chr11:117214589:G:A	3.74322e-07	-1.40645	-1.09506
117215158	chr11:117215158:G:C	1.01101e-06	-1.50793	-3.37191e-10
117215494	chr11:117215494:T:G	1.20106e-06	-1.42821e-10	-1.33567
117215716	chr11:117215716:T:A	1.27215e-06	-1.48652	0.208352
117215835	chr11:117215835:A:G	5.192e-07	-1.65712	-0.517218
117215985	chr11:117215985:G:A	4.01916e-06	-0.127799	-3.37191e-10
117216070	chr11:117216070:G:T	1.55729e-05	-1.42821e-10	1.22666
117216117	chr11:117216117:G:A	5.38506e-06	-1.42821e-10	0.164755
117216316	chr11:117216316:A:G	4.26703e-06	-1.42821e-10	-0.0679545
117216364	chr11:117216364:G:A	1.39608e-06	-1.42821e-10	-1.18521
117216402	chr11:117216402:G:C	3.6034e-07	-1.30032	-1.23926
117217151	chr11:117217151:A:T	3.15156e-05	-1.42821e-10	1.93161
117217265	chr11:117217265:T:C	1.20573e-06	-1.42821e-10	-1.33179
117217646	chr11:117217646:A:G	2.0188e-06	-1.50508	0.688715
117217734	chr11:117217734:A:G	1.75464e-05	0.205216	1.14076
117217857	chr11:117217857:G:A	9.20689e-07	-1.60151	-3.37191e-10
117218268	chr11:117218268:G:A	5.26027e-06	-1.42821e-10	0.141308
117218278	chr11:117218278:A:G	3.81175e-06	-1.53908	1.3583
117218290	chr11:117218290:G:C	8.56349e-06	-1.53871	2.16734
117218780	chr11:117218780:T:A	4.13576e-06	-1.42821e-10	-0.0992018
117218789	chr11:117218789:T:C	2.59235e-07	-1.53353	-1.33537
117218912	chr11:117218912:G:A	5.22646e-06	0.488197	-0.353336
117218947	chr11:117218947:C:A	1.62626e-06	-1.42821e-10	-1.03259
117219085	chr11:117219085:T:C	1.21681e-06	-1.42821e-10	-1.32264
117219265	chr11:117219265:C:T	1.47144e-06	-1.42821e-10	-1.13263
117219509	chr11:117219509:A:T	1.05526e-06	-1.46508	-3.37191e-10
117219829	chr11:117219829:T:C	1.03299e-05	-1.51921	2.33538
117219842	chr11:117219842:C:T	1.67759e-05	0.0624512	1.23862
117219943	chr11:117219943:A:G	1.50342e-06	-1.42821e-10	-1.11113
117220437	chr11:117220437:C:G	2.58994e-07	-1.53441	-1.33541
117220511	chr11:117220511:G:A	6.42668e-06	-1.50647	1.84805
117220512	chr11:117220512:G:A	4.74671e-06	-1.42821e-10	0.0385794
117220905	chr11:117220905:T:C	1.49107e-05	-1.42821e-10	1.18321
117221105	chr11:117221105:G:A	1.53154e-06	-1.37784	0.285242
117221678	chr11:117221678:A:T	6.28313e-07	-1.64971	-0.333879
117221717	chr11:117221717:A:T	1.21025e-06	-1.42821e-10	-1.32805
117221723	chr11:117221723:A:G	1.21801e-06	-1.42821e-10	-1.32166
117221815	chr11:117221815:G:T	4.12705e-06	-1.42821e-10	-0.10131
117222172	chr11:117222172:A:G	4.2638e-06	-1.42821e-10	-0.0687118
117222244	chr11:117222244:G:A	1.501e-06	-1.42821e-10	-1.11274
117222585	chr11:117222585:G:A	1.34103e-06	-1.42821e-10	-1.22543
117222770	chr11:117222770:C:T	9.33982e-06	-1.53152	2.24693
117222844	chr11:117222844:A:G	8.42219e-06	-1.54949	2.16149
117222847	chr11:117222847:A:G	2.46278e-06	-1.42821e-10	-0.617583
117223001	chr11:117223001:T:C	4.33845e-07	-1.0931	-1.26085
117223048	chr11:117223048:A:C	7.87212e-06	-1.59482	2.13927
117223090	chr11:117223090:G:A	2.94527e-05	1.86391	-3.37191e-10
117223697	chr11:117223697:T:C	7.34473e-07	-0.785926	-1.04155
117223775	chr11:117223775:C:T	5.84364e-07	-1.10348	-0.952623
117223875	chr11:117223875:A:G	5.2491e-07	-1.66861	-0.494794
117224065	chr11:117224065:A:G	1.5247e-06	-1.42821e-10	-1.09708
117224130	chr11:117224130:G:A	1.71184e-06	-1.42821e-10	-0.981302
117224567	chr11:117224567:C:T	2.28063e-06	-1.02233	0.327914
117224802	chr11:117224802:G:A	1.2779e-06	-1.42821e-10	-1.27366
117224874	chr11:117224874:T:G	4.01819e-06	-1.42821e-10	-0.128041
117225586	chr11:117225586:G:A	3.65259e-06	-1.42821e-10	-0.223436
117226205	chr11:117226205:C:T	1.20276e-06	-1.42821e-10	-1.33425
117226279	chr11:117226279:G:A	2.24835e-06	-0.708676	-3.37191e-10
117226292	chr11:117226292:C:T	3.02441e-06	-1.42821e-10	-0.412156
117226293	chr11:117226293:A:G	1.87632e-06	-1.59017	0.700616
117226553	chr11:117226553:G:A	2.89269e-06	-1.42821e-10	-0.456687
117227215	chr11:117227215:C:T	6.44812e-07	-1.66044	-0.297233
117227604	chr11:117227604:G:C	4.41033e-06	-1.42821e-10	-0.0349238
117227720	chr11:117227720:C:T	8.96113e-07	-1.4867	-0.141867
117227732	chr11:117227732:C:T	8.90237e-07	-1.63514	-3.37191e-10
117228309	chr11:117228309:A:G	6.18451e-06	0.303175	-3.37191e-10
117228637	chr11:117228637:G:A	5.3126e-07	-1.5398	-0.611573
117228821	chr11:117228821:T:C	4.43023e-07	-1.54581	-0.787202
117229863	chr11:117229863:A:G	1.78987e-05	-1.42821e-10	1.36585
117229878	chr11:117229878:A:G	7.14135e-05	0.423023	2.32659
117230176	chr11:117230176:C:T	1.75069e-06	-1.42821e-10	-0.958862
117230251	chr11:117230251:C:T	1.2214e-06	-1.42821e-10	-1.31887
117230404	chr11:117230404:T:C	5.7288e-05	2.52922	-3.37191e-10
117230595	chr11:117230595:C:T	7.47118e-06	0.492179	-3.37191e-10
117230658	chr11:117230658:A:C	1.83298e-06	-1.42821e-10	-0.912928
117230672	chr11:117230672:C:T	1.24945e-06	-1.42821e-10	-1.29617
117230804	chr11:117230804:A:G	1.36471e-06	-1.42821e-10	-1.20793
117230858	chr11:117230858:C:A	3.68688e-07	-1.30373	-1.21295
117231161	chr11:117231161:C:G	9.2921e-07	-1.59229	-3.37191e-10
117231466	chr11:117231466:C:T	4.09274e-06	-1.42821e-10	-0.109658
117231484	chr11:117231484:G:A	2.96263e-06	-0.819319	0.386525
117231591	chr11:117231591:A:G	5.55953e-06	1.40653	-1.20989
117231932	chr11:117231932:T:C	1.67942e-06	-1.42821e-10	-1.00042
117232764	chr11:117232764:G:T	1.07431e-06	-1.44719	-3.37191e-10
117232788	chr11:117232788:C:T	3.67557e-06	-1.42821e-10	-0.217164
117232956	chr11:117232956:C:T	3.60441e-06	-1.42821e-10	-0.236716
117232964	chr11:117232964:C:T	1.5964e-06	-1.42821e-10	-1.05112
117233705	chr11:117233705:G:A	1.42887e-06	-1.42821e-10	-1.16199
117233776	chr11:117233776:T:G	9.53964e-07	-1.54256	-0.0234422
117233820	chr11:117233820:C:A	3.77807e-07	-1.31032	-1.18193
117233879	chr11:117233879:G:A	1.76281e-06	-1.42821e-10	-0.951966
117233935	chr11:117233935:A:G	1.66838e-06	-1.42821e-10	-1.00702
117234184	chr11:117234184:G:A	1.64803e-06	-1.01929	-3.37191e-10
117235319	chr11:117235319:C:T	1.38934e-06	-1.42821e-10	-1.19005
117235335	chr11:117235335:T:C	2.09407e-06	-1.42821e-10	-0.779762
117235351	chr11:117235351:T:C	1.28953e-06	-1.42821e-10	-1.2646
117235357	chr11:117235357:C:T	2.26042e-07	-1.67411	-1.3318
117235358	chr11:117235358:G:A	2.28791e-06	-1.42821e-10	-0.691237
117235384	chr11:117235384:A:G	1.3166e-06	-1.42821e-10	-1.24382
117235385	chr11:117235385:A:G	1.3287e-06	-1.42821e-10	-1.23468
117235400	chr11:117235400:G:A	3.68567e-07	-1.32622	-1.19078
117235566	chr11:117235566:C:T	8.4569e-07	-0.637222	-1.04925
117235742	chr11:117235742:T:C	2.4887e-06	-0.607112	-3.37191e-10
117236198	chr11:117236198:T:C	1.36877e-06	-1.42821e-10	-1.20496
117236867	chr11:117236867:C:CT	2.57728e-06	-1.42821e-10	-0.572139
117236869	chr11:117236869:T:G	1.21816e-06	-1.42821e-10	-1.32153
117237059	chr11:117237059:A:G	7.78126e-07	-0.502804	-1.26694
117237602	chr11:117237602:T:A	8.01571e-07	-0.487168	-1.25289
117238439	chr11:117238439:A:G	2.4378e-06	-0.627779	-3.37191e-10
117238532	chr11:117238532:A:G	1.88519e-06	-1.42821e-10	-0.884844
117239246	chr11:117239246:A:G	1.72466e-06	-1.42821e-10	-0.973841
117239415	chr11:117239415:TTGACCTTGCAGGAA:T	1.22024e-06	-1.42821e-10	-1.31982
117239548	chr11:117239548:G:A	6.05428e-07	-1.62043	-0.400262
117239701	chr11:117239701:T:C	2.26179e-07	-1.67297	-1.33234
117240205	chr11:117240205:T:G	1.7066e-06	-1.42821e-10	-0.98437
117240216	chr11:117240216:G:A	1.53563e-06	-1.42821e-10	-1.08993
117240462	chr11:117240462:T:C	2.28335e-07	-1.6616	-1.33422
117240780	chr11:117240780:G:A	1.20686e-06	-1.42821e-10	-1.33085
117240917	chr11:117240917:G:A	1.67332e-06	-1.42821e-10	-1.00406
117241301	chr11:117241301:G:A	1.83351e-06	-1.42821e-10	-0.91264
117241409	chr11:117241409:A:G	1.37406e-06	-1.42821e-10	-1.2011
117241422	chr11:117241422:A:C	2.28084e-07	-1.66742	-1.32949
117241936	chr11:117241936:C:T	2.01094e-06	-1.42821e-10	-0.820269
117242619	chr11:117242619:A:G	2.30174e-07	-1.67682	-1.31098
117242706	chr11:117242706:A:G	2.29368e-07	-1.6625	-1.32881
117242762	chr11:117242762:G:C	8.75391e-07	-1.65196	-3.37191e-10
117242795	chr11:117242795:C:T	1.61818e-06	-1.6487	0.611129
117242836	chr11:117242836:AGAGT:A	1.00326e-06	-1.51562	-3.37191e-10
117243035	chr11:117243035:A:C	2.26904e-06	-1.42821e-10	-0.699519
117243698	chr11:117243698:G:C	1.24568e-06	-1.42821e-10	-1.29919
117243742	chr11:117243742:A:G	1.24866e-06	-1.42821e-10	-1.2968
117243909	chr11:117243909:T:C	2.00716e-06	-1.42821e-10	-0.822153
117244085	chr11:117244085:G:A	1.22146e-06	-1.42821e-10	-1.31883
117244367	chr11:117244367:A:G	1.21398e-06	-1.42821e-10	-1.32497
117245047	chr11:117245047:G:A	5.81305e-06	0.241232	-3.37191e-10
117245484	chr11:117245484:C:T	9.96768e-07	-1.52211	-3.37191e-10
117245488	chr11:117245488:C:T	1.74366e-06	-1.42821e-10	-0.962888
117245489	chr11:117245489:G:A	1.83446e-06	-1.42821e-10	-0.912125
117245596	chr11:117245596:C:T	1.06663e-05	-1.65955	2.50777
117245734	chr11:117245734:A:G	3.67846e-07	-1.18356	-1.33541
117246065	chr11:117246065:G:A	1.2048e-06	-0.350875	-0.981688
117247150	chr11:117247150:A:G	1.61229e-06	-1.42821e-10	-1.04122
117247321	chr11:117247321:C:T	8.76371e-07	-1.65084	-3.37191e-10
117247322	chr11:117247322:T:G	4.44123e-07	-0.99641	-1.33412
117247488	chr11:117247488:T:A	2.26499e-07	-1.66834	-1.33554
117247557	chr11:117247557:A:G	2.61858e-06	-1.42821e-10	-0.556242
117247667	chr11:117247667:A:G	2.57742e-06	-1.42821e-10	-0.572083
117247712	chr11:117247712:G:A	8.4806e-07	-1.68368	-3.37191e-10
117247765	chr11:117247765:C:T	4.22919e-07	-1.04372	-1.33573
117247996	chr11:117247996:A:T	2.45735e-07	-1.65287	-1.26951
117248313	chr11:117248313:T:C	6.07351e-06	-1.42821e-10	0.285064
117248752	chr11:117248752:A:T	1.48274e-06	-1.42821e-10	-1.12498
117248836	chr11:117248836:A:G	8.68772e-07	-0.466084	-1.19346
117249311	chr11:117249311:T:G	2.77274e-07	-1.46603	-1.33559
117249757	chr11:117249757:T:C	5.55661e-07	-1.11222	-0.994253
117250282	chr11:117250282:T:G	2.79703e-07	-1.61701	-1.17589
117250491	chr11:117250491:TG:T	8.229e-07	-1.59987	-0.113921
117251191	chr11:117251191:C:A	9.23134e-07	-1.59885	-3.37191e-10
117252457	chr11:117252457:T:C	2.77528e-07	-1.60307	-1.19763
117252502	chr11:117252502:C:G	1.0002e-05	-1.68514	2.46905
117252771	chr11:117252771:T:C	5.82107e-06	-1.42821e-10	0.24261
117253066	chr11:117253066:G:A	7.47686e-07	-1.6645	-0.145145
117253315	chr11:117253315:A:G	1.3469e-06	-1.42821e-10	-1.22107
117253334	chr11:117253334:G:A	8.46963e-07	-1.68497	-3.37191e-10
117253756	chr11:117253756:G:A	1.21414e-06	-1.42821e-10	-1.32484
117254456	chr11:117254456:T:A	1.211e-06	-1.42821e-10	-1.32743
117254500	chr11:117254500:T:C	5.1922e-07	-0.954938	-1.21936
117254986	chr11:117254986:T:G	1.66186e-06	-1.42821e-10	-1.01094
117255053	chr11:117255053:A:G	8.49293e-07	-1.68222	-3.37191e-10
117255777	chr11:117255777:G:A	9.42423e-07	-1.57817	-3.37191e-10
117255994	chr11:117255994:A:G	1.04666e-06	-0.414238	-1.05903
117256664	chr11:117256664:AG:A	2.16048e-06	-0.748543	-3.37191e-10
117257555	chr11:117257555:A:G	7.15274e-07	-0.852631	-1.00133
117258255	chr11:117258255:A:G	7.56282e-07	-0.523642	-1.27457
117258367	chr11:117258367:C:T	2.39345e-07	-1.67678	-1.27194
117258392	chr11:117258392:A:G	8.77157e-07	-1.64994	-3.37191e-10
117258516	chr11:117258516:A:G	2.25616e-06	-0.705207	-3.37191e-10
117258801	chr11:117258801:G:A	9.29367e-07	-1.59213	-3.37191e-10
117258880	chr11:117258880:T:C	1.20773e-06	-1.42821e-10	-1.33013
117258901	chr11:117258901:G:A	1.14515e-06	-1.38333	-3.37191e-10
117258921	chr11:117258921:C:T	2.63856e-07	-1.67976	-1.17146
117260472	chr11:117260472:T:C	1.21954e-06	-1.42821e-10	-1.3204
117260948	chr11:117260948:C:T	1.07439e-06	-0.50132	-0.9458
117261003	chr11:117261003:A:G	7.37638e-07	-0.496852	-1.32632
117261306	chr11:117261306:T:A	1.21243e-06	-1.42821e-10	-1.32624
117261599	chr11:117261599:T:G	2.36494e-07	-1.67886	-1.28184
117262092	chr11:117262092:A:G	9.39773e-07	-0.56149	-1.0195
117262309	chr11:117262309:A:G	9.22723e-07	-0.512043	-1.08726
117262503	chr11:117262503:C:T	3.74763e-07	-1.43212	-1.06822
117262526	chr11:117262526:T:C	2.85805e-07	-1.46311	-1.30821
117262899	chr11:117262899:C:T	1.22764e-06	-1.42821e-10	-1.31378
117262956	chr11:117262956:A:G	7.74025e-07	-0.571554	-1.20347
117263333	chr11:117263333:T:C	1.21454e-06	-1.42821e-10	-1.32451
117263378	chr11:117263378:C:T	2.2606e-07	-1.6811	-1.32473
117264045	chr11:117264045:G:A	9.71156e-07	-0.513327	-1.03481
117264050	chr11:117264050:C:T	9.93542e-07	-0.483403	-1.04195
117264182	chr11:117264182:T:G	8.70776e-07	-0.615966	-1.04128
117264277	chr11:117264277:C:T	9.57962e-07	-0.506332	-1.05549
117265090	chr11:117265090:T:C	9.7278e-07	-0.519189	-1.02728
117265354	chr11:117265354:T:C	1.02996e-06	-0.438036	-1.05131
117265561	chr11:117265561:C:G	2.40884e-07	-1.66917	-1.27314
117265662	chr11:117265662:G:C	1.04629e-06	-0.432009	-1.04162
117265704	chr11:117265704:C:T	1.91761e-06	-1.42821e-10	-0.867795
117266268	chr11:117266268:C:T	1.20182e-06	-1.42821e-10	-1.33504
117266286	chr11:117266286:T:C	1.39498e-06	-1.42821e-10	-1.18599
117266462	chr11:117266462:C:T	1.6879e-06	-1.42821e-10	-0.995389
117266539	chr11:117266539:G:T	9.61695e-07	-0.508907	-1.04902
117266917	chr11:117266917:C:T	1.04653e-06	-0.405024	-1.06837
117266931	chr11:117266931:G:A	9.54285e-07	-0.518783	-1.04688
117267575	chr11:117267575:G:T	1.06307e-06	-0.406891	-1.05082
117267687	chr11:117267687:C:G	1.66801e-06	-0.065914	-0.941325
117267769	chr11:117267769:T:C	5.59882e-06	0.203683	-3.37191e-10
117268120	chr11:117268120:T:A	6.64161e-07	-0.707584	-1.22052
117269389	chr11:117269389:TCTCA:T	1.52426e-06	-1.42821e-10	-1.09737
117269432	chr11:117269432:G:A	3.1168e-07	-1.67035	-1.01431
117269767	chr11:117269767:T:TA	1.223e-06	-1.42821e-10	-1.31756
117270034	chr11:117270034:TG:T	1.20106e-06	-1.42821e-10	-1.33567
117270183	chr11:117270183:T:C	2.03352e-06	-1.42821e-10	-0.809107
117270208	chr11:117270208:C:T	1.95896e-06	-1.42821e-10	-0.84646
117270404	chr11:117270404:T:G	2.0693e-06	-1.42821e-10	-0.791661
117270491	chr11:117270491:G:A	2.44788e-06	-1.42821e-10	-0.62365
117270493	chr11:117270493:A:G	9.77823e-06	-1.42821e-10	0.761285
117270549	chr11:117270549:T:C	1.67632e-06	-1.42821e-10	-1.00227
117270753	chr11:117270753:T:C	3.0623e-07	-1.40602	-1.29627
117271698	chr11:117271698:G:A	1.66079e-06	-1.42821e-10	-1.01158
117272118	chr11:117272118:T:C	1.22212e-06	-1.42821e-10	-1.31828
117272323	chr11:117272323:G:A	1.20512e-06	-1.42821e-10	-1.3323
117272494	chr11:117272494:C:T	1.6548e-06	-1.42821e-10	-1.01519
117272865	chr11:117272865:T:C	9.35432e-07	-0.552989	-1.03263
117273416	chr11:117273416:T:C	1.91418e-06	-1.42821e-10	-0.869586
117273639	chr11:117273639:T:C	2.53853e-07	-1.67279	-1.21709
117274011	chr11:117274011:A:C	9.51098e-07	-0.53471	-1.0343
117274100	chr11:117274100:A:C	2.84955e-07	-1.67703	-1.09727
117274263	chr11:117274263:GAGT:G	1.26841e-06	-1.42821e-10	-1.28111
117274337	chr11:117274337:C:A	5.85621e-07	-1.07832	-0.975631
117274565	chr11:117274565:A:G	2.2563e-06	-1.42821e-10	-0.705149
117274761	chr11:117274761:G:A	1.48648e-06	-1.42821e-10	-1.12246
117274848	chr11:117274848:T:A	1.24779e-06	-1.42821e-10	-1.2975
117275099	chr11:117275099:G:A	9.964e-07	-0.514398	-1.00808
117275202	chr11:117275202:T:A	9.89977e-07	-0.398513	-1.13043
117275233	chr11:117275233:T:C	6.63483e-07	-0.697637	-1.23149
117275881	chr11:117275881:A:G	1.2144e-06	-1.42821e-10	-1.32462
117276043	chr11:117276043:A:G	2.14654e-06	-1.42821e-10	-0.755016
117276464	chr11:117276464:C:G	2.24325e-06	-0.710947	-3.37191e-10
117277271	chr11:117277271:G:A	6.75023e-07	-0.627865	-1.28402
117278615	chr11:117278615:T:G	1.24222e-06	-1.42821e-10	-1.30197
117279475	chr11:117279475:G:A	1.67119e-06	-1.42821e-10	-1.00534
117279786	chr11:117279786:C:T	1.08695e-06	-1.4355	-3.37191e-10
117279796	chr11:117279796:G:T	1.31316e-06	-1.42821e-10	-1.24643
117280462	chr11:117280462:A:G	1.47847e-06	-1.42821e-10	-1.12786
117280696	chr11:117280696:G:A	3.68231e-07	-1.18291	-1.33501
117280927	chr11:117280927:G:A	1.38335e-06	-1.42821e-10	-1.19436
117281686	chr11:117281686:A:G	1.20723e-06	-1.42821e-10	-1.33054
117281824	chr11:117281824:G:T	7.1138e-07	-0.579862	-1.27956
117282344	chr11:117282344:A:G	1.2595e-06	-1.28816	-3.37191e-10
117282704	chr11:117282704:T:C	2.87682e-07	-1.68445	-1.08032
117282785	chr11:117282785:G:GCCC	6.15353e-06	-1.42821e-10	0.298152
117282896	chr11:117282896:G:A	1.70879e-06	-1.42821e-10	-0.983089
117283099	chr11:117283099:C:T	1.13642e-06	-1.39099	-3.37191e-10
117283310	chr11:117283310:A:G	1.20651e-06	-1.42821e-10	-1.33114
117283952	chr11:117283952:T:A	1.21126e-06	-1.42821e-10	-1.32721
117284980	chr11:117284980:G:T	3.13066e-07	-1.67437	-1.00585
117285836	chr11:117285836:T:C	1.0033e-06	-0.487749	-1.02783
117285904	chr11:117285904:G:A	1.49922e-06	-1.42821e-10	-1.11393
117286308	chr11:117286308:T:C	1.52445e-06	-1.42821e-10	-1.09724
117286479	chr11:117286479:C:T	1.95061e-06	-1.42821e-10	-0.850732
117286946	chr11:117286946:T:C	1.69846e-06	-1.42821e-10	-0.989149
117287452	chr11:117287452:A:T	9.55287e-07	-1.56462	-3.37191e-10
117288142	chr11:117288142:A:G	8.40981e-07	-1.66934	-0.0227194
117288248	chr11:117288248:G:A	1.35608e-06	-1.42821e-10	-1.21428
117288354	chr11:117288354:A:G	5.10783e-06	0.111902	-3.37191e-10
117289162	chr11:117289162:A:T	2.2532e-07	-1.68686	-1.32224
117289309	chr11:117289309:G:A	1.26474e-06	-1.42821e-10	-1.28401
117290290	chr11:117290290:C:G	1.08091e-06	-1.44107	-3.37191e-10
117290706	chr11:117290706:AC:A	6.74101e-07	-1.67261	-0.240637
117291110	chr11:117291110:A:G	1.53957e-06	-1.42821e-10	-1.08737
117292046	chr11:117292046:T:C	7.10811e-07	-1.67311	-0.187109
117292158	chr11:117292158:T:A	1.22225e-06	-1.42821e-10	-1.31818
117292192	chr11:117292192:T:C	2.22739e-06	-1.42821e-10	-0.718043
117292317	chr11:117292317:A:G	5.40509e-06	-1.42821e-10	0.168468
117292645	chr11:117292645:T:G	1.2045e-06	-1.42821e-10	-1.33281
117293049	chr11:117293049:C:A	3.49757e-06	0.788677	-1.05548
117293108	chr11:117293108:C:G	8.10664e-07	-0.7208	-1.00798
117293530	chr11:117293530:A:C	7.56166e-06	-1.60456	2.10877
117294297	chr11:117294297:A:G	3.16174e-06	-1.42821e-10	-0.367752
117294330	chr11:117294330:C:T	1.22131e-06	-1.31895	-3.37191e-10
117294681	chr11:117294681:C:T	2.39768e-06	-0.644372	-3.37191e-10
117294689	chr11:117294689:G:T	1.20106e-06	-1.42821e-10	-1.33567
117295726	chr11:117295726:ACT:A	2.68298e-07	-1.68587	-1.14866
117296431	chr11:117296431:A:G	9.70596e-07	-1.65356	0.104844
117296500	chr11:117296500:G:A	2.03784e-06	-1.42821e-10	-0.806983
117297686	chr11:117297686:A:T	5.99634e-07	-1.10701	-0.923296
117297848	chr11:117297848:A:G	2.32853e-07	-1.68231	-1.29391
117298885	chr11:117298885:C:A	1.26861e-06	-1.42821e-10	-1.28095
117298887	chr11:117298887:T:C	1.27016e-06	-1.42821e-10	-1.27973
117299300	chr11:117299300:C:G	1.25377e-06	-1.42821e-10	-1.29272
117299423	chr11:117299423:G:A	5.68724e-06	0.219352	-3.37191e-10
117300398	chr11:117300398:G:A	1.28862e-06	-1.42821e-10	-1.2653
117300621	chr11:117300621:T:C	3.85508e-06	0.00883661	-0.178317
117300697	chr11:117300697:C:T	2.50439e-06	-0.600827	-3.37191e-10
117300738	chr11:117300738:T:G	1.88877e-06	-0.882945	-3.37191e-10
117300741	chr11:117300741:CT:C	2.8004e-07	-1.47561	-1.31609
117300759	chr11:117300759:C:G	1.99428e-06	-0.82859	-3.37191e-10
117301264	chr11:117301264:T:C	1.32683e-06	-1.42821e-10	-1.23608
117302062	chr11:117302062:G:A	1.8348e-06	-1.42821e-10	-0.911937
117302104	chr11:117302104:T:C	4.79962e-06	0.955012	-0.905349
117302418	chr11:117302418:A:G	1.20124e-06	-1.42821e-10	-1.33552
117302624	chr11:117302624:T:C	1.87665e-06	-1.42821e-10	-0.889387
117302752	chr11:117302752:G:A	2.64106e-07	-1.53039	-1.31989
117302844	chr11:117302844:C:T	9.97305e-07	-1.03771	-0.483866
117303283	chr11:117303283:G:C	1.21799e-06	-1.42821e-10	-1.32168
117303387	chr11:117303387:C:T	1.80276e-06	-1.42821e-10	-0.929552
117303653	chr11:117303653:C:G	1.78458e-06	-0.939692	-3.37191e-10
117304442	chr11:117304442:C:G	3.01207e-07	-1.59165	-1.12718
117304942	chr11:117304942:G:A	2.18316e-06	-0.738102	-3.37191e-10
117305218	chr11:117305218:T:C	8.81106e-07	-0.916857	-0.728593
117305359	chr11:117305359:T:C	1.8501e-06	-0.903632	-3.37191e-10
117305378	chr11:117305378:C:T	1.23177e-06	-1.42821e-10	-1.31042
117305770	chr11:117305770:T:C	1.50495e-06	-1.42821e-10	-1.11012
117305863	chr11:117305863:G:A	1.03539e-06	-1.48409	-3.37191e-10
117306624	chr11:117306624:A:G	1.23745e-06	-1.42821e-10	-1.30582
117306656	chr11:117306656:T:C	1.93308e-06	-0.85976	-3.37191e-10
117306812	chr11:117306812:A:G	1.23952e-06	-1.42821e-10	-1.30415
117306887	chr11:117306887:C:A	3.97142e-06	0.238294	-0.378044
117307025	chr11:117307025:C:T	5.45558e-06	0.43556	-0.257794
117307084	chr11:117307084:C:T	5.77883e-07	-1.3182	-0.749059
117307204	chr11:117307204:T:C	5.16738e-06	0.29164	-0.168148
117307508	chr11:117307508:C:T	1.43468e-06	-1.42821e-10	-1.15793
117307509	chr11:117307509:A:G	2.9057e-07	-1.55352	-1.20126
117308086	chr11:117308086:G:A	1.21814e-06	-1.42821e-10	-1.32154
117308287	chr11:117308287:T:C	2.23619e-07	-1.68671	-1.32997
117308460	chr11:117308460:G:A	5.31581e-07	-1.25521	-0.895566
117308586	chr11:117308586:G:A	1.77227e-06	-0.946613	-3.37191e-10
117308904	chr11:117308904:A:G	1.73208e-06	-1.42821e-10	-0.969553
117309175	chr11:117309175:C:T	4.29947e-07	-1.45648	-0.90649
117309479	chr11:117309479:G:A	1.20203e-06	-1.42821e-10	-1.33486
117309537	chr11:117309537:G:GGCAACAGA	1.20662e-06	-1.42821e-10	-1.33105
117310189	chr11:117310189:C:T	3.35431e-07	-1.47619	-1.13502
117310351	chr11:117310351:T:C	1.51836e-06	-1.42821e-10	-1.10124
117310945	chr11:117310945:CTTCTG:C	2.0137e-06	-1.42821e-10	-0.8189
117311424	chr11:117311424:AG:A	3.77986e-06	-0.189187	-3.37191e-10
117311695	chr11:117311695:C:T	1.70659e-06	-1.42821e-10	-0.984378
117311790	chr11:117311790:G:A	1.68367e-06	-1.42821e-10	-0.997898
117311992	chr11:117311992:T:G	1.02443e-06	-1.52195	0.0272101
117312124	chr11:117312124:C:G	1.72088e-06	-1.42821e-10	-0.976037
117312560	chr11:117312560:T:A	8.9474e-07	-1.6301	-3.37191e-10
117312561	chr11:117312561:C:T	8.94688e-07	-1.63015	-3.37191e-10
117312784	chr11:117312784:G:A	1.26215e-05	-1.42821e-10	1.01653
117312934	chr11:117312934:C:T	4.42616e-07	-1.21743	-1.11649
117312935	chr11:117312935:G:A	1.717e-06	-1.42821e-10	-0.978297
117313198	chr11:117313198:T:C	3.55754e-07	-1.58133	-0.971055
117313618	chr11:117313618:A:G	1.66581e-06	-1.42821e-10	-1.00856
117313643	chr11:117313643:A:G	1.60557e-06	-1.42821e-10	-1.0454
117313750	chr11:117313750:C:T	3.08459e-06	-1.42821e-10	-0.392454
117314274	chr11:117314274:G:T	1.57415e-06	-1.42821e-10	-1.06516
117314344	chr11:117314344:A:T	1.68125e-06	-1.42821e-10	-0.999333
117314384	chr11:117314384:T:G	1.61409e-06	-1.42821e-10	-1.0401
117314607	chr11:117314607:C:A	4.20261e-06	-1.42821e-10	-0.0831672
117314620	chr11:117314620:G:C	1.60654e-06	-1.42821e-10	-1.04479
117314759	chr11:117314759:A:G	1.62199e-06	-1.42821e-10	-1.03522
117314768	chr11:117314768:C:G	1.61037e-06	-1.42821e-10	-1.04241
117314918	chr11:117314918:C:T	2.42879e-07	-1.64752	-1.28654
117315176	chr11:117315176:G:T	8.96155e-07	-1.62852	-3.37191e-10
117315357	chr11:117315357:T:A	2.48845e-07	-1.59488	-1.31492
117315462	chr11:117315462:C:T	1.80279e-06	-1.42821e-10	-0.929536
117315790	chr11:117315790:G:A	9.69224e-07	-1.55013	-3.37191e-10
117315897	chr11:117315897:G:A	2.27858e-06	-1.42821e-10	-0.695322
117316351	chr11:117316351:G:C	1.63867e-06	-1.42821e-10	-1.02499
117316725	chr11:117316725:T:C	1.25672e-06	-1.42821e-10	-1.29037
117316835	chr11:117316835:G:C	8.29008e-07	-0.549366	-1.15703
117316874	chr11:117316874:C:T	1.63319e-06	-1.42821e-10	-1.02834
117316885	chr11:117316885:A:ACTTGC	1.63359e-06	-1.42821e-10	-1.02809
117317228	chr11:117317228:T:A	1.20754e-06	-1.42821e-10	-1.33028
117317404	chr11:117317404:C:T	2.63765e-06	0.551273	-1.10026
117317591	chr11:117317591:TC:T	1.64654e-06	-1.42821e-10	-1.0202
117317751	chr11:117317751:C:T	1.20102e-06	-1.42821e-10	-1.33571
117317841	chr11:117317841:G:A	1.63462e-06	-1.42821e-10	-1.02746
117317880	chr11:117317880:A:T	1.20644e-06	-1.42821e-10	-1.3312
117317899	chr11:117317899:G:A	1.59788e-06	-1.42821e-10	-1.0502
117317923	chr11:117317923:A:C	1.63963e-06	-1.42821e-10	-1.02441
117318480	chr11:117318480:A:G	1.62531e-06	-1.42821e-10	-1.03318
117318485	chr11:117318485:A:G	8.29509e-07	-0.765314	-0.94048
117318658	chr11:117318658:C:G	1.65349e-06	-1.42821e-10	-1.01599
117318763	chr11:117318763:C:T	1.70219e-06	-1.42821e-10	-0.986957
117318795	chr11:117318795:C:T	1.70223e-06	-1.42821e-10	-0.986935
117319249	chr11:117319249:A:G	1.64687e-06	-1.42821e-10	-1.02
117319546	chr11:117319546:T:TA	1.63317e-06	-1.42821e-10	-1.02835
117319808	chr11:117319808:C:T	1.58898e-06	-1.42821e-10	-1.05578
117319908	chr11:117319908:A:G	1.64491e-06	-1.42821e-10	-1.02119
117320078	chr11:117320078:A:G	1.65457e-06	-1.42821e-10	-1.01533
117320079	chr11:117320079:G:A	1.64884e-06	-1.42821e-10	-1.0188
117320185	chr11:117320185:C:T	8.84731e-07	-1.64134	-3.37191e-10
117320706	chr11:117320706:G:A	1.68363e-06	-1.42821e-10	-0.99792
117320956	chr11:117320956:C:T	1.38212e-06	-1.42821e-10	-1.19526
117320957	chr11:117320957:G:A	1.45792e-05	-1.42821e-10	1.16072
117321018	chr11:117321018:C:T	4.73393e-07	-1.67446	-0.592246
117321485	chr11:117321485:A:G	1.70702e-06	-1.42821e-10	-0.984123
117321660	chr11:117321660:A:G	4.92778e-07	-1.33418	-0.892389
117321768	chr11:117321768:G:A	1.6601e-06	-1.42821e-10	-1.01199
117321812	chr11:117321812:A:G	5.41016e-07	-0.836153	-1.29703
117322067	chr11:117322067:A:G	3.22259e-07	-1.37352	-1.27776
117322487	chr11:117322487:C:T	4.63011e-07	-0.966526	-1.32235
117322634	chr11:117322634:A:C	3.15583e-07	-1.61886	-1.05335
117322648	chr11:117322648:C:T	1.57607e-06	-1.42821e-10	-1.06394
117322653	chr11:117322653:G:T	2.79161e-07	-1.62267	-1.17217
117322657	chr11:117322657:G:A	1.16351e-05	-1.42821e-10	0.935154
117322714	chr11:117322714:C:T	2.01702e-06	-1.42821e-10	-0.817252
117322725	chr11:117322725:T:TTGTA	2.05269e-06	-1.42821e-10	-0.799724
117322903	chr11:117322903:C:G	2.8514e-07	-1.65419	-1.11946
117323084	chr11:117323084:A:G	8.89924e-07	-1.63549	-3.37191e-10
117323148	chr11:117323148:A:C	1.61605e-06	-1.42821e-10	-1.03889
117324420	chr11:117324420:C:G	2.00241e-06	-0.824522	-3.37191e-10
117324507	chr11:117324507:T:C	5.9072e-06	-1.42821e-10	0.257298
117324912	chr11:117324912:A:C	3.34543e-07	-1.68617	-0.927694
117325304	chr11:117325304:T:C	8.1474e-07	-1.11136	-0.612402
117325315	chr11:117325315:T:C	1.23385e-06	-1.42821e-10	-1.30873
117325755	chr11:117325755:A:G	1.20105e-06	-1.42821e-10	-1.33568
117325830	chr11:117325830:A:G	1.58859e-06	-1.42821e-10	-1.05603
117325867	chr11:117325867:T:C	5.3625e-07	-1.21815	-0.923875
117325996	chr11:117325996:C:T	2.92505e-06	-1.42821e-10	-0.445562
117326185	chr11:117326185:C:A	1.17112e-06	-0.36076	-1.00015
117326302	chr11:117326302:C:T	2.07807e-06	-0.787432	-3.37191e-10
117326905	chr11:117326905:C:G	1.93644e-06	-0.858023	-3.37191e-10
117327159	chr11:117327159:A:G	9.36386e-07	-1.5846	-3.37191e-10
117327226	chr11:117327226:T:C	2.15863e-06	-1.42821e-10	-0.749397
117327492	chr11:117327492:G:A	4.26072e-07	-1.37239	-0.999626
117327893	chr11:117327893:C:T	3.28922e-06	-1.42821e-10	-0.328224
117327922	chr11:117327922:T:C	1.87896e-06	-0.888156	-3.37191e-10
117328601	chr11:117328601:C:T	3.54118e-07	-1.47126	-1.08574
117329026	chr11:117329026:T:G	4.75274e-07	-1.22159	-1.04114
117329154	chr11:117329154:C:T	4.67225e-07	-0.977715	-1.3021
117329922	chr11:117329922:T:A	1.29682e-06	-0.0153391	-1.24362
117330037	chr11:117330037:T:G	5.53869e-07	-0.837382	-1.27232
117330227	chr11:117330227:T:G	9.29055e-07	-0.290138	-1.30232
117330258	chr11:117330258:C:T	1.15168e-06	-0.405869	-0.971787
117330340	chr11:117330340:T:A	3.90655e-07	-1.15969	-1.29911
117330449	chr11:117330449:T:G	5.72165e-07	-0.814968	-1.26223
117330688	chr11:117330688:A:G	8.72336e-07	-1.65545	-3.37191e-10
117330742	chr11:117330742:A:G	2.02899e-06	-0.811333	-3.37191e-10
117330954	chr11:117330954:A:G	1.48443e-06	-1.42821e-10	-1.12384
117330966	chr11:117330966:T:C	7.40291e-07	-0.565279	-1.25431
117331033	chr11:117331033:C:G	3.29234e-07	-1.4306	-1.19926
117331281	chr11:117331281:C:T	2.88692e-07	-1.68615	-1.07512
117331430	chr11:117331430:C:CA	1.03445e-06	-0.207061	-1.27795
117331721	chr11:117331721:G:A	3.47861e-07	-1.67888	-0.895947
117331918	chr11:117331918:CA:C	2.04924e-06	-1.42821e-10	-0.801402
117332917	chr11:117332917:A:G	1.7071e-06	-0.137538	-0.84654
117333972	chr11:117333972:G:A	1.10977e-05	0.887863	-3.37191e-10
117334343	chr11:117334343:T:C	2.47324e-06	-1.42821e-10	-0.613343
117335145	chr11:117335145:C:T	2.29628e-06	-0.687583	-3.37191e-10
117335712	chr11:117335712:C:T	1.21715e-06	-1.42821e-10	-1.32237
117336912	chr11:117336912:C:G	2.65826e-06	0.185179	-0.726378
117336980	chr11:117336980:G:A	2.09874e-06	-1.42821e-10	-0.777535
117336998	chr11:117336998:A:T	2.70499e-06	-1.42821e-10	-0.523776
117337554	chr11:117337554:G:A	7.1418e-07	-0.918194	-0.9373
117338233	chr11:117338233:C:T	1.11345e-06	-0.799886	-0.611526
117338552	chr11:117338552:C:T	8.28101e-07	-0.823388	-0.884105
117338690	chr11:117338690:C:T	1.9601e-06	-1.42821e-10	-0.845879
117338879	chr11:117338879:G:A	2.30905e-06	-1.42821e-10	-0.682039
117339076	chr11:117339076:C:T	1.2131e-06	-1.42821e-10	-1.32569
117339483	chr11:117339483:T:C	1.28216e-06	-1.42821e-10	-1.27033
117339991	chr11:117339991:G:A	7.49896e-07	-0.859625	-0.947069
117340051	chr11:117340051:A:T	1.37568e-06	-1.42821e-10	-1.19993
117340172	chr11:117340172:C:T	1.25375e-06	-1.42821e-10	-1.29274
117340185	chr11:117340185:T:C	7.01687e-07	-0.855884	-1.01726
117340482	chr11:117340482:G:A	1.22388e-06	-1.42821e-10	-1.31685
117340831	chr11:117340831:TTC:T	1.22131e-06	-1.42821e-10	-1.31895
117341437	chr11:117341437:TTTG:T	1.30534e-06	-0.445539	-0.806872
117341557	chr11:117341557:C:T	2.58648e-06	-1.42821e-10	-0.568575
117341621	chr11:117341621:G:T	6.1667e-07	-1.10222	-0.900072
117341924	chr11:117341924:T:C	7.11291e-07	-0.938595	-0.920952
117342176	chr11:117342176:C:T	7.19204e-07	-0.908321	-0.940162
117342192	chr11:117342192:A:G	9.83226e-07	-1.01127	-0.524519
117342443	chr11:117342443:C:T	9.03946e-07	-1.61986	-3.37191e-10
117342473	chr11:117342473:G:A	2.09793e-06	0.387787	-1.16571
117343131	chr11:117343131:A:G	1.26409e-06	-0.582245	-0.702277
117343177	chr11:117343177:A:G	1.71337e-06	0.355307	-1.33572
117343375	chr11:117343375:G:A	7.52953e-07	-0.890833	-0.911793
117343901	chr11:117343901:T:C	8.72017e-07	-1.65582	-3.37191e-10
117344301	chr11:117344301:A:G	1.21901e-06	-1.42821e-10	-1.32083
117344656	chr11:117344656:G:A	2.47678e-06	-1.42821e-10	-0.611915
117344889	chr11:117344889:C:T	5.62195e-07	-1.42788	-0.666895
117345497	chr11:117345497:T:G	1.96397e-06	-0.0860207	-0.757886
117345635	chr11:117345635:TG:T	1.19493e-06	-0.914453	-0.426333
117345883	chr11:117345883:C:T	7.70771e-07	-0.9627	-0.816537
117345912	chr11:117345912:C:T	1.2095e-06	-1.42821e-10	-1.32866
117346104	chr11:117346104:A:G	1.68202e-06	-1.42821e-10	-0.998878
117346391	chr11:117346391:T:C	9.81523e-07	-1.53752	-3.37191e-10
117346675	chr11:117346675:G:T	2.23944e-07	-1.68544	-1.32979
117346817	chr11:117346817:C:G	1.41845e-06	-0.136047	-1.03326
117347590	chr11:117347590:AT:A	6.37824e-07	-0.906392	-1.06217
117347744	chr11:117347744:T:C	8.12512e-07	-0.856379	-0.870119
117347969	chr11:117347969:T:C	1.01794e-06	-1.50109	-3.37191e-10
117348388	chr11:117348388:G:A	2.47547e-06	-1.42821e-10	-0.612444
117348589	chr11:117348589:G:C	3.02208e-06	0.320731	-0.733658
117348672	chr11:117348672:T:C	1.29132e-06	-1.42821e-10	-1.26321
117349054	chr11:117349054:G:A	7.61931e-07	-0.981248	-0.809524
117349245	chr11:117349245:A:G	2.35714e-06	0.666298	-1.32772
117349608	chr11:117349608:C:T	6.3689e-07	-0.909289	-1.06074
117350454	chr11:117350454:T:G	4.0041e-07	-1.13755	-1.29659
117351146	chr11:117351146:C:T	8.57093e-07	-1.67308	-3.37191e-10
117351259	chr11:117351259:G:A	1.90661e-06	-1.42821e-10	-0.873549
117351423	chr11:117351423:C:T	7.43915e-07	-0.996472	-0.81823
117351876	chr11:117351876:G:A	7.21009e-07	-1.00158	-0.844398
117352113	chr11:117352113:G:A	1.44431e-06	-1.42821e-10	-1.15124
117352517	chr11:117352517:A:G	1.50539e-06	-1.42821e-10	-1.10982
117353290	chr11:117353290:C:T	1.43823e-06	-1.42821e-10	-1.15546
117353434	chr11:117353434:T:C	1.9021e-06	-1.42821e-10	-0.875917
117353644	chr11:117353644:G:A	7.59644e-07	-0.977096	-0.816683
117353997	chr11:117353997:TCTTCTC:T	1.01352e-06	-0.672948	-0.832497
117354072	chr11:117354072:A:G	2.23242e-05	1.5868	-3.37191e-10
117354102	chr11:117354102:C:T	7.16189e-07	-1.03422	-0.818469
117354162	chr11:117354162:G:A	7.37485e-07	-1.01013	-0.813254
117354171	chr11:117354171:C:T	7.42241e-07	-0.985459	-0.831496
117354178	chr11:117354178:G:A	1.36547e-06	-1.42821e-10	-1.20738
117354204	chr11:117354204:C:T	1.85847e-06	-1.42821e-10	-0.899121
117354218	chr11:117354218:A:G	2.3618e-07	-1.67383	-1.28821
117354317	chr11:117354317:T:C	2.26266e-07	-1.67462	-1.33029
117354418	chr11:117354418:G:A	7.65064e-07	-0.972014	-0.814655
117354531	chr11:117354531:G:C	1.12822e-06	-1.39823	-3.37191e-10
117354739	chr11:117354739:T:A	1.06119e-06	-0.912488	-0.546997
117354751	chr11:117354751:T:A	6.5069e-07	-0.976438	-0.972157
117355101	chr11:117355101:G:T	1.88364e-06	-1.42821e-10	-0.885667
117355266	chr11:117355266:C:T	2.27226e-07	-1.68684	-1.31384
117355900	chr11:117355900:T:C	7.27845e-07	-0.961182	-0.875358
117355903	chr11:117355903:C:T	2.72611e-05	1.78659	-3.37191e-10
117356225	chr11:117356225:T:A	9.75822e-07	-1.54335	-3.37191e-10
117356765	chr11:117356765:C:T	1.48429e-06	-1.42821e-10	-1.12393
117356920	chr11:117356920:G:A	5.26839e-06	-0.896921	1.03977
117356970	chr11:117356970:G:A	7.45098e-07	-0.93811	-0.875003
117356978	chr11:117356978:T:C	9.29953e-07	-0.70385	-0.887645
117356994	chr11:117356994:C:G	2.71619e-06	-1.42821e-10	-0.519645
117357187	chr11:117357187:TC:T	2.06735e-06	-1.42821e-10	-0.792607
117357579	chr11:117357579:A:G	7.19775e-07	-0.974156	-0.873534
117357644	chr11:117357644:A:T	1.98527e-06	-1.42821e-10	-0.833118
117357803	chr11:117357803:A:G	1.60405e-06	0.286966	-1.33331
117358133	chr11:117358133:A:G	9.59587e-07	-0.646726	-0.913399
117358176	chr11:117358176:G:A	1.22449e-06	-1.49652	0.180167
117358402	chr11:117358402:A:AAT	7.20785e-07	-0.948132	-0.898155
117359117	chr11:117359117:G:T	9.50431e-07	-1.20196	-0.367758
117360341	chr11:117360341:T:A	7.09489e-07	-1.02911	-0.832976
117360895	chr11:117360895:G:T	7.79081e-07	-0.815574	-0.95294
117361517	chr11:117361517:G:A	7.47704e-07	-0.954142	-0.855479
117361544	chr11:117361544:A:G	9.10561e-07	-0.720323	-0.892245
117361776	chr11:117361776:C:T	7.82222e-07	-0.943867	-0.820624
117362087	chr11:117362087:A:G	1.23423e-06	-1.42821e-10	-1.30843
117362238	chr11:117362238:A:G	7.48703e-07	-0.954797	-0.85349
117362332	chr11:117362332:G:A	1.57321e-06	-1.42821e-10	-1.06576
117362662	chr11:117362662:G:A	9.78704e-07	-1.5404	-3.37191e-10
117362711	chr11:117362711:C:T	1.39726e-06	-0.802992	-0.381367
117362849	chr11:117362849:A:G	1.42133e-06	-1.42821e-10	-1.16728
117364652	chr11:117364652:G:A	5.82633e-06	1.40274	-1.15922
117364696	chr11:117364696:C:T	7.5903e-07	-0.931487	-0.863101
117364700	chr11:117364700:GT:G	3.25397e-06	-1.42821e-10	-0.338997
117364931	chr11:117364931:C:T	8.7054e-07	-1.0144	-0.643117
117365038	chr11:117365038:G:A	9.99296e-07	-1.51958	-3.37191e-10
117365060	chr11:117365060:C:T	1.81639e-06	-1.42821e-10	-0.922022
117365344	chr11:117365344:C:T	8.51134e-07	-0.781361	-0.898698
117365496	chr11:117365496:G:A	2.85633e-06	-1.42821e-10	-0.469335
117365522	chr11:117365522:A:G	2.25434e-06	-1.42821e-10	-0.706017
117365831	chr11:117365831:C:T	1.7912e-06	-1.42821e-10	-0.935986
117365883	chr11:117365883:A:C	1.20151e-06	-1.42821e-10	-1.33529
117366470	chr11:117366470:G:A	9.26172e-07	-1.59557	-3.37191e-10
117366491	chr11:117366491:C:G	9.6486e-07	-0.296248	-1.2584
117366587	chr11:117366587:G:A	1.20527e-06	-1.42821e-10	-1.33217
117366771	chr11:117366771:A:G	6.87664e-07	-0.990869	-0.902458
117366959	chr11:117366959:A:G	1.22609e-06	-1.42821e-10	-1.31504
117367762	chr11:117367762:G:A	9.46019e-07	-1.17292	-0.40145
117367775	chr11:117367775:C:T	8.14151e-07	-1.17363	-0.550855
117367810	chr11:117367810:A:T	6.59675e-07	-0.962855	-0.972027
117368457	chr11:117368457:A:C	6.77333e-07	-1.1882	-0.720269
117368474	chr11:117368474:G:T	7.98786e-07	-1.12338	-0.620153
117368557	chr11:117368557:C:T	1.20165e-06	-1.42821e-10	-1.33518
117369286	chr11:117369286:C:T	6.62581e-07	-0.903852	-1.02663
117369641	chr11:117369641:G:A	9.55484e-07	-1.03502	-0.529386
117370499	chr11:117370499:C:T	1.92458e-06	-1.42821e-10	-0.864167
117370713	chr11:117370713:C:T	2.05702e-06	-1.66502	0.867405
117370939	chr11:117370939:G:A	3.46633e-06	-1.42821e-10	-0.275776
117371044	chr11:117371044:T:A	2.71098e-07	-1.68646	-1.13769
117373037	chr11:117373037:A:G	1.99569e-06	-1.42821e-10	-0.827884
117373107	chr11:117373107:G:A	2.91717e-06	-1.42821e-10	-0.448258
117373575	chr11:117373575:C:T	9.69854e-07	-1.54948	-3.37191e-10
117373663	chr11:117373663:C:T	3.51092e-06	-1.42821e-10	-0.262996
117373719	chr11:117373719:T:A	1.20511e-06	-1.42821e-10	-1.3323
117374417	chr11:117374417:C:T	3.65085e-07	-1.20364	-1.32286
117374845	chr11:117374845:G:A	1.65686e-06	-1.42821e-10	-1.01395
117375272	chr11:117375272:C:T	2.54802e-07	-1.68543	-1.20071
117375434	chr11:117375434:T:C	3.65272e-07	-1.23211	-1.29388
117375687	chr11:117375687:T:G	1.52344e-06	-1.42821e-10	-1.0979
117375850	chr11:117375850:G:A	1.41063e-06	-1.17484	-3.37191e-10
117376160	chr11:117376160:T:C	7.48524e-07	-1.51942	-0.28911
117376172	chr11:117376172:C:G	4.88054e-06	-1.42821e-10	0.0663832
117376829	chr11:117376829:G:A	1.20154e-06	-1.42821e-10	-1.33527
117377187	chr11:117377187:C:CCA	3.66907e-07	-1.37335	-1.14817
117377283	chr11:117377283:T:C	1.21275e-06	-1.42821e-10	-1.32599
117377517	chr11:117377517:G:A	5.18676e-06	-1.42821e-10	0.127236
117377552	chr11:117377552:G:A	5.95226e-07	-0.772791	-1.2649
117377567	chr11:117377567:T:C	9.11807e-07	-1.6112	-3.37191e-10
117377635	chr11:117377635:A:G	3.06632e-06	-0.398394	-3.37191e-10
117377715	chr11:117377715:A:G	1.32351e-06	-1.42821e-10	-1.23858
117378268	chr11:117378268:C:T	1.2798e-06	-1.42821e-10	-1.27217
117378360	chr11:117378360:C:CT	1.76028e-06	-1.42821e-10	-0.953401
117379703	chr11:117379703:T:G	8.97392e-07	-1.62714	-3.37191e-10
117379814	chr11:117379814:G:A	8.48189e-07	-1.68353	-3.37191e-10
117380033	chr11:117380033:C:T	1.20257e-06	-1.42821e-10	-1.33442
117380427	chr11:117380427:A:G	3.37965e-07	-1.52204	-1.08165
117380503	chr11:117380503:C:A	1.29625e-06	-1.42821e-10	-1.2594
117380805	chr11:117380805:G:C	3.91078e-06	-0.501402	0.346266
117381419	chr11:117381419:G:A	8.45629e-07	-1.68655	-3.37191e-10
117381721	chr11:117381721:A:G	1.02608e-06	-1.49313	-3.37191e-10
117381771	chr11:117381771:C:A	1.20151e-06	-1.42821e-10	-1.3353
117381773	chr11:117381773:T:C	2.243e-06	-0.588572	-0.122486
117382514	chr11:117382514:C:T	8.94603e-07	-1.63025	-3.37191e-10
117383013	chr11:117383013:T:C	1.33262e-06	-1.42821e-10	-1.23173
117383406	chr11:117383406:G:A	6.25426e-07	-1.65266	-0.335534
117384567	chr11:117384567:C:T	7.74895e-07	-0.605635	-1.16827
117384670	chr11:117384670:C:T	2.59525e-06	-0.565189	-3.37191e-10
117384966	chr11:117384966:T:C	1.2153e-06	-1.42821e-10	-1.32388
117385509	chr11:117385509:T:C	2.07886e-06	-1.42821e-10	-0.787054
117385668	chr11:117385668:C:G	2.47103e-06	0.710593	-1.32483
117385720	chr11:117385720:T:C	4.4774e-07	-1.26434	-1.05807
117385864	chr11:117385864:A:G	2.24825e-06	-1.42821e-10	-0.708723
117385973	chr11:117385973:T:G	1.20745e-06	-1.42821e-10	-1.33036
117386367	chr11:117386367:G:A	2.82222e-06	-1.42821e-10	-0.481348
117386705	chr11:117386705:T:G	1.26287e-06	-1.42821e-10	-1.28549
117387160	chr11:117387160:G:T	5.16041e-07	-1.32621	-0.854235
117387482	chr11:117387482:T:C	2.5678e-07	-1.684	-1.1944
117387734	chr11:117387734:CA:C	1.30715e-06	-1.42821e-10	-1.25103
117387971	chr11:117387971:G:T	3.11819e-06	-0.381621	-3.37191e-10
117388218	chr11:117388218:G:C	1.30283e-06	-1.42821e-10	-1.25434
117389223	chr11:117389223:C:T	1.21993e-06	-1.42821e-10	-1.32008
117389359	chr11:117389359:A:G	2.43887e-07	-1.68277	-1.24715
117389788	chr11:117389788:G:A	6.71206e-07	-1.26721	-0.650347
117390285	chr11:117390285:C:T	1.24825e-06	-1.42821e-10	-1.29713
117390310	chr11:117390310:G:A	3.52328e-06	-0.259481	-3.37191e-10
117390772	chr11:117390772:C:G	8.37431e-07	-1.58369	-0.112601
117392151	chr11:117392151:A:G	2.42452e-06	-0.63324	-3.37191e-10
117393158	chr11:117393158:C:T	9.97534e-07	-1.52134	-3.37191e-10
117393540	chr11:117393540:G:A	1.36942e-06	-0.523338	-0.681152
117393742	chr11:117393742:T:C	1.21669e-06	-1.42821e-10	-1.32274
117394388	chr11:117394388:C:T	1.21357e-06	-1.42821e-10	-1.32531
117395350	chr11:117395350:C:T	1.49489e-06	-1.42821e-10	-1.11682
117395378	chr11:117395378:G:A	2.96346e-07	-1.49068	-1.24442
117395596	chr11:117395596:C:G	3.59431e-07	-1.31636	-1.22574
117395750	chr11:117395750:T:C	1.70217e-06	-0.273581	-0.713386
117395932	chr11:117395932:G:C	2.38797e-07	-1.68683	-1.26419
117395938	chr11:117395938:T:C	1.24528e-06	-1.42821e-10	-1.29951
117396185	chr11:117396185:GCTGGGGGCTGGGGC:G	8.95727e-07	-1.62899	-3.37191e-10
117396286	chr11:117396286:A:AG	1.2512e-06	-1.42821e-10	-1.29477
117396721	chr11:117396721:G:T	2.79198e-06	-1.42821e-10	-0.492122
117397168	chr11:117397168:A:G	5.37777e-07	-0.89604	-1.24314
117397438	chr11:117397438:C:T	2.31814e-06	-1.42821e-10	-0.678108
117397540	chr11:117397540:G:T	2.80301e-06	-0.488179	-3.37191e-10
117397773	chr11:117397773:T:C	9.02381e-07	-1.62159	-3.37191e-10
117397966	chr11:117397966:T:C	2.17367e-06	-1.42821e-10	-0.742456
117397967	chr11:117397967:T:C	6.42358e-07	-0.68783	-1.27365
117398316	chr11:117398316:A:C	2.06745e-06	-1.42821e-10	-0.792558
117398526	chr11:117398526:C:T	2.59708e-06	-1.42821e-10	-0.564487
117398585	chr11:117398585:C:CT	7.69157e-07	-0.447709	-1.33362
117399126	chr11:117399126:C:T	1.0994e-06	-1.42411	-3.37191e-10
117400575	chr11:117400575:G:A	3.64305e-06	-1.42821e-10	-0.226051
117400783	chr11:117400783:C:T	1.80051e-06	-0.439855	-0.490946
117401137	chr11:117401137:T:C	2.6458e-06	-1.42821e-10	-0.545901
117401214	chr11:117401214:C:T	1.20285e-06	-1.42821e-10	-1.33418
117402025	chr11:117402025:T:C	1.47287e-06	-1.42821e-10	-1.13166
117402223	chr11:117402223:G:T	3.86666e-07	-1.22143	-1.24763
117402335	chr11:117402335:T:C	5.08828e-07	-1.52584	-0.668674
117402378	chr11:117402378:G:T	7.25896e-07	-0.533462	-1.30576
117402423	chr11:117402423:G:A	1.31652e-06	-1.42821e-10	-1.24388
117402437	chr11:117402437:T:C	2.97487e-06	-1.42821e-10	-0.428674
117402453	chr11:117402453:T:C	1.27537e-06	-1.42821e-10	-1.27564
117402467	chr11:117402467:G:T	1.20234e-06	-1.42821e-10	-1.3346
117402546	chr11:117402546:C:T	1.80744e-06	-1.42821e-10	-0.926961
117402953	chr11:117402953:G:A	1.40011e-06	-1.42821e-10	-1.18232
117403805	chr11:117403805:T:A	8.81383e-07	-1.64514	-3.37191e-10
117404792	chr11:117404792:T:G	5.56584e-06	-1.42821e-10	0.197774
117404845	chr11:117404845:G:C	2.47427e-07	-1.64608	-1.26943
117405099	chr11:117405099:G:A	3.03471e-06	-0.408759	-3.37191e-10
117405171	chr11:117405171:G:C	3.19214e-07	-1.32746	-1.33331
117406067	chr11:117406067:T:G	2.6894e-06	-0.529555	-3.37191e-10
117406086	chr11:117406086:C:T	4.29658e-07	-1.47253	-0.891107
117407220	chr11:117407220:G:C	1.20385e-06	-1.42821e-10	-1.33335
117407619	chr11:117407619:C:T	1.20103e-06	-1.42821e-10	-1.3357
117408121	chr11:117408121:G:T	6.09963e-06	-1.42821e-10	0.289354
117408251	chr11:117408251:G:GA	2.67142e-06	-0.536265	-3.37191e-10
117408996	chr11:117408996:C:T	1.44336e-06	-1.42821e-10	-1.1519
117409796	chr11:117409796:C:T	1.62687e-06	-1.42821e-10	-1.03221
117409801	chr11:117409801:C:G	1.77143e-06	-1.42821e-10	-0.947086
117410008	chr11:117410008:TC:T	5.00946e-07	-1.15867	-1.05146
117410046	chr11:117410046:T:C	1.20881e-06	-1.42821e-10	-1.32924
117410064	chr11:117410064:C:G	1.3641e-06	-1.42821e-10	-1.20838
117410641	chr11:117410641:C:T	1.59749e-06	-1.42821e-10	-1.05044
117410759	chr11:117410759:G:A	1.20254e-06	-1.42821e-10	-1.33443
117410850	chr11:117410850:C:T	9.20425e-07	-1.60179	-3.37191e-10
117412026	chr11:117412026:C:T	2.58448e-07	-1.53734	-1.33459
117412375	chr11:117412375:C:T	1.17446e-06	-0.260116	-1.09795
117412755	chr11:117412755:C:T	2.68912e-07	-1.49724	-1.335
117412771	chr11:117412771:A:G	1.32616e-06	-1.42821e-10	-1.23659
117412888	chr11:117412888:G:A	1.22346e-06	-1.42821e-10	-1.31719
117412918	chr11:117412918:A:G	3.8962e-07	-1.56157	-0.899883
117412960	chr11:117412960:T:C	4.06532e-06	1.13346	-1.24984
117413223	chr11:117413223:G:A	2.72806e-07	-1.64671	-1.17115
117413861	chr11:117413861:T:C	2.75523e-07	-1.5919	-1.21605
117413979	chr11:117413979:C:CAA	3.74247e-07	-1.55984	-0.941877
117414005	chr11:117414005:C:T	8.84152e-07	-1.642	-3.37191e-10
117414096	chr11:117414096:A:G	2.77476e-06	-1.42821e-10	-0.498307
117414341	chr11:117414341:A:G	6.09828e-07	-0.677788	-1.33566
117414429	chr11:117414429:A:G	2.32674e-06	-0.674404	-3.37191e-10
117414781	chr11:117414781:T:C	6.13296e-07	-1.3787	-0.629081
117414785	chr11:117414785:T:G	1.26362e-06	-1.42821e-10	-1.28489
117414833	chr11:117414833:A:G	6.22167e-07	-1.36493	-0.628487
117414903	chr11:117414903:G:A	3.67532e-07	-1.37809	-1.14173
117414925	chr11:117414925:G:A	1.20951e-06	-1.42821e-10	-1.32865
117414968	chr11:117414968:A:C	5.88739e-07	-1.30714	-0.741501
117414983	chr11:117414983:T:C	4.1764e-07	-1.49476	-0.897252
117415022	chr11:117415022:G:A	5.313e-07	-1.49257	-0.658735
117415030	chr11:117415030:A:G	3.93538e-07	-1.5845	-0.866952
117415191	chr11:117415191:A:G	4.36878e-07	-1.30016	-1.04681
117415348	chr11:117415348:C:T	3.67722e-07	-1.35701	-1.16229
117415495	chr11:117415495:A:G	1.12986e-06	-1.39678	-3.37191e-10
117415668	chr11:117415668:G:T	1.20617e-06	-1.42821e-10	-1.33143
117416108	chr11:117416108:A:G	4.43686e-07	-1.24571	-1.0858
117416372	chr11:117416372:T:C	4.5365e-07	-1.28665	-1.02265
117416442	chr11:117416442:G:A	4.82839e-07	-1.24916	-0.997787
117416514	chr11:117416514:G:A	4.41596e-07	-1.24987	-1.08636
117417078	chr11:117417078:T:G	8.46981e-07	-0.588554	-1.0964
117417226	chr11:117417226:G:A	3.79265e-07	-1.30399	-1.1844
117417671	chr11:117417671:A:G	3.83581e-07	-1.3166	-1.16047
117417726	chr11:117417726:C:T	2.4769e-06	-0.611866	-3.37191e-10
117418182	chr11:117418182:G:T	4.70517e-07	-1.11914	-1.15366
117418631	chr11:117418631:G:A	4.24799e-07	-1.20808	-1.16693
117419109	chr11:117419109:C:A	1.26976e-06	-1.42821e-10	-1.28004
117419111	chr11:117419111:G:A	1.26976e-06	-1.42821e-10	-1.28004
117419235	chr11:117419235:T:C	2.77868e-07	-1.46898	-1.3305
117419353	chr11:117419353:C:T	1.20777e-06	-1.42821e-10	-1.3301
117419542	chr11:117419542:G:T	1.20698e-06	-1.42821e-10	-1.33075
117419597	chr11:117419597:G:A	3.89311e-07	-1.32425	-1.138
117419916	chr11:117419916:C:T	1.20161e-06	-1.42821e-10	-1.33521
117420023	chr11:117420023:A:G	1.21068e-06	-1.42821e-10	-1.32769
117420182	chr11:117420182:A:G	3.54817e-07	-1.45471	-1.10032
117420247	chr11:117420247:G:T	9.28248e-07	-0.294094	-1.29924
117420428	chr11:117420428:G:A	3.16263e-07	-1.54052	-1.12953
117420645	chr11:117420645:T:C	3.08484e-07	-1.38611	-1.30885
117420758	chr11:117420758:C:T	2.58181e-06	-1.42821e-10	-0.570384
117420776	chr11:117420776:T:C	9.91814e-07	-1.52709	-3.37191e-10
117421028	chr11:117421028:C:T	3.49289e-06	-1.42821e-10	-0.268144
117421040	chr11:117421040:A:G	1.19066e-06	-0.0114809	-1.33288
117421077	chr11:117421077:T:C	7.94519e-06	1.82857	-1.27487
117421119	chr11:117421119:C:A	4.21388e-07	-1.10415	-1.27892
117421120	chr11:117421120:G:A	1.22863e-06	-1.42821e-10	-1.31297
117421259	chr11:117421259:T:C	2.00179e-06	0.453857	-1.27869
117421309	chr11:117421309:C:T	4.41942e-07	-1.0152	-1.32025
117422477	chr11:117422477:T:C	1.28474e-06	-1.42821e-10	-1.26831
117422747	chr11:117422747:A:G	4.80021e-07	-1.63911	-0.613685
117422800	chr11:117422800:A:G	4.98384e-07	-0.934691	-1.28057
117423025	chr11:117423025:G:T	5.06596e-07	-0.892975	-1.30594
117423073	chr11:117423073:T:A	1.21545e-06	-1.42821e-10	-1.32376
117423102	chr11:117423102:T:C	9.34231e-07	-0.921129	-0.665776
117423213	chr11:117423213:C:T	5.86973e-07	-0.874854	-1.1768
117423306	chr11:117423306:T:G	1.3815e-06	0.0619886	-1.25769
117423319	chr11:117423319:A:T	1.72884e-06	-0.971423	-3.37191e-10
117423990	chr11:117423990:A:G	6.91608e-07	-0.574704	-1.31291
117424043	chr11:117424043:GGAATTCT:G	1.404e-06	-1.42821e-10	-1.17955
117424243	chr11:117424243:T:C	6.94188e-07	-0.668802	-1.21508
117424257	chr11:117424257:C:T	6.82642e-07	-0.585705	-1.31495
117424715	chr11:117424715:G:A	2.38621e-06	-0.649167	-3.37191e-10
117424801	chr11:117424801:G:A	1.21026e-06	-1.42821e-10	-1.32804
117424833	chr11:117424833:G:A	1.71459e-06	-1.42821e-10	-0.979699
117425075	chr11:117425075:A:G	5.85552e-07	-0.741008	-1.31307
117425149	chr11:117425149:T:C	3.65458e-06	-1.42821e-10	-0.222891
117425283	chr11:117425283:G:A	1.22544e-06	-1.42821e-10	-1.31558
117425415	chr11:117425415:C:T	8.75983e-07	-1.65128	-3.37191e-10
117425444	chr11:117425444:A:T	5.35626e-07	-0.813845	-1.32935
117425576	chr11:117425576:G:T	4.65479e-07	-0.94851	-1.33505
117425925	chr11:117425925:C:T	8.45351e-07	-1.68688	-3.37191e-10
117426127	chr11:117426127:T:C	2.52766e-06	-1.42821e-10	-0.591581
117426176	chr11:117426176:G:C	7.14431e-07	-0.598831	-1.25631
117426257	chr11:117426257:C:T	1.24638e-06	-1.42821e-10	-1.29863
117426673	chr11:117426673:G:A	1.33158e-06	-1.23251	-3.37191e-10
117426690	chr11:117426690:G:A	3.32546e-07	-1.28839	-1.33146
117426726	chr11:117426726:C:T	2.41744e-06	-1.42821e-10	-0.636163
117426745	chr11:117426745:C:A	2.23874e-06	-1.42821e-10	-0.712958
117426850	chr11:117426850:C:T	1.36421e-06	-1.42821e-10	-1.2083
117426976	chr11:117426976:C:A	1.29466e-05	-1.42821e-10	1.04196
117427224	chr11:117427224:C:T	1.25408e-06	-1.42821e-10	-1.29247
117427656	chr11:117427656:A:G	1.65303e-06	-1.42821e-10	-1.01626
117427839	chr11:117427839:G:A	8.82787e-07	-1.64354	-3.37191e-10
117428299	chr11:117428299:T:C	3.62581e-06	0.959573	-1.19037
117428730	chr11:117428730:G:A	1.2483e-06	-1.42821e-10	-1.29709
117428834	chr11:117428834:A:C	9.57116e-07	-1.5627	-3.37191e-10
117428914	chr11:117428914:G:A	0.000132347	3.36655	-3.37191e-10
117429254	chr11:117429254:C:T	2.05073e-06	-1.42821e-10	-0.800677
117429324	chr11:117429324:T:C	1.36641e-06	-0.656398	-0.550289
117429351	chr11:117429351:G:T	3.40248e-07	-1.26128	-1.33567
117429493	chr11:117429493:TC:T	3.46363e-07	-1.24624	-1.3329
117430460	chr11:117430460:G:T	2.09e-06	-1.42821e-10	-0.781708
117430504	chr11:117430504:C:T	1.34696e-06	-1.42821e-10	-1.22102
117431102	chr11:117431102:C:T	2.7481e-07	-1.68592	-1.12463
117431131	chr11:117431131:A:G	1.49291e-06	-1.11815	-3.37191e-10
117431224	chr11:117431224:C:T	9.77883e-07	-0.505725	-1.03551
117431322	chr11:117431322:G:C	3.27526e-07	-1.3655	-1.26956
117431401	chr11:117431401:G:C	1.20109e-06	-1.42821e-10	-1.33564
117431484	chr11:117431484:T:C	1.2065e-06	-1.42821e-10	-1.33115
117431550	chr11:117431550:G:A	1.21428e-06	-1.42821e-10	-1.32472
117431740	chr11:117431740:G:A	1.35046e-06	-1.42821e-10	-1.21843
117431752	chr11:117431752:T:C	1.22801e-06	-1.42821e-10	-1.31348
117431922	chr11:117431922:GA:G	5.83582e-07	-1.67747	-0.379974
117432116	chr11:117432116:C:T	1.27884e-06	-1.42821e-10	-1.27292
117432194	chr11:117432194:G:A	1.38037e-06	-1.68074	0.484218
117432392	chr11:117432392:T:C	3.20186e-07	-1.53644	-1.12129
117432526	chr11:117432526:C:T	1.99623e-06	-0.877342	0.0497306
117432528	chr11:117432528:G:A	2.17658e-06	-1.42821e-10	-0.741118
117432714	chr11:117432714:C:T	1.08189e-05	-0.445982	1.3084
117432825	chr11:117432825:T:C	1.49776e-06	-1.01521	-0.0996931
117432951	chr11:117432951:C:T	8.83877e-07	-1.64231	-3.37191e-10
117433949	chr11:117433949:T:C	1.23648e-06	-1.42821e-10	-1.3066
117434127	chr11:117434127:T:C	1.26586e-06	-1.42821e-10	-1.28312
117434141	chr11:117434141:T:C	1.26507e-06	-1.42821e-10	-1.28374
117434231	chr11:117434231:C:T	5.11509e-07	-1.65862	-0.530642
117434294	chr11:117434294:C:T	1.29474e-06	-1.42821e-10	-1.26056
117434674	chr11:117434674:C:T	1.2661e-06	-1.42821e-10	-1.28293
117434702	chr11:117434702:C:T	3.99918e-07	-1.13484	-1.30052
117434745	chr11:117434745:C:T	8.38629e-07	-0.376158	-1.3187
117434927	chr11:117434927:A:G	1.26825e-06	-1.42821e-10	-1.28123
117435024	chr11:117435024:A:G	1.42837e-06	-1.42821e-10	-1.16234
117435320	chr11:117435320:C:T	2.16688e-06	-1.42821e-10	-0.745585
117435472	chr11:117435472:A:C	1.55722e-06	-1.42821e-10	-1.07597
117436286	chr11:117436286:T:C	1.11371e-06	-1.32852	-0.0826555
117436339	chr11:117436339:C:G	1.03301e-06	-1.4864	-3.37191e-10
117436346	chr11:117436346:T:C	1.41214e-06	-1.42821e-10	-1.17377
117436406	chr11:117436406:C:T	2.39026e-07	-1.6335	-1.31655
117436503	chr11:117436503:C:T	7.131e-07	-0.903841	-0.953166
117436747	chr11:117436747:T:A	1.20102e-06	-1.42821e-10	-1.3357
117436765	chr11:117436765:A:G	2.34523e-06	-1.42821e-10	-0.666491
117436851	chr11:117436851:T:C	1.5074e-06	-1.42821e-10	-1.10849
117436986	chr11:117436986:G:T	3.31635e-06	-1.42821e-10	-0.320008
117437012	chr11:117437012:C:T	1.20177e-06	-1.42821e-10	-1.33508
117437716	chr11:117437716:T:C	3.8915e-07	-1.63211	-0.830552
117437991	chr11:117437991:T:C	1.30785e-06	-1.42821e-10	-1.25049
117438079	chr11:117438079:G:A	2.44772e-07	-1.6045	-1.32181
117438141	chr11:117438141:C:G	1.0326e-06	-1.44798	-0.0388136
117438169	chr11:117438169:G:C	1.23996e-06	-1.42821e-10	-1.30379
117438220	chr11:117438220:G:T	1.1297e-06	-0.343457	-1.05346
117438265	chr11:117438265:T:C	1.70343e-05	-0.802981	2.11934
117438267	chr11:117438267:T:C	4.84282e-07	-0.957181	-1.28678
117438320	chr11:117438320:G:GA	1.01153e-06	-0.436058	-1.07135
117438363	chr11:117438363:C:T	1.5051e-06	-1.11001	-3.37191e-10
117438386	chr11:117438386:A:T	1.38233e-06	-1.42821e-10	-1.1951
117438444	chr11:117438444:G:A	1.27845e-05	-1.42821e-10	1.02936
117438613	chr11:117438613:G:C	1.22914e-06	-1.42821e-10	-1.31256
117438779	chr11:117438779:G:A	9.55748e-07	-0.514032	-1.0501
117438811	chr11:117438811:G:A	1.10337e-06	-1.43063	0.0101232
117439100	chr11:117439100:TC:T	1.22934e-06	-1.42821e-10	-1.3124
117439273	chr11:117439273:C:T	8.83676e-07	-0.960742	-0.681796
117439478	chr11:117439478:C:T	6.57577e-05	2.6671	-3.37191e-10
117439557	chr11:117439557:G:A	1.27858e-06	-1.42821e-10	-1.27312
117439771	chr11:117439771:A:G	1.47729e-06	-1.12867	-3.37191e-10
117440624	chr11:117440624:G:A	1.42924e-06	-1.42821e-10	-1.16173
117440649	chr11:117440649:C:T	1.55018e-06	-1.54976	0.469258
117440734	chr11:117440734:A:G	1.41962e-06	-1.42821e-10	-1.16848
117440777	chr11:117440777:C:T	1.20099e-06	-1.42821e-10	-1.33572
117440791	chr11:117440791:G:A	4.3852e-07	-1.68366	-0.659562
117440835	chr11:117440835:C:T	1.23639e-06	-1.42821e-10	-1.30668
117440850	chr11:117440850:G:A	1.28512e-06	-1.42821e-10	-1.26802
117441373	chr11:117441373:A:G	5.74787e-07	-1.06217	-1.01046
117441390	chr11:117441390:T:G	1.28898e-06	-1.42821e-10	-1.26502
117441481	chr11:117441481:A:G	9.26851e-06	-0.884232	1.59198
117441713	chr11:117441713:A:G	1.04739e-05	-1.14964	1.97966
117441860	chr11:117441860:G:A	1.42714e-06	-1.50698	0.343785
117441886	chr11:117441886:T:G	4.815e-07	-0.966346	-1.28338
117442115	chr11:117442115:ATG:A	1.27769e-06	-1.42821e-10	-1.27382
117442120	chr11:117442120:AGT:A	5.05462e-07	-1.67935	-0.521808
117442138	chr11:117442138:T:G	1.30183e-06	-1.42821e-10	-1.2551
117442149	chr11:117442149:G:A	2.70119e-06	-0.525181	-3.37191e-10
117442246	chr11:117442246:A:G	4.09481e-05	-1.11878	3.31221
117442251	chr11:117442251:CAT:C	1.21977e-06	-1.42821e-10	-1.32021
117442308	chr11:117442308:T:C	0.000261223	-1.42821e-10	4.0465
117442439	chr11:117442439:CTG:C	1.21123e-06	-1.42821e-10	-1.32723
117442458	chr11:117442458:C:T	2.75585e-07	-1.63096	-1.17678
117442515	chr11:117442515:T:C	0.00037674	-1.42821e-10	4.41268
117442861	chr11:117442861:G:C	1.46941e-06	-1.67124	0.537227
117443166	chr11:117443166:A:G	1.51028e-06	-1.67026	0.563687
117443232	chr11:117443232:C:A	1.66423e-06	-1.00951	-3.37191e-10
117443328	chr11:117443328:C:T	2.62346e-07	-1.60701	-1.24995
117443445	chr11:117443445:G:A	1.82722e-06	-1.42821e-10	-0.916078
117443688	chr11:117443688:G:C	1.88909e-06	-1.42821e-10	-0.882778
117444215	chr11:117444215:G:T	1.00858e-05	-1.26325	2.0555
117444334	chr11:117444334:T:C	9.14686e-07	-1.60805	-3.37191e-10
117444475	chr11:117444475:T:C	1.54567e-06	-0.441049	-0.642365
117444610	chr11:117444610:G:A	9.36195e-07	-1.58481	-3.37191e-10
117444716	chr11:117444716:G:A	2.24332e-05	-1.42821e-10	1.59167
117444976	chr11:117444976:A:G	1.34463e-06	-0.388051	-0.834702
117445605	chr11:117445605:G:A	8.28979e-07	-1.20285	-0.503583
117445889	chr11:117445889:G:A	1.36132e-06	-0.687148	-0.523274
117446462	chr11:117446462:C:T	7.50196e-06	-1.42821e-10	0.496291
117446485	chr11:117446485:T:C	2.56446e-06	-1.42821e-10	-0.577127
117446877	chr11:117446877:T:C	1.4521e-05	-1.00847	2.16519
117446948	chr11:117446948:C:T	6.19482e-06	-1.09693	1.40177
117447081	chr11:117447081:G:A	2.16493e-05	-1.42821e-10	1.5561
117447092	chr11:117447092:C:T	1.36808e-06	-1.42821e-10	-1.20547
117447139	chr11:117447139:T:G	1.15208e-06	-1.37731	-3.37191e-10
117447225	chr11:117447225:A:T	1.27322e-05	-0.96011	1.98537
117447319	chr11:117447319:C:G	1.3745e-06	-1.42821e-10	-1.20078
117447374	chr11:117447374:C:T	1.21801e-06	-1.42821e-10	-1.32166
117447432	chr11:117447432:G:A	1.08738e-06	-0.158224	-1.27688
117447457	chr11:117447457:T:G	2.95247e-06	-1.42821e-10	-0.43623
117447608	chr11:117447608:T:C	1.88197e-06	-1.34113	0.454574
117448524	chr11:117448524:A:C	1.77511e-06	-0.945014	-3.37191e-10
117448544	chr11:117448544:G:A	3.90488e-07	-1.28229	-1.17694
117448900	chr11:117448900:ACAGGAATGTTCACAGCAGCAC:A	8.65763e-07	-1.66302	-3.37191e-10
117449004	chr11:117449004:A:G	2.94129e-06	-1.39447	0.954441
117449212	chr11:117449212:G:A	2.00202e-06	-1.42821e-10	-0.824719
117449282	chr11:117449282:T:C	3.12178e-06	-1.42271	1.04223
117449476	chr11:117449476:A:AAAGC	4.99302e-07	-0.915966	-1.29745
117449704	chr11:117449704:C:A	1.71011e-06	-1.42821e-10	-0.982314
117449714	chr11:117449714:C:T	5.48224e-07	-1.25704	-0.862901
117449840	chr11:117449840:GA:G	1.06239e-06	-1.67221	0.213858
117450260	chr11:117450260:C:T	2.5262e-07	-1.65568	-1.23906
117450564	chr11:117450564:G:A	4.91567e-06	-1.42821e-10	0.0735544
117450704	chr11:117450704:G:T	2.37054e-06	-1.42821e-10	-0.655758
117450890	chr11:117450890:G:A	4.91187e-07	-0.964971	-1.26483
117451113	chr11:117451113:G:A	1.31143e-06	-1.42821e-10	-1.24775
117451181	chr11:117451181:T:G	3.21151e-06	-1.42821e-10	-0.352131
117451237	chr11:117451237:A:C	4.12594e-06	-1.42821e-10	-0.10158
117451383	chr11:117451383:C:A	9.24942e-07	-1.5969	-3.37191e-10
117451641	chr11:117451641:C:T	1.88857e-06	-1.61957	0.736521
117451738	chr11:117451738:A:C	7.86289e-07	-1.61392	-0.145388
117451747	chr11:117451747:G:A	2.30319e-06	-0.684578	-3.37191e-10
117451963	chr11:117451963:G:A	1.58079e-05	-1.42821e-10	1.24163
117452063	chr11:117452063:C:G	1.49228e-06	-1.42821e-10	-1.11857
117452066	chr11:117452066:T:C	1.93159e-06	-1.58917	0.728633
117452360	chr11:117452360:A:G	3.6738e-07	-1.43284	-1.08739
117452673	chr11:117452673:C:A	7.29303e-07	-1.63929	-0.195252
117452802	chr11:117452802:T:G	1.58108e-06	-1.42821e-10	-1.06076
117453118	chr11:117453118:A:G	3.32518e-07	-1.2928	-1.32713
117453186	chr11:117453186:C:T	1.20778e-06	-1.42821e-10	-1.33009
117453236	chr11:117453236:C:T	2.39826e-06	-1.58104	0.936915
117453805	chr11:117453805:G:A	7.13447e-07	-1.49258	-0.36394
117453946	chr11:117453946:G:C	8.67744e-07	-1.57321	-0.0875223
117454100	chr11:117454100:T:A	1.22561e-06	-1.42821e-10	-1.31544
117454152	chr11:117454152:G:A	2.17077e-06	-1.53525	0.791462
117454248	chr11:117454248:T:C	2.93989e-07	-1.67996	-1.06312
117454412	chr11:117454412:T:C	9.8926e-06	-1.42821e-10	0.772914
117454515	chr11:117454515:T:C	1.22592e-06	-1.42821e-10	-1.31518
117454601	chr11:117454601:T:C	9.8926e-06	-1.42821e-10	0.772914
117454732	chr11:117454732:C:T	2.93949e-07	-1.66676	-1.07646
117454740	chr11:117454740:G:A	2.01238e-06	-1.68236	0.862803
117454762	chr11:117454762:T:C	1.0292e-06	-1.68668	0.196583
117454873	chr11:117454873:G:T	1.67053e-06	-1.42821e-10	-1.00573
117455182	chr11:117455182:G:A	6.1329e-07	-1.40051	-0.607283
117455553	chr11:117455553:T:C	3.18912e-07	-1.52193	-1.13979
117455623	chr11:117455623:T:C	1.22586e-06	-1.42821e-10	-1.31523
117455703	chr11:117455703:G:A	9.38009e-07	-1.58287	-3.37191e-10
117455846	chr11:117455846:GT:G	2.98423e-06	-1.45474	1.02921
117455848	chr11:117455848:T:A	2.35251e-06	-1.49219	0.828802
117455990	chr11:117455990:C:T	1.31364e-06	-1.42821e-10	-1.24607
117456129	chr11:117456129:C:T	1.22595e-06	-1.42821e-10	-1.31516
117456457	chr11:117456457:TGTTA:T	1.71046e-06	-1.42821e-10	-0.98211
117456563	chr11:117456563:A:G	1.22546e-06	-1.42821e-10	-1.31556
117456682	chr11:117456682:T:TTC	1.20114e-06	-1.42821e-10	-1.3356
117456734	chr11:117456734:G:A	1.6899e-06	-1.42821e-10	-0.994204
117456932	chr11:117456932:C:T	1.84223e-06	-1.57458	0.666684
117457139	chr11:117457139:C:CA	1.4669e-06	-1.42821e-10	-1.13572
117457336	chr11:117457336:C:T	9.30806e-07	-1.59058	-3.37191e-10
117457759	chr11:117457759:G:A	1.22764e-06	-1.42821e-10	-1.31378
117457843	chr11:117457843:C:T	7.93702e-07	-1.55637	-0.19355
117457844	chr11:117457844:G:A	1.02007e-05	0.803581	-3.37191e-10
117457923	chr11:117457923:T:C	4.01579e-07	-1.14743	-1.28379
117457984	chr11:117457984:A:G	7.54858e-07	-1.49048	-0.309621
117458045	chr11:117458045:G:A	1.20943e-06	-1.42821e-10	-1.32872
117458117	chr11:117458117:C:G	1.61346e-06	-1.42821e-10	-1.04049
117458130	chr11:117458130:T:C	3.3166e-06	-1.42821e-10	-0.319934
117458241	chr11:117458241:G:T	4.08955e-06	-1.42821e-10	-0.110438
117458518	chr11:117458518:A:G	1.36282e-06	-1.42821e-10	-1.20932
117458573	chr11:117458573:C:G	2.79424e-07	-1.46866	-1.32523
117458699	chr11:117458699:G:A	3.62255e-07	-1.66283	-0.871454
117459077	chr11:117459077:C:T	2.22756e-06	-1.42821e-10	-0.717967
117459235	chr11:117459235:C:T	1.70275e-06	-1.42821e-10	-0.986628
117459299	chr11:117459299:G:A	1.21323e-06	-1.42821e-10	-1.32559
117459418	chr11:117459418:C:A	1.75337e-06	-1.42821e-10	-0.957334
117459610	chr11:117459610:A:G	9.17136e-07	-1.60537	-3.37191e-10
117460020	chr11:117460020:G:C	8.48402e-07	-1.5343	-0.148972
117460122	chr11:117460122:C:T	1.20526e-06	-1.42821e-10	-1.33218
117460228	chr11:117460228:C:T	8.45368e-07	-1.68686	-3.37191e-10
117460657	chr11:117460657:G:A	1.20777e-06	-1.42821e-10	-1.3301
117461090	chr11:117461090:C:T	1.78667e-05	-1.6728	3.03687
117461148	chr11:117461148:A:G	3.43743e-07	-1.25538	-1.33135
117461223	chr11:117461223:C:A	3.54043e-05	-1.42821e-10	2.04796
117461627	chr11:117461627:C:T	7.71458e-07	-0.794344	-0.984003
117461796	chr11:117461796:T:C	0.000129649	-1.27282	4.61878
117462350	chr11:117462350:G:A	1.20284e-06	-1.42821e-10	-1.33419
117462474	chr11:117462474:A:G	1.2692e-05	-1.42821e-10	1.0221
117462498	chr11:117462498:T:C	1.19414e-06	-1.1715	-0.169946
117462513	chr11:117462513:A:C	3.69574e-07	-1.68372	-0.830557
117462805	chr11:117462805:C:T	4.12155e-07	-1.09334	-1.31189
117462941	chr11:117462941:G:A	1.71916e-05	-1.31311	2.63866
117463002	chr11:117463002:G:C	1.86832e-06	-1.42821e-10	-0.893832
117463010	chr11:117463010:G:A	1.60269e-06	-1.42821e-10	-1.04719
117463017	chr11:117463017:G:A	1.22661e-06	-1.42821e-10	-1.31462
117463236	chr11:117463236:A:G	6.81762e-07	-0.689835	-1.21211
117463633	chr11:117463633:C:T	4.15001e-07	-1.63167	-0.766677
117463802	chr11:117463802:C:T	4.23328e-07	-1.07666	-1.30182
117463803	chr11:117463803:G:A	1.58551e-05	-1.32367	2.56829
117463940	chr11:117463940:G:A	1.31271e-05	-1.42821e-10	1.0558
117464115	chr11:117464115:T:C	4.42472e-07	-1.10172	-1.23254
117464169	chr11:117464169:C:A	3.97898e-07	-1.13443	-1.30601
117464319	chr11:117464319:G:A	8.45769e-07	-1.68638	-3.37191e-10
117464358	chr11:117464358:T:A	4.80315e-07	-0.938336	-1.31385
117464432	chr11:117464432:G:A	4.41957e-07	-1.09907	-1.23635
117464444	chr11:117464444:C:T	9.74772e-07	-1.54443	-3.37191e-10
117464449	chr11:117464449:C:T	3.94149e-07	-1.6836	-0.7663
117464557	chr11:117464557:T:C	2.02708e-06	-1.42821e-10	-0.812278
117464707	chr11:117464707:G:A	4.26946e-07	-1.11284	-1.25714
117464801	chr11:117464801:G:A	4.36425e-07	-1.0328	-1.31521
117465006	chr11:117465006:T:C	6.70362e-07	-0.62301	-1.2958
117465275	chr11:117465275:C:T	4.12403e-07	-1.0735	-1.33113
117465377	chr11:117465377:C:T	9.59978e-07	-1.55972	-3.37191e-10
117465392	chr11:117465392:C:T	2.69561e-07	-1.49757	-1.33227
117465486	chr11:117465486:C:A	1.51234e-06	-1.42821e-10	-1.10522
117465794	chr11:117465794:T:C	1.7275e-06	-1.42821e-10	-0.972197
117465992	chr11:117465992:G:T	8.63744e-07	-1.66535	-3.37191e-10
117466231	chr11:117466231:C:T	4.58909e-07	-0.965997	-1.33178
117466245	chr11:117466245:A:G	4.60309e-07	-1.53926	-0.755476
117466296	chr11:117466296:G:A	4.74902e-07	-0.993723	-1.2698
117466316	chr11:117466316:C:T	9.83471e-07	-1.53554	-3.37191e-10
117466573	chr11:117466573:C:A	3.60792e-07	-1.63412	-0.904203
117466730	chr11:117466730:C:A	1.25503e-05	-1.42821e-10	1.01087
117466992	chr11:117466992:G:A	4.61914e-07	-1.035	-1.25625
117467427	chr11:117467427:T:G	1.78504e-06	-1.42821e-10	-0.939433
117467614	chr11:117467614:T:C	2.06371e-06	-0.794368	-3.37191e-10
117467839	chr11:117467839:G:A	4.84675e-07	-0.959448	-1.2837
117468031	chr11:117468031:T:C	1.20261e-05	-1.42821e-10	0.968204
117468173	chr11:117468173:T:C	1.96683e-06	-1.42821e-10	-0.842451
117468196	chr11:117468196:G:A	3.21039e-07	-1.33658	-1.31849
117468353	chr11:117468353:C:T	1.39771e-06	-1.42821e-10	-1.18404
117468487	chr11:117468487:A:G	9.73522e-07	-1.54571	-3.37191e-10
117469177	chr11:117469177:C:T	3.36471e-07	-1.28345	-1.32467
117469523	chr11:117469523:G:A	6.83136e-07	-1.17002	-0.729911
117469569	chr11:117469569:C:T	2.48511e-07	-1.68283	-1.22832
117469783	chr11:117469783:A:AG	5.24468e-07	-0.830493	-1.33375
117469846	chr11:117469846:G:A	3.82212e-06	-1.42821e-10	-0.178069
117470302	chr11:117470302:G:A	1.2337e-06	-1.42821e-10	-1.30886
117470337	chr11:117470337:A:G	1.40584e-06	-1.42821e-10	-1.17824
117470447	chr11:117470447:C:T	3.21335e-07	-1.34931	-1.30484
117470493	chr11:117470493:T:C	1.52775e-06	-1.26566	0.17058
117470663	chr11:117470663:G:A	1.37975e-06	-1.42821e-10	-1.19697
117470750	chr11:117470750:T:C	3.26609e-06	0.999171	-1.33445
117470858	chr11:117470858:T:C	8.90247e-07	-1.63513	-3.37191e-10
117470867	chr11:117470867:ACAAG:A	4.33468e-06	1.03221	-1.08444
117471001	chr11:117471001:C:G	2.4423e-07	-1.60188	-1.32664
117471092	chr11:117471092:G:T	5.57558e-07	-1.53601	-0.567052
117471505	chr11:117471505:A:G	4.64273e-07	-1.4372	-0.848953
117471571	chr11:117471571:A:G	1.51795e-06	-1.42821e-10	-1.10151
117471598	chr11:117471598:T:A	1.20182e-06	-1.42821e-10	-1.33503
117471618	chr11:117471618:T:C	3.68078e-06	0.746113	-0.961862
117471633	chr11:117471633:A:C	2.37158e-07	-1.63797	-1.31993
117471957	chr11:117471957:T:C	1.1661e-06	-1.3652	-3.37191e-10
117472469	chr11:117472469:C:A	1.22225e-06	-1.42821e-10	-1.31818
117472482	chr11:117472482:T:C	2.43988e-06	0.705745	-1.33267
117472677	chr11:117472677:G:A	4.91805e-07	-1.04103	-1.18752
117472684	chr11:117472684:C:T	4.60489e-07	-1.10598	-1.18836
117472700	chr11:117472700:T:G	1.21591e-06	-1.42821e-10	-1.32338
117472782	chr11:117472782:C:T	1.20579e-06	-1.42821e-10	-1.33174
117473450	chr11:117473450:T:A	1.88399e-06	0.44997	-1.33545
117473528	chr11:117473528:G:A	5.03523e-07	-1.18935	-1.01565
117474151	chr11:117474151:C:T	1.00678e-06	-1.51211	-3.37191e-10
117474372	chr11:117474372:C:T	1.27039e-06	-1.42821e-10	-1.27955
117474700	chr11:117474700:C:T	4.41503e-07	-1.04977	-1.28668
117474784	chr11:117474784:T:G	1.53512e-06	-1.42821e-10	-1.09026
117475205	chr11:117475205:A:G	1.22531e-06	-1.42821e-10	-1.31568
117475406	chr11:117475406:C:G	8.76473e-07	-1.65072	-3.37191e-10
117475543	chr11:117475543:G:C	3.53268e-06	-1.42821e-10	-0.256817
117475764	chr11:117475764:C:T	1.76465e-06	-1.42821e-10	-0.950921
117475798	chr11:117475798:C:T	8.36257e-06	0.848031	-0.243139
117475843	chr11:117475843:G:A	1.2767e-06	-1.27459	-3.37191e-10
117475938	chr11:117475938:G:C	8.46826e-07	-1.68513	-3.37191e-10
117476314	chr11:117476314:G:A	2.84033e-07	-1.46941	-1.30813
117476343	chr11:117476343:T:C	5.06169e-07	-1.12762	-1.07213
117476492	chr11:117476492:C:T	9.82251e-06	1.21551	-0.449707
117476685	chr11:117476685:C:T	5.21453e-07	-1.01828	-1.15173
117476702	chr11:117476702:A:T	2.99893e-06	-1.42821e-10	-0.420618
117476709	chr11:117476709:G:A	1.45986e-06	-1.42821e-10	-1.14053
117476877	chr11:117476877:T:C	2.54049e-07	-1.56312	-1.32598
117477232	chr11:117477232:C:T	3.48925e-07	-1.63968	-0.932088
117477369	chr11:117477369:T:A	3.71833e-06	-1.42821e-10	-0.205599
117477430	chr11:117477430:T:C	5.38652e-07	-1.68453	-0.453027
117477596	chr11:117477596:G:A	1.49527e-06	-1.42821e-10	-1.11656
117478192	chr11:117478192:C:T	2.60045e-07	-1.57586	-1.28991
117478572	chr11:117478572:G:A	1.14282e-06	-1.38538	-3.37191e-10
117478686	chr11:117478686:A:G	2.61627e-07	-1.5516	-1.30811
117478767	chr11:117478767:C:T	2.35816e-07	-1.67137	-1.29221
117478902	chr11:117478902:C:T	1.1341e-06	-0.185382	-1.20765
117478935	chr11:117478935:G:A	2.85128e-06	-1.42821e-10	-0.471106
117479102	chr11:117479102:A:G	3.52097e-07	-1.58547	-0.977252
117479318	chr11:117479318:T:C	4.43273e-07	-1.22522	-1.10722
117479383	chr11:117479383:G:A	6.17651e-07	-1.65539	-0.345319
117479391	chr11:117479391:A:G	7.08132e-06	-1.42821e-10	0.438587
117479422	chr11:117479422:G:A	5.53507e-07	-1.07397	-1.03639
117479465	chr11:117479465:T:C	1.20576e-06	-1.42821e-10	-1.33176
117479605	chr11:117479605:G:A	2.42212e-07	-1.63226	-1.30456
117479621	chr11:117479621:G:A	2.44193e-07	-1.62399	-1.30468
117479906	chr11:117479906:C:A	2.40898e-07	-1.64115	-1.3011
117479988	chr11:117479988:A:G	1.24641e-06	-1.42821e-10	-1.29861
117480189	chr11:117480189:G:A	1.3146e-06	-1.42821e-10	-1.24534
117480200	chr11:117480200:G:C	1.30482e-06	-1.42821e-10	-1.25281
117480251	chr11:117480251:C:T	2.37784e-07	-1.63864	-1.31663
117480718	chr11:117480718:A:G	2.71338e-07	-1.49549	-1.32777
117481034	chr11:117481034:G:A	7.83032e-06	-1.42821e-10	0.53913
117481300	chr11:117481300:G:A	1.20117e-06	-1.42821e-10	-1.33557
117481371	chr11:117481371:C:T	2.29463e-06	-0.688303	-3.37191e-10
117481384	chr11:117481384:G:A	1.53246e-06	-1.42821e-10	-1.092
117481649	chr11:117481649:G:A	2.32739e-06	-0.674124	-3.37191e-10
117481689	chr11:117481689:G:C	5.37371e-05	-1.42821e-10	2.46523
117482234	chr11:117482234:G:A	5.4186e-07	-1.63708	-0.494539
117482288	chr11:117482288:A:G	2.30783e-07	-1.6869	-1.29825
117482571	chr11:117482571:G:A	5.35809e-07	-1.61905	-0.523803
117482579	chr11:117482579:G:T	2.31026e-07	-1.6869	-1.2972
117482616	chr11:117482616:G:A	3.30036e-06	-1.42821e-10	-0.324841
117482648	chr11:117482648:CTGTGA:C	2.62656e-07	-1.56405	-1.29174
117483097	chr11:117483097:C:T	2.62933e-07	-1.55996	-1.29478
117483822	chr11:117483822:T:C	1.30577e-06	-1.42821e-10	-1.25208
117483867	chr11:117483867:T:C	2.37156e-07	-1.62583	-1.33208
117483990	chr11:117483990:G:A	9.33459e-07	-1.58773	-3.37191e-10
117484189	chr11:117484189:G:A	2.63422e-07	-1.59777	-1.2551
117484284	chr11:117484284:G:A	3.0579e-06	-1.42821e-10	-0.401144
117484357	chr11:117484357:C:T	1.28881e-06	-1.42821e-10	-1.26516
117484778	chr11:117484778:G:C	5.46215e-07	-1.60406	-0.519553
117484780	chr11:117484780:G:A	1.74017e-06	-1.42821e-10	-0.964893
117485267	chr11:117485267:C:T	1.60195e-06	-1.42821e-10	-1.04765
117485275	chr11:117485275:G:A	1.73243e-06	-1.42821e-10	-0.969346
117485370	chr11:117485370:G:A	1.2016e-06	-1.42821e-10	-1.33522
117485391	chr11:117485391:C:T	1.73243e-06	-1.42821e-10	-0.969346
117485561	chr11:117485561:C:G	2.64326e-07	-1.58533	-1.26411
117485825	chr11:117485825:G:A	1.29501e-06	-1.42821e-10	-1.26035
117485946	chr11:117485946:C:T	1.20109e-06	-1.42821e-10	-1.33564
117486143	chr11:117486143:C:G	2.49692e-07	-1.58825	-1.31815
117486193	chr11:117486193:C:G	1.2694e-06	-1.59397	0.313643
117486285	chr11:117486285:T:G	1.34686e-06	-1.42821e-10	-1.2211
117486687	chr11:117486687:C:T	1.58186e-06	0.266844	-1.32711
117487505	chr11:117487505:A:C	5.43505e-07	-1.65966	-0.468931
117487598	chr11:117487598:C:T	1.19903e-06	-1.65607	0.318709
117487636	chr11:117487636:C:A	1.22761e-06	-1.57554	0.261735
117487696	chr11:117487696:G:A	4.7133e-06	-1.42821e-10	0.0315146
117488081	chr11:117488081:A:AG	2.44303e-06	-1.42821e-10	-0.625632
117488192	chr11:117488192:C:T	5.18892e-06	-1.42821e-10	0.127653
117488386	chr11:117488386:T:C	1.49175e-06	-1.42821e-10	-1.11893
117488457	chr11:117488457:G:A	1.21019e-06	-1.42821e-10	-1.3281
117488671	chr11:117488671:C:T	1.72881e-06	-0.971437	-3.37191e-10
117488681	chr11:117488681:G:A	1.16884e-06	-1.36286	-3.37191e-10
117489139	chr11:117489139:C:T	1.35683e-06	-1.21372	-3.37191e-10
117489211	chr11:117489211:C:T	1.20209e-06	-1.42821e-10	-1.33481
117489578	chr11:117489578:G:C	3.25079e-06	-1.42821e-10	-0.339976
117489896	chr11:117489896:G:A	3.73316e-06	-1.42821e-10	-0.201618
117490025	chr11:117490025:A:G	1.24561e-06	-1.42821e-10	-1.29925
117490450	chr11:117490450:C:T	5.69518e-07	-0.847805	-1.23403
117490732	chr11:117490732:A:G	2.92516e-07	-1.45221	-1.2959
117491146	chr11:117491146:C:T	8.63555e-06	-0.123264	0.760278
117491218	chr11:117491218:C:T	1.20195e-06	-1.42821e-10	-1.33493
117491359	chr11:117491359:C:T	5.56254e-07	-0.807533	-1.29787
117491435	chr11:117491435:T:C	1.20984e-06	-1.42821e-10	-1.32838
117491450	chr11:117491450:G:A	8.88101e-07	-1.63754	-3.37191e-10
117491616	chr11:117491616:A:C	8.65465e-07	-1.66336	-3.37191e-10
117491642	chr11:117491642:C:T	1.20915e-06	-1.42821e-10	-1.32896
117491710	chr11:117491710:G:A	1.28326e-05	0.823092	0.210023
117492105	chr11:117492105:G:A	6.17153e-06	-1.56527	1.86635
117492233	chr11:117492233:G:A	3.87964e-07	-1.33902	-1.12669
117492351	chr11:117492351:C:T	2.56362e-07	-1.65297	-1.22707
117493176	chr11:117493176:A:T	3.01147e-06	-0.130764	-0.285681
117493179	chr11:117493179:C:T	1.22266e-06	-1.42821e-10	-1.31785
117493255	chr11:117493255:C:T	1.2387e-06	-1.42821e-10	-1.30481
117493465	chr11:117493465:C:T	3.33652e-07	-1.60969	-1.00684
117494106	chr11:117494106:G:A	2.38006e-07	-1.61861	-1.33573
117494226	chr11:117494226:A:T	1.28704e-06	-1.42821e-10	-1.26653
117494280	chr11:117494280:A:G	1.22232e-06	-1.42821e-10	-1.31812
117495106	chr11:117495106:C:A	4.78871e-07	-1.53864	-0.716562
117495396	chr11:117495396:C:G	2.32601e-07	-1.64177	-1.33553
117495798	chr11:117495798:C:T	9.00207e-07	-1.624	-3.37191e-10
117496258	chr11:117496258:T:C	1.14805e-06	-1.68323	0.30243
117496481	chr11:117496481:A:C	2.89819e-07	-1.45398	-1.30339
117496859	chr11:117496859:A:G	9.02637e-07	-1.62131	-3.37191e-10
117497123	chr11:117497123:G:A	2.39235e-07	-1.62178	-1.3274
117497467	chr11:117497467:A:T	2.59162e-07	-1.54174	-1.32743
117497584	chr11:117497584:T:TG	9.35628e-07	-1.58541	-3.37191e-10
117497643	chr11:117497643:C:T	9.12628e-07	-1.6103	-3.37191e-10
117497754	chr11:117497754:C:T	2.45494e-06	-1.42821e-10	-0.620769
117497983	chr11:117497983:G:T	1.79386e-06	-1.42821e-10	-0.934505
117498089	chr11:117498089:C:T	2.59623e-07	-1.68271	-1.18468
117498090	chr11:117498090:A:G	5.87182e-07	-1.17068	-0.880609
117498131	chr11:117498131:A:G	8.96832e-07	-1.62776	-3.37191e-10
117498267	chr11:117498267:T:C	9.24424e-07	-1.59746	-3.37191e-10
117499514	chr11:117499514:G:T	3.68457e-07	-1.41973	-1.09757
117500116	chr11:117500116:G:T	1.3168e-06	-1.68236	0.43869
117500450	chr11:117500450:G:C	1.20182e-06	-1.42821e-10	-1.33503
117500848	chr11:117500848:T:G	2.08829e-05	1.8318	-0.311741
117501109	chr11:117501109:T:C	2.58306e-06	0.463869	-1.03377
117501350	chr11:117501350:C:T	1.20216e-06	-1.42821e-10	-1.33475
117501382	chr11:117501382:T:C	1.43692e-05	1.63132	-0.485109
117501411	chr11:117501411:T:A	9.55245e-06	1.30022	-0.562291
117501566	chr11:117501566:G:A	3.11888e-07	-1.48365	-1.20033
117501773	chr11:117501773:G:A	2.74132e-07	-1.51364	-1.29938
117501778	chr11:117501778:C:T	1.20436e-06	-1.42821e-10	-1.33292
117501783	chr11:117501783:G:A	1.20156e-06	-1.42821e-10	-1.33525
117502340	chr11:117502340:C:G	1.2855e-06	0.00317154	-1.27089
117502717	chr11:117502717:A:G	1.33895e-06	-0.00315803	-1.22383
117503047	chr11:117503047:A:G	1.26041e-06	-1.42821e-10	-1.28744
117503232	chr11:117503232:T:C	1.42283e-06	0.101131	-1.26736
117503673	chr11:117503673:T:C	1.40083e-06	-1.42821e-10	-1.18181
117503755	chr11:117503755:C:T	8.30506e-07	-1.68392	-0.0206692
117504321	chr11:117504321:AAG:A	1.22901e-06	-1.42821e-10	-1.31266
117504746	chr11:117504746:G:A	1.81638e-06	0.238809	-1.16084
117504774	chr11:117504774:G:C	2.74012e-07	-1.54605	-1.26741
117504881	chr11:117504881:G:A	3.39809e-06	0.716866	-1.01253
117505212	chr11:117505212:G:A	1.2215e-06	-1.42821e-10	-1.31879
117505236	chr11:117505236:G:A	1.28768e-06	0.035054	-1.30108
117505396	chr11:117505396:A:C	3.94537e-07	-1.2865	-1.16242
117505698	chr11:117505698:G:A	2.66569e-07	-1.64728	-1.19371
117505929	chr11:117505929:G:T	1.36015e-06	-1.42821e-10	-1.21128
117506420	chr11:117506420:T:G	6.27455e-07	-1.16924	-0.815715
117506461	chr11:117506461:T:C	1.33759e-06	-1.42821e-10	-1.228
117506675	chr11:117506675:G:C	8.32085e-06	1.48838	-0.888485
117506706	chr11:117506706:C:T	1.34988e-06	-1.42821e-10	-1.21886
117506803	chr11:117506803:T:C	2.57398e-07	-1.67915	-1.19685
117507289	chr11:117507289:C:T	1.08457e-06	-1.43769	-3.37191e-10
117507401	chr11:117507401:G:A	1.54097e-06	0.157019	-1.24348
117507784	chr11:117507784:G:C	1.26988e-06	-1.42821e-10	-1.27995
117508109	chr11:117508109:G:A	1.27951e-06	-1.2724	-3.37191e-10
117508251	chr11:117508251:C:T	1.49315e-06	-1.42821e-10	-1.11798
117508371	chr11:117508371:T:C	2.25797e-06	0.609738	-1.31415
117508857	chr11:117508857:C:T	3.50702e-07	-1.44375	-1.12294
117508956	chr11:117508956:C:G	1.29248e-06	-1.42821e-10	-1.26231
117508976	chr11:117508976:A:C	1.20181e-06	-1.42821e-10	-1.33505
117509371	chr11:117509371:C:G	5.3084e-07	-1.51635	-0.635818
117509388	chr11:117509388:A:G	2.50062e-07	-1.66741	-1.23751
117509393	chr11:117509393:A:G	8.13682e-06	1.16124	-0.583719
117509594	chr11:117509594:A:G	9.03683e-07	-1.62015	-3.37191e-10
117510135	chr11:117510135:C:T	1.77534e-06	0.341862	-1.28674
117510176	chr11:117510176:C:T	1.21583e-06	-1.42821e-10	-1.32344
117510337	chr11:117510337:T:C	1.53699e-06	-0.956379	-0.132668
117512084	chr11:117512084:A:C	1.48054e-06	-1.12647	-3.37191e-10
117512500	chr11:117512500:G:A	1.01763e-05	2.12911	-1.32792
117512814	chr11:117512814:C:T	1.3942e-06	-1.42821e-10	-1.18655
117512979	chr11:117512979:C:T	6.68816e-06	1.70528	-1.32381
117513657	chr11:117513657:C:T	3.05877e-07	-1.44206	-1.26139
117513697	chr11:117513697:C:T	8.5498e-07	-1.2168	-0.458754
117513735	chr11:117513735:T:C	2.78509e-07	-1.59122	-1.20596
117513954	chr11:117513954:G:A	1.27669e-06	-1.42821e-10	-1.2746
117513958	chr11:117513958:A:G	6.56805e-06	1.68586	-1.32252
117514239	chr11:117514239:T:C	1.8965e-06	-1.42821e-10	-0.878861
117514519	chr11:117514519:T:C	1.73871e-06	-1.42821e-10	-0.96573
117514718	chr11:117514718:T:C	9.53925e-05	3.03913	-3.37191e-10
117514816	chr11:117514816:A:G	3.25034e-07	-1.51859	-1.1241
117514857	chr11:117514857:C:T	6.75931e-06	0.392048	-3.37191e-10
117514877	chr11:117514877:C:T	1.36525e-06	-1.42821e-10	-1.20753
117515140	chr11:117515140:T:C	1.87851e-06	-1.42821e-10	-0.888393
117515352	chr11:117515352:A:C	6.43469e-05	2.30994	0.335471
117515851	chr11:117515851:C:T	1.76348e-06	-1.42821e-10	-0.951583
117515897	chr11:117515897:C:T	1.32113e-06	-1.24039	-3.37191e-10
117516210	chr11:117516210:C:T	2.77459e-07	-1.48035	-1.32061
117516886	chr11:117516886:A:G	3.03947e-06	-1.42821e-10	-0.40719
117516980	chr11:117516980:C:T	1.22871e-06	-1.42821e-10	-1.31291
117516984	chr11:117516984:C:T	1.20205e-06	-1.42821e-10	-1.33485
117517246	chr11:117517246:T:G	1.86228e-06	-1.42821e-10	-0.897074
117517942	chr11:117517942:G:A	2.70718e-07	-1.57533	-1.25022
117518217	chr11:117518217:C:T	7.95625e-06	1.21292	-0.657833
117518671	chr11:117518671:C:T	1.27909e-06	-1.42821e-10	-1.27273
117518802	chr11:117518802:A:G	3.47223e-06	0.971667	-1.24574
117518972	chr11:117518972:T:C	1.20106e-06	-1.42821e-10	-1.33567
117519271	chr11:117519271:G:A	1.20447e-06	-1.42821e-10	-1.33284
117519773	chr11:117519773:T:C	2.38857e-07	-1.61657	-1.33419
117520608	chr11:117520608:C:A	1.46296e-06	-1.42821e-10	-1.13841
117520659	chr11:117520659:G:A	1.27036e-06	0.0198806	-1.29945
117520663	chr11:117520663:G:A	1.23236e-06	-1.42821e-10	-1.30994
117520706	chr11:117520706:G:A	2.80142e-06	-0.488747	-3.37191e-10
117520777	chr11:117520777:C:G	1.263e-06	-1.42821e-10	-1.28539
117520794	chr11:117520794:A:AC	2.46953e-07	-1.68374	-1.23368
117521021	chr11:117521021:A:G	1.27088e-06	-0.00444851	-1.27471
117521086	chr11:117521086:G:A	1.32687e-06	-1.42821e-10	-1.23605
117521251	chr11:117521251:G:A	1.6772e-06	0.288067	-1.28981
117521907	chr11:117521907:C:G	1.32307e-06	-1.42821e-10	-1.23892
117522007	chr11:117522007:G:A	1.84613e-06	-0.90578	-3.37191e-10
117522225	chr11:117522225:C:T	2.63854e-07	-1.5331	-1.31813
117522272	chr11:117522272:G:A	2.76139e-07	-1.49003	-1.3157
117522387	chr11:117522387:C:T	9.23952e-07	-0.301212	-1.29676
117522484	chr11:117522484:G:T	1.31786e-06	-1.42821e-10	-1.24287
117522630	chr11:117522630:G:A	2.56777e-07	-1.55977	-1.31865
117524107	chr11:117524107:C:T	9.2785e-07	-0.321497	-1.27226
117524193	chr11:117524193:T:C	1.73065e-06	-1.42821e-10	-0.970376
117524194	chr11:117524194:C:T	1.32279e-06	-1.42821e-10	-1.23913
117524264	chr11:117524264:T:C	2.59564e-07	-1.53474	-1.33288
117524283	chr11:117524283:G:A	5.54129e-06	-1.42821e-10	0.193353
117524766	chr11:117524766:G:A	9.43874e-07	-0.280354	-1.29628
117525554	chr11:117525554:G:A	1.02494e-06	-0.159522	-1.33472
117525671	chr11:117525671:G:A	1.02717e-06	-0.215608	-1.27646
117525702	chr11:117525702:C:T	1.22561e-06	-1.42821e-10	-1.31544
117525718	chr11:117525718:T:C	9.89436e-07	-0.200768	-1.32873
117525812	chr11:117525812:C:G	1.18478e-06	-0.0143046	-1.33501
117526263	chr11:117526263:A:G	1.20782e-06	-1.42821e-10	-1.33006
117526379	chr11:117526379:C:T	8.57066e-07	-1.67311	-3.37191e-10
117526556	chr11:117526556:T:A	9.562e-07	-1.56366	-3.37191e-10
117526767	chr11:117526767:C:T	1.60222e-06	0.240315	-1.2878
117526768	chr11:117526768:G:A	1.20189e-06	-1.42821e-10	-1.33498
117527021	chr11:117527021:GGT:G	1.46926e-06	-1.13411	-3.37191e-10
117527028	chr11:117527028:TG:T	1.44216e-06	-1.15273	-3.37191e-10
117527030	chr11:117527030:G:C	1.43835e-06	-1.15537	-3.37191e-10
117527145	chr11:117527145:G:C	1.25724e-06	-1.42821e-10	-1.28996
117527325	chr11:117527325:C:G	1.23064e-06	-1.42821e-10	-1.31134
117527439	chr11:117527439:C:A	1.29626e-06	-1.42821e-10	-1.25939
117527495	chr11:117527495:T:A	2.00825e-05	-1.42821e-10	1.48098
117527684	chr11:117527684:C:T	1.479e-06	0.157965	-1.28547
117527720	chr11:117527720:C:T	2.5429e-07	-1.5675	-1.32065
117527876	chr11:117527876:C:T	1.01241e-06	-0.217802	-1.28874
117528213	chr11:117528213:A:C	1.20104e-06	-1.42821e-10	-1.33569
117528374	chr11:117528374:A:T	9.23038e-07	-1.59896	-3.37191e-10
117528576	chr11:117528576:C:T	8.51414e-07	-1.67973	-3.37191e-10
117528692	chr11:117528692:C:T	1.23034e-06	-1.42821e-10	-1.31158
117528889	chr11:117528889:C:A	1.2465e-06	-0.0283794	-1.27016
117528890	chr11:117528890:T:G	1.43386e-06	0.13134	-1.28985
117528891	chr11:117528891:G:T	2.67823e-07	-1.59812	-1.23818
117529203	chr11:117529203:G:A	2.22195e-06	0.544643	-1.26513
117529259	chr11:117529259:G:C	1.23516e-06	-1.42821e-10	-1.30767
117529343	chr11:117529343:G:A	1.20534e-06	-1.42821e-10	-1.33211
117529392	chr11:117529392:A:T	1.20109e-06	-1.42821e-10	-1.33564
117529443	chr11:117529443:C:T	1.58977e-06	-1.42821e-10	-1.05528
117529569	chr11:117529569:C:T	2.44729e-07	-1.59188	-1.3346
117529688	chr11:117529688:G:A	2.51855e-06	-1.42821e-10	-0.595189
117529835	chr11:117529835:G:A	2.52255e-07	-1.62756	-1.26863
117529969	chr11:117529969:C:T	9.07772e-07	-1.61564	-3.37191e-10
117530348	chr11:117530348:G:A	1.82351e-06	-1.42821e-10	-0.918107
117530505	chr11:117530505:C:G	1.20731e-06	-1.42821e-10	-1.33048
117530602	chr11:117530602:C:T	2.06821e-06	-1.42821e-10	-0.79219
117530755	chr11:117530755:A:G	2.90963e-07	-1.68549	-1.06794
117530942	chr11:117530942:C:T	2.79879e-07	-1.54285	-1.24942
117531163	chr11:117531163:G:A	1.62514e-06	-1.42821e-10	-1.03328
117532520	chr11:117532520:G:T	2.59393e-06	0.763602	-1.3293
117532861	chr11:117532861:G:A	1.2565e-06	-1.42821e-10	-1.29054
117533464	chr11:117533464:T:G	1.16116e-06	-1.36946	-3.37191e-10
117533597	chr11:117533597:C:T	2.89356e-07	-1.4523	-1.30667
117534043	chr11:117534043:G:A	1.20389e-06	-1.42821e-10	-1.33332
117534073	chr11:117534073:A:G	1.29825e-05	-1.42821e-10	1.04473
117534230	chr11:117534230:G:A	1.88404e-06	-1.42821e-10	-0.885453
117534522	chr11:117534522:G:A	1.28061e-06	-1.42821e-10	-1.27153
117534644	chr11:117534644:T:C	1.20241e-06	-1.42821e-10	-1.33454
117534981	chr11:117534981:T:A	1.69778e-06	-1.68146	0.691912
117535070	chr11:117535070:G:A	3.8084e-07	-1.42475	-1.0595
117535396	chr11:117535396:G:A	5.19432e-06	1.25083	-1.12213
117536560	chr11:117536560:G:T	8.91181e-07	-1.63408	-3.37191e-10
117536584	chr11:117536584:G:C	2.27221e-06	-1.42821e-10	-0.698119
117536586	chr11:117536586:G:A	7.26183e-07	-0.581259	-1.25757
117536720	chr11:117536720:A:G	2.39181e-05	1.65576	-3.37191e-10
117537464	chr11:117537464:C:T	1.54105e-06	0.116473	-1.20288
117537545	chr11:117537545:G:T	1.43003e-06	-1.42821e-10	-1.16118
117538175	chr11:117538175:T:C	3.15689e-07	-1.33639	-1.33548
117538929	chr11:117538929:GCCACCCTGAAT:G	2.3222e-07	-1.65771	-1.32123
117538985	chr11:117538985:C:A	1.93793e-06	-0.187898	-0.669358
117539256	chr11:117539256:T:C	2.55083e-05	1.72013	-3.37191e-10
117539792	chr11:117539792:C:T	1.55751e-06	0.228862	-1.30465
117539967	chr11:117539967:G:A	5.28049e-07	-0.831488	-1.32595
117539985	chr11:117539985:G:A	1.77987e-06	0.250049	-1.19238
117540137	chr11:117540137:G:C	4.934e-07	-1.2553	-0.970006
117540194	chr11:117540194:G:A	2.93884e-06	-1.42821e-10	-0.440858
117540296	chr11:117540296:C:T	2.7477e-07	-1.60111	-1.20959
117540304	chr11:117540304:A:G	4.12284e-06	-1.42821e-10	-0.102331
117540326	chr11:117540326:G:A	6.31831e-07	-0.700766	-1.27724
117540384	chr11:117540384:T:C	4.26341e-06	-1.42821e-10	-0.0688033
117540508	chr11:117540508:C:T	2.20662e-06	-0.727411	-3.37191e-10
117540517	chr11:117540517:AC:A	1.02908e-06	-1.4902	-3.37191e-10
117540539	chr11:117540539:G:C	2.49367e-07	-1.61284	-1.29486
117540633	chr11:117540633:T:C	1.20323e-06	-1.42821e-10	-1.33386
117540972	chr11:117540972:G:A	9.06155e-07	-1.61742	-3.37191e-10
117541470	chr11:117541470:G:A	2.24308e-07	-1.68251	-1.3311
117541738	chr11:117541738:C:T	4.99071e-07	-0.878644	-1.33524
117541830	chr11:117541830:C:G	4.47918e-06	-1.42821e-10	-0.0194343
117541875	chr11:117541875:CTCT:C	2.43727e-07	-1.63536	-1.29522
117541906	chr11:117541906:G:A	5.7394e-07	-0.745443	-1.32866
117542058	chr11:117542058:C:T	2.35517e-07	-1.68056	-1.28428
117542169	chr11:117542169:T:C	2.4063e-07	-1.67257	-1.2708
117542193	chr11:117542193:C:T	1.47516e-06	-1.42821e-10	-1.13011
117543149	chr11:117543149:C:T	1.32863e-06	-0.511533	-0.723191
117543253	chr11:117543253:G:A	2.41226e-06	-1.42821e-10	-0.638308
117543315	chr11:117543315:A:G	4.12172e-07	-1.45684	-0.948346
117543590	chr11:117543590:AC:A	2.92905e-05	1.85839	-3.37191e-10
117543999	chr11:117543999:G:T	2.38026e-07	-1.62976	-1.32449
117544129	chr11:117544129:A:C	1.52438e-05	2.12948	-0.924186
117544263	chr11:117544263:A:G	2.88284e-06	-1.42821e-10	-0.460097
117544472	chr11:117544472:C:T	2.89858e-07	-1.59767	-1.15957
117544594	chr11:117544594:T:C	1.20328e-06	-1.42821e-10	-1.33383
117544769	chr11:117544769:G:A	1.21098e-06	-1.42821e-10	-1.32744
117545236	chr11:117545236:C:A	1.14632e-06	-0.186925	-1.19539
117545534	chr11:117545534:C:T	2.99134e-07	-1.56861	-1.15713
117546117	chr11:117546117:G:A	3.54618e-07	-1.22683	-1.32875
117546193	chr11:117546193:A:G	1.23504e-06	-1.26145	-0.0463217
117546246	chr11:117546246:C:G	1.659e-06	-1.42821e-10	-1.01266
117546648	chr11:117546648:T:C	1.65813e-06	-1.42821e-10	-1.01318
117546669	chr11:117546669:G:T	1.31145e-05	1.05484	-3.37191e-10
117546941	chr11:117546941:C:A	2.79761e-06	-1.42821e-10	-0.490106
117547287	chr11:117547287:G:A	1.6949e-06	-1.42821e-10	-0.99125
117547332	chr11:117547332:C:T	1.20361e-06	-1.42821e-10	-1.33355
117547362	chr11:117547362:G:A	9.38318e-06	0.720045	-3.37191e-10
117547492	chr11:117547492:C:T	2.184e-06	-1.42821e-10	-0.737715
117547716	chr11:117547716:T:C	1.40267e-06	-1.42821e-10	-1.1805
117547783	chr11:117547783:A:G	1.44404e-06	-1.42821e-10	-1.15143
117548236	chr11:117548236:C:G	1.30636e-06	-1.25163	-3.37191e-10
117548833	chr11:117548833:A:C	1.20673e-06	-1.42821e-10	-1.33096
117549621	chr11:117549621:G:A	2.74726e-07	-1.5705	-1.24036
117549641	chr11:117549641:T:C	2.7019e-07	-1.53863	-1.28887
117550033	chr11:117550033:T:C	2.53906e-07	-1.65182	-1.23784
117550357	chr11:117550357:C:T	1.84251e-06	-1.42821e-10	-0.907743
117550552	chr11:117550552:C:T	2.98456e-07	-1.61628	-1.11173
117550710	chr11:117550710:A:G	1.5565e-06	-0.784559	-0.291874
117550837	chr11:117550837:T:C	2.64981e-06	-1.42821e-10	-0.544386
117551109	chr11:117551109:A:G	2.83088e-07	-1.53456	-1.24631
117551143	chr11:117551143:A:G	1.76058e-06	0.323771	-1.277
117551202	chr11:117551202:T:C	1.37889e-06	-1.1976	-3.37191e-10
117551269	chr11:117551269:A:G	9.52917e-07	-1.39959	-0.167512
117551547	chr11:117551547:T:G	1.67364e-06	0.181715	-1.18559
117551591	chr11:117551591:T:A	1.85659e-06	-1.42821e-10	-0.900133
117551782	chr11:117551782:G:T	1.80373e-06	-1.42821e-10	-0.929014
117551794	chr11:117551794:TG:T	1.21074e-06	-0.719755	-0.607887
117551800	chr11:117551800:G:A	1.86187e-06	-1.42821e-10	-0.897292
117551901	chr11:117551901:C:T	2.73619e-06	-1.42821e-10	-0.512307
117551927	chr11:117551927:T:C	8.09281e-07	-1.59333	-0.137156
117551975	chr11:117551975:G:A	3.13405e-06	-0.376548	-3.37191e-10
117552574	chr11:117552574:A:G	1.20482e-06	-1.42821e-10	-1.33255
117552679	chr11:117552679:A:G	4.11991e-06	-1.42821e-10	-0.103042
117552799	chr11:117552799:G:A	4.26598e-06	-1.42821e-10	-0.068201
117552823	chr11:117552823:A:C	8.36517e-07	-0.372424	-1.32496
117552880	chr11:117552880:C:T	1.43863e-06	-1.42821e-10	-1.15518
117552935	chr11:117552935:C:T	1.40912e-06	-1.42821e-10	-1.17591
117553221	chr11:117553221:C:G	7.18387e-07	-1.68183	-0.167788
117553233	chr11:117553233:T:C	2.29529e-06	-1.42821e-10	-0.688012
117553279	chr11:117553279:A:G	1.43008e-06	-1.42821e-10	-1.16115
117553591	chr11:117553591:A:G	5.10448e-07	-1.46944	-0.721903
117553739	chr11:117553739:A:G	6.06735e-07	-0.699641	-1.3189
117554089	chr11:117554089:G:A	1.36561e-05	1.6462	-0.550887
117554092	chr11:117554092:C:T	2.45061e-07	-1.60523	-1.31989
117554112	chr11:117554112:A:G	1.20434e-06	-1.42821e-10	-1.33294
117554288	chr11:117554288:G:A	6.88423e-07	-0.560707	-1.33152
117554294	chr11:117554294:T:C	2.48621e-06	0.700144	-1.30826
117554335	chr11:117554335:AAGAC:A	8.49282e-07	-1.68224	-3.37191e-10
117554382	chr11:117554382:TATTA:T	2.28367e-07	-1.67492	-1.32076
117554454	chr11:117554454:C:T	1.16946e-05	0.940255	-3.37191e-10
117554491	chr11:117554491:C:T	2.55793e-07	-1.59779	-1.28447
117554598	chr11:117554598:A:T	2.72884e-07	-1.58918	-1.22841
117554695	chr11:117554695:C:T	3.56212e-06	-1.42821e-10	-0.248517
117554825	chr11:117554825:C:T	2.52493e-07	-1.61713	-1.27812
117555320	chr11:117555320:T:C	1.07781e-05	0.858643	-3.37191e-10
117555396	chr11:117555396:C:G	2.68259e-06	-1.42821e-10	-0.532089
117555828	chr11:117555828:A:G	2.82219e-06	0.849068	-1.33043
117556130	chr11:117556130:C:T	6.33853e-06	-1.42821e-10	0.327774
117557208	chr11:117557208:G:A	9.41562e-07	-0.688115	-0.890974
117557318	chr11:117557318:C:T	1.58104e-06	-1.06079	-3.37191e-10
117557804	chr11:117557804:T:TA	3.22747e-07	-1.52708	-1.12267
117558160	chr11:117558160:A:T	1.72835e-06	-1.42821e-10	-0.971706
117558319	chr11:117558319:G:A	1.00734e-05	0.906894	-0.115865
117558423	chr11:117558423:T:C	2.90196e-06	-1.42821e-10	-0.453487
117558648	chr11:117558648:AAAG:A	2.92084e-06	-1.42821e-10	-0.447003
117559003	chr11:117559003:G:T	5.24757e-07	-0.839926	-1.32377
117559013	chr11:117559013:C:T	6.07308e-07	-0.733882	-1.28371
117559310	chr11:117559310:G:T	1.04581e-05	0.828506	-3.37191e-10
117559343	chr11:117559343:G:T	4.16495e-06	0.773687	-0.865856
117559674	chr11:117559674:C:G	1.06671e-06	-0.578362	-0.875935
117559711	chr11:117559711:C:T	1.23686e-06	-0.520985	-0.785313
117559812	chr11:117559812:C:T	2.43435e-06	-1.42821e-10	-0.629193
117560126	chr11:117560126:A:G	4.61671e-07	-1.13354	-1.15824
117560330	chr11:117560330:G:A	1.25862e-06	-0.161491	-1.12736
117560993	chr11:117560993:T:C	3.48398e-07	-1.31534	-1.25794
117561719	chr11:117561719:C:T	8.15301e-07	-0.40272	-1.32035
117562753	chr11:117562753:T:A	1.21844e-06	-1.42821e-10	-1.3213
117562971	chr11:117562971:C:A	5.9438e-07	-0.851905	-1.18721
117563024	chr11:117563024:C:T	6.65176e-07	-0.848751	-1.07783
117563080	chr11:117563080:G:A	1.20204e-06	-1.42821e-10	-1.33486
117563250	chr11:117563250:G:A	6.85679e-07	-0.902959	-0.99326
117563431	chr11:117563431:A:G	3.25117e-07	-1.6211	-1.02135
117563500	chr11:117563500:G:A	1.01724e-06	-0.821357	-0.680424
117563772	chr11:117563772:G:A	4.34415e-07	-1.68689	-0.665739
117563914	chr11:117563914:C:A	2.52735e-06	0.335512	-0.927213
117564013	chr11:117564013:G:A	4.35556e-07	-1.67411	-0.675892
117564014	chr11:117564014:T:C	2.6725e-06	-1.42821e-10	-0.53586
117564268	chr11:117564268:A:G	9.61292e-07	-0.310629	-1.24772
117564270	chr11:117564270:C:G	8.14737e-06	0.578821	-3.37191e-10
117564433	chr11:117564433:G:A	3.48583e-07	-1.37667	-1.19608
117564445	chr11:117564445:C:T	1.29944e-06	-1.25694	-3.37191e-10
117564780	chr11:117564780:C:T	1.70217e-06	-1.42821e-10	-0.986967
117565070	chr11:117565070:C:A	2.58577e-07	-1.6749	-1.19653
117565380	chr11:117565380:C:T	5.96551e-07	-0.773219	-1.26224
117565475	chr11:117565475:T:C	9.06743e-07	-1.12304	-0.493734
117565622	chr11:117565622:A:G	4.74697e-06	-1.42821e-10	0.0386327
117565961	chr11:117565961:A:C	1.32283e-06	-1.42821e-10	-1.2391
117566191	chr11:117566191:C:T	1.59269e-06	0.251649	-1.3051
117566221	chr11:117566221:G:T	1.40739e-06	0.02228	-1.19942
117566921	chr11:117566921:C:T	2.88804e-07	-1.45956	-1.30132
117566926	chr11:117566926:G:T	2.86175e-07	-1.4625	-1.30753
117567185	chr11:117567185:G:A	3.30602e-06	-1.42821e-10	-0.323127
117567204	chr11:117567204:A:C	5.54796e-07	-1.52849	-0.579542
117567474	chr11:117567474:C:T	2.29539e-07	-1.657	-1.33356
117567652	chr11:117567652:A:G	1.47334e-06	-1.42821e-10	-1.13134
117568460	chr11:117568460:T:C	1.32387e-06	-1.42821e-10	-1.23831
117568599	chr11:117568599:A:C	1.99286e-06	-1.42821e-10	-0.829301
117568804	chr11:117568804:T:C	1.20954e-06	-1.42821e-10	-1.32863
117569165	chr11:117569165:A:G	1.00554e-06	-1.63452	0.121168
117569206	chr11:117569206:T:C	3.38387e-06	-1.42821e-10	-0.299852
117569306	chr11:117569306:A:G	3.03416e-07	-1.37972	-1.33181
117569322	chr11:117569322:T:G	4.34648e-06	-1.42821e-10	-0.0495075
117569361	chr11:117569361:T:C	3.13304e-07	-1.63854	-1.04091
117569456	chr11:117569456:A:G	5.62129e-07	-1.43534	-0.659559
117569481	chr11:117569481:C:G	1.2108e-06	-1.42821e-10	-1.32759
117569505	chr11:117569505:T:G	6.19255e-06	0.304473	-3.37191e-10
117569552	chr11:117569552:G:A	4.72246e-07	-1.2605	-1.00863
117569599	chr11:117569599:C:T	1.2257e-06	-1.42821e-10	-1.31536
117569643	chr11:117569643:A:T	1.46805e-06	-1.42821e-10	-1.13494
117569689	chr11:117569689:T:G	2.63183e-07	-1.5283	-1.32548
117569896	chr11:117569896:C:G	8.01626e-07	-1.21047	-0.529515
117570068	chr11:117570068:A:G	1.12441e-06	-1.40162	-3.37191e-10
117570098	chr11:117570098:G:A	2.91984e-06	-1.42821e-10	-0.447345
117570181	chr11:117570181:C:T	1.26271e-06	-1.42821e-10	-1.28561
117570392	chr11:117570392:G:A	1.3753e-06	-1.42821e-10	-1.2002
117570468	chr11:117570468:C:A	1.21242e-06	-1.42821e-10	-1.32626
117570556	chr11:117570556:T:G	1.42225e-06	-1.42821e-10	-1.16663
117570678	chr11:117570678:G:A	7.22748e-07	-0.75127	-1.0923
117570762	chr11:117570762:C:CT	1.3333e-06	-1.42821e-10	-1.23122
117570780	chr11:117570780:T:C	6.20911e-07	-1.05457	-0.940874
117570879	chr11:117570879:G:A	3.9919e-07	-1.54258	-0.894616
117570988	chr11:117570988:T:G	6.47462e-06	0.349017	-3.37191e-10
117571120	chr11:117571120:G:A	1.28599e-06	-1.42821e-10	-1.26735
117571152	chr11:117571152:C:T	8.5386e-07	-1.67686	-3.37191e-10
117571167	chr11:117571167:C:A	1.2673e-06	-1.42821e-10	-1.28199
117571374	chr11:117571374:A:G	4.43293e-06	-1.42821e-10	-0.0298134
117571686	chr11:117571686:TC:T	2.51391e-07	-1.64742	-1.2522
117572052	chr11:117572052:A:G	1.56683e-06	-1.06982	-3.37191e-10
117572183	chr11:117572183:G:A	2.36966e-06	-1.42821e-10	-0.656127
117572430	chr11:117572430:C:T	1.92598e-06	-1.42821e-10	-0.863438
117572471	chr11:117572471:C:T	1.35725e-06	-1.42821e-10	-1.21341
117572635	chr11:117572635:T:G	1.20274e-06	-1.42821e-10	-1.33427
117572653	chr11:117572653:G:A	6.97748e-06	0.423815	-3.37191e-10
117572783	chr11:117572783:T:C	1.47565e-06	-1.42821e-10	-1.12977
117573210	chr11:117573210:T:C	1.29008e-06	-1.42821e-10	-1.26417
117573221	chr11:117573221:C:T	2.16938e-06	0.295315	-1.03975
117573329	chr11:117573329:A:G	1.20528e-05	1.92362	-0.953191
117573375	chr11:117573375:C:T	4.17458e-07	-1.62093	-0.771517
117573590	chr11:117573590:G:A	2.05989e-06	-1.42821e-10	-0.796221
117573708	chr11:117573708:A:G	1.33297e-06	-1.42821e-10	-1.23146
117573946	chr11:117573946:T:A	1.7442e-06	-1.64594	0.683359
117574108	chr11:117574108:G:A	1.25441e-06	-1.42821e-10	-1.29221
117574169	chr11:117574169:G:A	7.65058e-06	0.515908	-3.37191e-10
117574587	chr11:117574587:C:T	3.65874e-06	-1.42821e-10	-0.221755
117574813	chr11:117574813:G:C	1.22685e-06	-1.42821e-10	-1.31442
117575288	chr11:117575288:A:G	1.04841e-05	0.830982	-3.37191e-10
117575589	chr11:117575589:G:C	2.48396e-06	-1.42821e-10	-0.609019
117576013	chr11:117576013:C:T	1.25401e-06	-1.42821e-10	-1.29253
117576216	chr11:117576216:C:A	1.35409e-06	0.00720903	-1.22295
117576230	chr11:117576230:T:C	3.33151e-07	-1.30783	-1.3102
117576316	chr11:117576316:C:T	3.21386e-07	-1.32243	-1.33156
117576658	chr11:117576658:A:G	3.6135e-07	-1.47251	-1.06428
117576927	chr11:117576927:G:A	1.26528e-06	-1.42821e-10	-1.28358
117577003	chr11:117577003:C:A	1.21473e-06	-1.42821e-10	-1.32435
117577020	chr11:117577020:A:G	8.29783e-06	0.597121	-3.37191e-10
117577156	chr11:117577156:T:C	8.32366e-06	0.600228	-3.37191e-10
117577597	chr11:117577597:C:T	1.2474e-06	-1.29781	-3.37191e-10
117578084	chr11:117578084:T:C	6.62525e-07	-0.805112	-1.12546
117578374	chr11:117578374:C:G	1.24538e-06	-1.42821e-10	-1.29943
117578548	chr11:117578548:T:C	2.46271e-07	-1.59769	-1.32251
117578562	chr11:117578562:C:T	1.28242e-06	-1.42821e-10	-1.27012
117578582	chr11:117578582:A:G	1.89063e-06	0.33352	-1.21548
117578670	chr11:117578670:A:G	1.33542e-06	-1.42821e-10	-1.22963
117578930	chr11:117578930:C:T	1.21926e-06	-1.42821e-10	-1.32063
117579027	chr11:117579027:G:A	2.59197e-07	-1.53385	-1.33519
117579162	chr11:117579162:A:G	5.54175e-06	-1.42821e-10	0.193437
117579572	chr11:117579572:A:G	1.34526e-06	-1.42821e-10	-1.22228
117580102	chr11:117580102:C:T	1.5629e-06	-1.42821e-10	-1.07233
117580221	chr11:117580221:C:T	7.51605e-06	0.498168	-3.37191e-10
117580477	chr11:117580477:G:A	2.49314e-06	-1.42821e-10	-0.605329
117580541	chr11:117580541:C:G	2.58898e-07	-1.54283	-1.32736
117580579	chr11:117580579:A:AT	7.88674e-07	-0.437837	-1.31844
117580601	chr11:117580601:T:C	8.43886e-07	-0.370179	-1.31843
117581083	chr11:117581083:G:A	1.21192e-06	-1.42821e-10	-1.32667
117581418	chr11:117581418:A:G	2.67876e-06	-1.42821e-10	-0.533518
117581497	chr11:117581497:C:T	2.73048e-07	-1.65281	-1.16417
117581653	chr11:117581653:A:G	1.2786e-06	-1.42821e-10	-1.27311
117581994	chr11:117581994:G:A	1.30857e-06	-1.42821e-10	-1.24994
117582394	chr11:117582394:A:G	4.35968e-07	-1.68104	-0.668021
```
