## Supplementary material for "Characterization of shared and ancestry-specific signals driving complex traits using multi-ancestry fine-mapping": susiex_nc1.cs80.summary

```
# chr11:116582621-117582621
CS_ID	CS_LENGTH	CS_PURITY	MAX_PIP_SNP	BP	REF_ALLELE	ALT_ALLELE	REF_FRQ	BETA	SE	-LOG10P	MAX_PIP	POST-HOC_PROB_POP1	POST-HOC_PROB_POP2
1	8	0.363795	chr11:116778201:G:C	116778201	C,C	G,G	1,1	-inf,-inf	inf,inf	6.957,0.972874	0.609886	0.98365	0.398236
```
