## Supplementary material for "Characterization of shared and ancestry-specific signals driving complex traits using multi-ancestry fine-mapping": susiex_nc2.cs80.cs

```
CS_ID	SNP	BP	REF_ALLELE	ALT_ALLELE	REF_FRQ	BETA	SE	-LOG10P	CS_PIP	OVRL_PIP
1	chr11:116778201:G:C	116778201	C,C	G,G	1,1	-inf,-inf	inf,inf	6.957,0.972874	0.637295	0.637309
1	chr11:116800760:T:C	116800760	C,C	T,T	1,1	-inf,-inf	inf,inf	6.17735,0.429854	0.0434327	0.0437384
1	chr11:116799960:A:C	116799960	C,C	A,A	1,1	-inf,-inf	inf,inf	6.25316,0.113796	0.0356119	0.0358956
1	chr11:116791110:T:C	116791110	C,C	T,T	1,1	-inf,-inf	inf,inf	6.0105,0.214618	0.0306386	0.0306905
1	chr11:116792991:G:A	116792991	A,A	G,G	1,1	-inf,inf	inf,inf	5.69178,0.652295	0.0257065	0.0258003
1	chr11:116796367:A:G	116796367	G,G	A,A	1,1	-inf,-inf	inf,inf	5.97095,0.192488	0.0212505	0.0213932
1	chr11:116781775:A:G	116781775	G,G	A,A	1,1	-inf,-inf	inf,inf	5.58486,0.494444	0.0174743	0.017517
2	chr11:117442515:T:C	117442515	NA,C	NA,T	NA,1	NA,inf	NA,inf	NA,3.35557	0.029939	0.0301647
2	chr11:116699725:T:C	116699725	NA,C	NA,T	NA,1	NA,-inf	NA,inf	NA,3.61313	0.0298226	0.0302125
2	chr11:116704192:A:G	116704192	NA,G	NA,A	NA,1	NA,-inf	NA,inf	NA,3.48358	0.0232252	0.0235312
2	chr11:117442308:T:C	117442308	NA,C	NA,T	NA,1	NA,inf	NA,inf	NA,3.17219	0.0216877	0.0218518
2	chr11:116694182:G:A	116694182	NA,A	NA,G	NA,1	NA,inf	NA,inf	NA,2.56958	0.00778406	0.00785349
2	chr11:117461796:T:C	117461796	C,C	T,T	1,1	inf,-inf	inf,inf	0.4504,3.45847	0.00644381	0.00657451
2	chr11:117080670:G:A	117080670	NA,A	NA,G	NA,1	NA,-inf	NA,inf	NA,2.54628	0.00618217	0.00625466
2	chr11:117515352:A:C	117515352	C,C	A,A	1,1	inf,inf	inf,inf	2.3959,1.23573	0.00550765	0.00556497
2	chr11:116884325:T:C	116884325	C,C	T,T	1,1	-inf,-inf	inf,inf	3.33299,2.92923	0.00530551	0.00973101
2	chr11:117121632:C:T	117121632	NA,T	NA,C	NA,1	NA,-inf	NA,inf	NA,2.53715	0.00502074	0.00508963
2	chr11:116899801:A:G	116899801	G,G	A,A	1,1	-inf,-inf	inf,inf	3.42128,2.72234	0.00419446	0.00780795
2	chr11:116902071:C:A	116902071	A,A	C,C	1,1	-inf,-inf	inf,inf	3.30522,2.81971	0.00416292	0.00759417
2	chr11:117481689:G:C	117481689	NA,C	NA,G	NA,1	NA,inf	NA,inf	NA,2.36976	0.00390038	0.00396321
2	chr11:116766281:A:C	116766281	NA,C	NA,A	NA,1	NA,inf	NA,inf	NA,2.05079	0.0038644	0.00388996
2	chr11:117036279:T:C	117036279	NA,C	NA,T	NA,1	NA,inf	NA,inf	NA,2.15916	0.00381395	0.00384153
2	chr11:116701453:T:C	116701453	C,NA	T,NA	1,NA	-inf,NA	inf,NA	2.78479,NA	0.00347013	0.00358263
2	chr11:116862140:A:G	116862140	G,G	A,A	1,1	-inf,-inf	inf,inf	2.64885,2.94829	0.00291689	0.00412804
2	chr11:116767883:G:A	116767883	NA,A	NA,G	NA,1	NA,inf	NA,inf	NA,1.90152	0.00283887	0.00285841
2	chr11:116907422:G:A	116907422	A,A	G,G	1,1	inf,-inf	inf,inf	1.62624,1.55484	0.00282808	0.00284424
2	chr11:117442246:A:G	117442246	G,G	A,A	1,1	inf,inf	inf,inf	0.555773,2.802	0.00272993	0.00275688
2	chr11:116708950:A:G	116708950	NA,G	NA,A	NA,1	NA,inf	NA,inf	NA,2.04005	0.00266069	0.00268815
2	chr11:116985473:G:A	116985473	NA,A	NA,G	NA,1	NA,inf	NA,inf	NA,1.97261	0.00260402	0.00262413
2	chr11:117461223:C:A	117461223	NA,A	NA,C	NA,1	NA,inf	NA,inf	NA,2.15408	0.00259174	0.00263134
2	chr11:116703526:G:A	116703526	NA,A	NA,G	NA,1	NA,inf	NA,inf	NA,1.8677	0.00250696	0.0025245
2	chr11:116676287:T:G	116676287	G,G	T,T	1,1	inf,inf	inf,inf	1.58647,2.8473	0.00243277	0.00264232
2	chr11:117514718:T:C	117514718	C,NA	T,NA	1,NA	inf,NA	inf,NA	2.75463,NA	0.0023605	0.00245763
2	chr11:116767269:A:C	116767269	C,C	A,A	1,1	-inf,-inf	inf,inf	1.5687,3.3657	0.00234045	0.00289315
2	chr11:116702992:C:T	116702992	NA,T	NA,C	NA,1	NA,inf	NA,inf	NA,1.8294	0.00231397	0.00233037
2	chr11:117209117:A:G	117209117	G,NA	A,NA	1,NA	inf,NA	inf,NA	1.97341,NA	0.00227314	0.00228546
2	chr11:116760675:T:C	116760675	C,C	T,T	1,1	-inf,-inf	inf,inf	1.54442,3.23169	0.00225495	0.0026547
2	chr11:116783815:G:A	116783815	NA,A	NA,G	NA,1	NA,inf	NA,inf	NA,1.7844	0.00225264	0.00226854
2	chr11:117230404:T:C	117230404	C,NA	T,NA	1,NA	-inf,NA	inf,NA	2.50426,NA	0.00224358	0.00230782
2	chr11:116779738:ATC:A	116779738	NA,A	NA,ATC	NA,1	NA,inf	NA,inf	NA,1.77535	0.00220244	0.00221811
2	chr11:116783719:C:T	116783719	T,T	C,C	1,1	-inf,-inf	inf,inf	1.51747,3.28742	0.00215384	0.00259104
2	chr11:117189078:G:C	117189078	C,C	G,G	1,1	inf,inf	inf,inf	0.0226557,2.68787	0.00211879	0.00213235
2	chr11:117217151:A:T	117217151	NA,T	NA,A	NA,1	NA,inf	NA,inf	NA,2.09354	0.00211267	0.00214819
2	chr11:117012521:T:G	117012521	NA,G	NA,T	NA,1	NA,inf	NA,inf	NA,2.2122	0.0020664	0.00210832
2	chr11:116690928:G:A	116690928	NA,A	NA,G	NA,1	NA,inf	NA,inf	NA,2.36431	0.00200566	0.00206421
2	chr11:116860022:G:A	116860022	A,A	G,G	1,1	-inf,-inf	inf,inf	2.71691,2.72089	0.00197575	0.00288775
2	chr11:116710457:G:A	116710457	NA,A	NA,G	NA,1	NA,inf	NA,inf	NA,1.85753	0.00183546	0.00185802
2	chr11:117110459:C:T	117110459	NA,T	NA,C	NA,1	NA,-inf	NA,inf	NA,2.02864	0.00182972	0.00185493
2	chr11:116657390:ACTCCTGAC:A	116657390	NA,A	NA,ACTCCTGAC	NA,1	NA,-inf	NA,inf	NA,1.96063	0.00177157	0.00180142
2	chr11:117020200:T:A	117020200	NA,A	NA,T	NA,1	NA,inf	NA,inf	NA,1.78194	0.00175465	0.00176895
2	chr11:116694866:C:T	116694866	NA,T	NA,C	NA,1	NA,inf	NA,inf	NA,2.28759	0.00175239	0.00180303
2	chr11:116739332:C:T	116739332	T,T	C,C	1,1	-inf,-inf	inf,inf	1.49501,3.06268	0.00169695	0.00196369
2	chr11:117077521:T:C	117077521	NA,C	NA,T	NA,1	NA,inf	NA,inf	NA,1.75807	0.00166249	0.0016763
2	chr11:117023460:T:C	117023460	NA,C	NA,T	NA,1	NA,inf	NA,inf	NA,2.09889	0.00166018	0.0016941
2	chr11:117444716:G:A	117444716	NA,A	NA,G	NA,1	NA,inf	NA,inf	NA,1.91553	0.00165329	0.0016783
2	chr11:117223090:G:A	117223090	A,NA	G,NA	1,NA	inf,NA	inf,NA	2.17395,NA	0.00164671	0.00168278
2	chr11:116726546:A:G	116726546	NA,G	NA,A	NA,1	NA,inf	NA,inf	NA,1.79475	0.00162804	0.00164548
2	chr11:116897666:G:A	116897666	NA,A	NA,G	NA,1	NA,inf	NA,inf	NA,2.083	0.00162096	0.00165391
2	chr11:116968676:C:G	116968676	NA,G	NA,C	NA,1	NA,inf	NA,inf	NA,2.08193	0.00161783	0.0016507
2	chr11:117447081:G:A	117447081	NA,A	NA,G	NA,1	NA,inf	NA,inf	NA,1.89679	0.00160451	0.00162862
2	chr11:117428914:G:A	117428914	A,NA	G,NA	1,NA	inf,NA	inf,NA	2.91437,NA	0.00158853	0.00174563
2	chr11:116924405:G:A	116924405	NA,A	NA,G	NA,1	NA,inf	NA,inf	NA,1.71695	0.00154691	0.00155973
2	chr11:117229863:A:G	117229863	NA,G	NA,A	NA,1	NA,inf	NA,inf	NA,1.79619	0.00154292	0.00156398
2	chr11:117123952:C:T	117123952	NA,T	NA,C	NA,1	NA,-inf	NA,inf	NA,1.92412	0.00152026	0.00154104
2	chr11:117085933:G:A	117085933	NA,A	NA,G	NA,1	NA,inf	NA,inf	NA,1.70801	0.00150968	0.00152236
2	chr11:117527495:T:A	117527495	NA,A	NA,T	NA,1	NA,inf	NA,inf	NA,1.85715	0.00147617	0.00149792
2	chr11:116914096:GAAAC:G	116914096	G,NA	GAAAC,NA	1,NA	inf,NA	inf,NA	1.74273,NA	0.00146793	0.00147607
2	chr11:117500848:T:G	117500848	G,G	T,T	1,1	inf,inf	inf,inf	2.15788,0.860072	0.00145756	0.00147893
2	chr11:117539256:T:C	117539256	C,NA	T,NA	1,NA	inf,NA	inf,NA	2.10191,NA	0.00144945	0.00147616
2	chr11:116794363:C:T	116794363	T,T	C,C	1,1	-inf,inf	inf,inf	2.63109,1.03153	0.00144621	0.00152381
2	chr11:117000753:C:T	117000753	NA,T	NA,C	NA,1	NA,inf	NA,inf	NA,1.68455	0.00144506	0.00145721
2	chr11:116618912:T:G	116618912	G,G	T,T	1,1	inf,inf	inf,inf	0.559635,2.55152	0.00143896	0.001463
2	chr11:117129601:A:T	117129601	NA,T	NA,A	NA,1	NA,-inf	NA,inf	NA,1.89192	0.00143293	0.00145255
2	chr11:117100520:G:A	117100520	NA,A	NA,G	NA,1	NA,-inf	NA,inf	NA,1.82788	0.00142661	0.00144936
2	chr11:117102125:G:A	117102125	NA,A	NA,G	NA,1	NA,-inf	NA,inf	NA,1.82196	0.00141134	0.00143385
2	chr11:117056385:G:A	117056385	A,A	G,G	1,1	inf,inf	inf,inf	1.80239,0.923571	0.00139902	0.00140485
2	chr11:117101226:A:G	117101226	NA,G	NA,A	NA,1	NA,-inf	NA,inf	NA,1.88899	0.00139113	0.00141058
2	chr11:117186578:A:G	117186578	G,NA	A,NA	1,NA	inf,NA	inf,NA	1.85092,NA	0.00138782	0.00140025
2	chr11:117536720:A:G	117536720	G,NA	A,NA	1,NA	inf,NA	inf,NA	2.06957,NA	0.00135894	0.00138404
2	chr11:116977952:C:T	116977952	NA,T	NA,C	NA,1	NA,inf	NA,inf	NA,1.65022	0.00135411	0.00136555
2	chr11:117094839:A:G	117094839	G,NA	A,NA	1,NA	inf,NA	inf,NA	1.70651,NA	0.00135003	0.00135768
2	chr11:117046268:G:A	117046268	A,A	G,G	1,1	inf,inf	inf,inf	1.75481,0.95442	0.00134356	0.00134918
2	chr11:116686983:G:T	116686983	NA,T	NA,G	NA,1	NA,inf	NA,inf	NA,1.69202	0.00133375	0.00134816
2	chr11:117439478:C:T	117439478	T,NA	C,NA	1,NA	inf,NA	inf,NA	2.57217,NA	0.00132077	0.00139791
2	chr11:116910971:A:T	116910971	NA,T	NA,A	NA,1	NA,inf	NA,inf	NA,1.62907	0.00132039	0.00133152
2	chr11:116918328:T:C	116918328	NA,C	NA,T	NA,1	NA,inf	NA,inf	NA,1.81618	0.00131419	0.00133059
2	chr11:117030459:A:G	117030459	G,G	A,A	1,1	inf,inf	inf,inf	1.745,0.9531	0.00131363	0.00131915
2	chr11:116937648:A:G	116937648	NA,G	NA,A	NA,1	NA,inf	NA,inf	NA,1.634	0.00131338	0.00132451
2	chr11:116959410:T:C	116959410	NA,C	NA,T	NA,1	NA,inf	NA,inf	NA,1.96452	0.00130251	0.00132895
2	chr11:116751366:C:T	116751366	NA,T	NA,C	NA,1	NA,inf	NA,inf	NA,1.65778	0.00129628	0.00130953
2	chr11:116915801:C:T	116915801	NA,T	NA,C	NA,1	NA,-inf	NA,inf	NA,1.81537	0.00128426	0.0013015
2	chr11:116897511:A:C	116897511	NA,C	NA,A	NA,1	NA,-inf	NA,inf	NA,1.81598	0.00128366	0.0013009
2	chr11:117095063:C:T	117095063	NA,T	NA,C	NA,1	NA,-inf	NA,inf	NA,1.84341	0.00128357	0.00130159
2	chr11:117046007:G:A	117046007	A,A	G,G	1,1	inf,inf	inf,inf	1.7113,0.970303	0.00126163	0.00126698
2	chr11:117057483:G:A	117057483	A,A	G,G	1,1	inf,inf	inf,inf	1.72277,0.94822	0.00124152	0.0012468
2	chr11:117096162:T:C	117096162	C,NA	T,NA	1,NA	inf,NA	inf,NA	1.66798,NA	0.00124023	0.00124741
2	chr11:116981998:T:C	116981998	C,C	T,T	1,1	inf,inf	inf,inf	1.87066,0.752199	0.00123418	0.00123928
2	chr11:117461090:C:T	117461090	T,T	C,C	1,1	inf,inf	inf,inf	0.0633108,2.66218	0.00122628	0.00124065
2	chr11:116683186:G:A	116683186	NA,A	NA,G	NA,1	NA,inf	NA,inf	NA,1.63845	0.00120776	0.00122092
2	chr11:116982000:T:C	116982000	C,C	T,T	1,1	inf,inf	inf,inf	1.85524,0.752199	0.00119535	0.00120032
2	chr11:116978322:G:A	116978322	A,A	G,G	1,1	inf,inf	inf,inf	1.84081,0.767127	0.0011896	0.00119454
2	chr11:117451963:G:A	117451963	NA,A	NA,G	NA,1	NA,inf	NA,inf	NA,1.73012	0.00118834	0.00120605
2	chr11:116851977:G:C	116851977	C,C	G,G	1,1	-inf,-inf	inf,inf	2.43861,2.58957	0.00117955	0.00159932
2	chr11:116909986:A:G	116909986	G,NA	A,NA	1,NA	inf,NA	inf,NA	1.63477,NA	0.00116659	0.00117338
2	chr11:117112258:C:T	117112258	NA,T	NA,C	NA,1	NA,-inf	NA,inf	NA,1.78073	0.00116619	0.00118228
2	chr11:117320957:G:A	117320957	NA,A	NA,G	NA,1	NA,-inf	NA,inf	NA,1.6869	0.00116346	0.00118084
2	chr11:116973933:G:A	116973933	A,A	G,G	1,1	inf,inf	inf,inf	1.81945,0.778209	0.00115988	0.00116472
2	chr11:116791636:G:T	116791636	NA,T	NA,G	NA,1	NA,inf	NA,inf	NA,1.59255	0.00114379	0.00115565
2	chr11:117438265:T:C	117438265	C,C	T,T	1,1	inf,inf	inf,inf	0.754204,2.19113	0.00114114	0.00115449
2	chr11:116668550:C:G	116668550	NA,G	NA,C	NA,1	NA,inf	NA,inf	NA,1.60364	0.00112921	0.00114158
2	chr11:116982211:C:T	116982211	T,T	C,C	1,1	inf,inf	inf,inf	1.80643,0.775704	0.00112339	0.0011281
2	chr11:116895433:G:A	116895433	A,NA	G,NA	1,NA	inf,NA	inf,NA	1.61652,NA	0.00112145	0.00112804
2	chr11:117109281:G:T	117109281	NA,T	NA,G	NA,1	NA,-inf	NA,inf	NA,1.78381	0.00111917	0.00113667
2	chr11:117086442:A:G	117086442	G,NA	A,NA	1,NA	inf,NA	inf,NA	1.61514,NA	0.00111758	0.00112414
2	chr11:116900488:T:C	116900488	C,NA	T,NA	1,NA	inf,NA	inf,NA	1.61438,NA	0.00111755	0.00112411
2	chr11:117066411:A:G	117066411	G,NA	A,NA	1,NA	inf,NA	inf,NA	1.61625,NA	0.00111709	0.00112366
2	chr11:116999443:C:T	116999443	T,T	C,C	1,1	inf,inf	inf,inf	1.80382,0.775561	0.00111641	0.00112111
2	chr11:117094226:C:T	117094226	T,NA	C,NA	1,NA	inf,NA	inf,NA	1.61264,NA	0.0011125	0.00111903
2	chr11:117153802:A:G	117153802	G,NA	A,NA	1,NA	inf,NA	inf,NA	1.95587,NA	0.00110305	0.00112648
2	chr11:116989949:CTG:C	116989949	C,C	CTG,CTG	1,1	inf,inf	inf,inf	1.78486,0.789898	0.00110244	0.00110708
2	chr11:117104987:G:A	117104987	A,NA	G,NA	1,NA	inf,NA	inf,NA	1.6068,NA	0.00109707	0.00110356
2	chr11:116987604:T:C	116987604	C,C	T,T	1,1	inf,inf	inf,inf	1.78141,0.788192	0.00109091	0.00109552
2	chr11:117006443:A:C	117006443	C,C	A,A	1,1	-inf,-inf	inf,inf	1.72847,2.51795	0.00108487	0.00129385
2	chr11:117068654:A:G	117068654	G,NA	A,NA	1,NA	inf,NA	inf,NA	1.60089,NA	0.00108207	0.00108847
2	chr11:116686048:A:G	116686048	NA,G	NA,A	NA,1	NA,inf	NA,inf	NA,1.5802	0.00107965	0.00109152
2	chr11:117081210:T:C	117081210	C,NA	T,NA	1,NA	inf,NA	inf,NA	1.5988,NA	0.00107862	0.00108501
2	chr11:116779950:CTAGT:C	116779950	C,C	CTAGT,CTAGT	1,1	-inf,inf	inf,inf	2.90564,0.640068	0.0010733	0.00115097
2	chr11:117013000:C:T	117013000	T,T	C,C	1,1	inf,inf	inf,inf	1.82524,0.729973	0.00107321	0.00107778
2	chr11:116975598:T:C	116975598	NA,C	NA,T	NA,1	NA,inf	NA,inf	NA,1.53263	0.00107304	0.00108244
2	chr11:116927787:C:T	116927787	T,NA	C,NA	1,NA	inf,NA	inf,NA	1.58985,NA	0.00106233	0.00106863
2	chr11:116781585:C:T	116781585	T,T	C,C	1,1	-inf,inf	inf,inf	2.89708,0.640989	0.00106017	0.00113658
2	chr11:116616614:G:T	116616614	NA,T	NA,G	NA,1	NA,inf	NA,inf	NA,1.66338	0.00105876	0.0010757
2	chr11:117220905:T:C	117220905	NA,C	NA,T	NA,1	NA,-inf	NA,inf	NA,1.69893	0.00105705	0.00107257
2	chr11:116937942:C:T	116937942	T,NA	C,NA	1,NA	inf,NA	inf,NA	1.5863,NA	0.00105324	0.00105949
2	chr11:116978828:G:C	116978828	C,C	G,G	1,1	inf,inf	inf,inf	1.78904,0.758032	0.00105204	0.00105651
2	chr11:116737310:G:A	116737310	NA,A	NA,G	NA,1	NA,inf	NA,inf	NA,1.41831	0.00104564	0.00105434
2	chr11:117462474:A:G	117462474	NA,G	NA,A	NA,1	NA,inf	NA,inf	NA,1.61252	0.00104473	0.0010602
2	chr11:116979769:C:A	116979769	A,A	C,C	1,1	inf,inf	inf,inf	1.76882,0.774276	0.00103867	0.00104309
2	chr11:117051086:C:T	117051086	T,NA	C,NA	1,NA	inf,NA	inf,NA	1.58114,NA	0.00103851	0.0010447
2	chr11:117038091:A:G	117038091	G,NA	A,NA	1,NA	inf,NA	inf,NA	1.5791,NA	0.00103512	0.0010413
2	chr11:117216070:G:T	117216070	NA,T	NA,G	NA,1	NA,-inf	NA,inf	NA,1.72213	0.00103299	0.00104759
2	chr11:116677504:C:T	116677504	NA,T	NA,C	NA,1	NA,inf	NA,inf	NA,1.55592	0.00102773	0.00104012
2	chr11:116982435:C:A	116982435	A,NA	C,NA	1,NA	inf,NA	inf,NA	1.57483,NA	0.00102655	0.00103269
2	chr11:116830508:C:T	116830508	NA,T	NA,C	NA,1	NA,-inf	NA,inf	NA,1.77628	0.00102133	0.00103909
2	chr11:116909851:G:A	116909851	A,NA	G,NA	1,NA	inf,NA	inf,NA	1.5685,NA	0.00101671	0.00102279
2	chr11:116770135:C:T	116770135	NA,T	NA,C	NA,1	NA,inf	NA,inf	NA,1.5558	0.00101367	0.00102723
2	chr11:117312784:G:A	117312784	NA,A	NA,G	NA,1	NA,-inf	NA,inf	NA,1.60952	0.00101085	0.00102595
2	chr11:117041778:G:A	117041778	A,A	G,G	1,1	inf,inf	inf,inf	1.78913,0.736235	0.00100806	0.00101241
2	chr11:117034493:T:C	117034493	C,NA	T,NA	1,NA	inf,NA	inf,NA	1.56614,NA	0.00100706	0.00101311
2	chr11:117055182:T:C	117055182	C,NA	T,NA	1,NA	inf,NA	inf,NA	1.56449,NA	0.00100601	0.00101204
2	chr11:116967503:T:C	116967503	C,NA	T,NA	1,NA	inf,NA	inf,NA	1.56258,NA	0.001001	0.00100701
2	chr11:116685253:A:C	116685253	NA,C	NA,A	NA,1	NA,inf	NA,inf	NA,1.53995	0.000999639	0.0010107
2	chr11:117438444:G:A	117438444	NA,A	NA,G	NA,1	NA,inf	NA,inf	NA,1.61642	0.000992193	0.00100551
2	chr11:117044526:C:T	117044526	T,NA	C,NA	1,NA	inf,NA	inf,NA	1.55884,NA	0.000992101	0.000998076
2	chr11:116776142:C:T	116776142	T,T	C,C	1,1	-inf,inf	inf,inf	2.85302,0.640231	0.000981666	0.00105144
2	chr11:117096223:G:A	117096223	NA,A	NA,G	NA,1	NA,-inf	NA,inf	NA,1.57581	0.000978677	0.00099303
2	chr11:116825472:T:G	116825472	NA,G	NA,T	NA,1	NA,-inf	NA,inf	NA,1.71355	0.000977218	0.000995083
2	chr11:116863012:T:C	116863012	C,C	T,T	1,1	-inf,-inf	inf,inf	2.535,2.35694	0.000976749	0.00132411
2	chr11:116968704:A:G	116968704	G,NA	A,NA	1,NA	inf,NA	inf,NA	1.54971,NA	0.000974148	0.000980034
2	chr11:117501382:T:C	117501382	C,C	T,T	1,1	inf,inf	inf,inf	2.05728,0.753439	0.00097188	0.000986746
2	chr11:116964647:G:A	116964647	A,A	G,G	1,1	inf,inf	inf,inf	1.97456,0.451989	0.000971522	0.000975768
2	chr11:117161925:T:C	117161925	C,C	T,T	1,1	inf,-inf	inf,inf	1.49102,1.1661	0.000969558	0.000975916
2	chr11:117046373:G:A	117046373	A,NA	G,NA	1,NA	inf,NA	inf,NA	1.54227,NA	0.000959951	0.000965767
2	chr11:116887004:T:C	116887004	C,NA	T,NA	1,NA	inf,NA	inf,NA	1.54098,NA	0.000959392	0.000965208
2	chr11:117534073:A:G	117534073	NA,G	NA,A	NA,1	NA,inf	NA,inf	NA,1.62469	0.000957073	0.000971288
2	chr11:116850113:C:G	116850113	G,G	C,C	1,1	-inf,-inf	inf,inf	2.55178,2.4101	0.000956453	0.00133422
2	chr11:116992063:C:T	116992063	T,T	C,C	1,1	inf,inf	inf,inf	1.70159,0.80696	0.000955337	0.00095947
2	chr11:117027155:A:G	117027155	G,NA	A,NA	1,NA	inf,NA	inf,NA	1.53952,NA	0.00095477	0.000960557
2	chr11:117466730:C:A	117466730	NA,A	NA,C	NA,1	NA,inf	NA,inf	NA,1.60647	0.000949367	0.000964538
2	chr11:116586831:C:T	116586831	NA,T	NA,C	NA,1	NA,inf	NA,inf	NA,1.60209	0.000947101	0.000962248
2	chr11:117020696:G:A	117020696	A,NA	G,NA	1,NA	inf,NA	inf,NA	1.53453,NA	0.00094458	0.00095032
2	chr11:116688492:A:G	116688492	NA,G	NA,A	NA,1	NA,inf	NA,inf	NA,1.45897	0.000942835	0.000952618
2	chr11:116931940:G:T	116931940	NA,T	NA,G	NA,1	NA,inf	NA,inf	NA,1.96951	0.00094037	0.000968491
2	chr11:117126045:G:T	117126045	NA,T	NA,G	NA,1	NA,inf	NA,inf	NA,1.45956	0.000937436	0.000948147
2	chr11:117072018:G:A	117072018	NA,A	NA,G	NA,1	NA,-inf	NA,inf	NA,1.67401	0.000934859	0.000948078
2	chr11:116775346:C:G	116775346	G,G	C,C	1,1	-inf,inf	inf,inf	2.80147,0.662699	0.000934275	0.000999302
2	chr11:117077652:T:C	117077652	C,NA	T,NA	1,NA	inf,NA	inf,NA	1.52822,NA	0.000932824	0.000938506
2	chr11:116973031:T:C	116973031	C,NA	T,NA	1,NA	inf,NA	inf,NA	1.52826,NA	0.000931274	0.000936957
2	chr11:116858173:C:T	116858173	NA,T	NA,C	NA,1	NA,inf	NA,inf	NA,1.99912	0.000931264	0.00096122
2	chr11:117043946:G:C	117043946	C,NA	G,NA	1,NA	inf,NA	inf,NA	1.52396,NA	0.000925741	0.000931419
2	chr11:117463940:G:A	117463940	NA,A	NA,G	NA,1	NA,-inf	NA,inf	NA,1.63064	0.000923883	0.0009391
2	chr11:117113730:C:T	117113730	NA,T	NA,C	NA,1	NA,-inf	NA,inf	NA,1.5923	0.000923061	0.000937609
2	chr11:117049483:C:T	117049483	T,NA	C,NA	1,NA	inf,NA	inf,NA	1.51929,NA	0.000915455	0.000921053
2	chr11:116740561:G:A	116740561	NA,A	NA,G	NA,1	NA,inf	NA,inf	NA,1.354	0.00091392	0.000921736
2	chr11:116991389:G:C	116991389	C,C	G,G	1,1	inf,inf	inf,inf	1.72496,0.752942	0.000913156	0.000917137
2	chr11:117426976:C:A	117426976	NA,A	NA,C	NA,1	NA,-inf	NA,inf	NA,1.6232	0.000910612	0.000927174
2	chr11:117002472:T:C	117002472	C,NA	T,NA	1,NA	inf,NA	inf,NA	1.51449,NA	0.000906786	0.000912341
2	chr11:116912426:C:G	116912426	G,NA	C,NA	1,NA	inf,NA	inf,NA	1.51187,NA	0.000904862	0.000910401
2	chr11:117462941:G:A	117462941	A,A	G,G	1,1	inf,-inf	inf,inf	0.421347,2.45881	0.000902535	0.000920674
2	chr11:117111363:T:C	117111363	NA,C	NA,T	NA,1	NA,-inf	NA,inf	NA,1.65856	0.000893196	0.000907185
2	chr11:116643923:T:C	116643923	NA,C	NA,T	NA,1	NA,inf	NA,inf	NA,1.5699	0.000892829	0.000907584
2	chr11:117009999:C:T	117009999	T,T	C,C	1,1	inf,inf	inf,inf	1.75195,0.715343	0.000892219	0.000896192
2	chr11:117043192:A:C	117043192	C,C	A,A	1,1	inf,inf	inf,inf	1.75425,0.714002	0.000890571	0.000894555
2	chr11:117043544:T:C	117043544	C,NA	T,NA	1,NA	inf,NA	inf,NA	1.50443,NA	0.000886718	0.000892182
2	chr11:117008446:A:G	117008446	G,NA	A,NA	1,NA	inf,NA	inf,NA	1.50613,NA	0.000886273	0.000891747
2	chr11:117036268:C:T	117036268	T,NA	C,NA	1,NA	inf,NA	inf,NA	1.50273,NA	0.000885622	0.000891073
2	chr11:117118220:G:A	117118220	A,A	G,G	1,1	-inf,-inf	inf,inf	3.13517,1.85722	0.000881886	0.0013954
2	chr11:116887975:ATACATGAATTGT:A	116887975	NA,A	NA,ATACATGAATTGT	NA,1	NA,inf	NA,inf	NA,1.53504	0.000877085	0.000889258
2	chr11:117099819:G:T	117099819	NA,T	NA,G	NA,1	NA,inf	NA,inf	NA,1.52052	0.000862981	0.000875653
2	chr11:116672450:C:T	116672450	NA,T	NA,C	NA,1	NA,inf	NA,inf	NA,1.46205	0.000859512	0.00086916
2	chr11:116897006:G:A	116897006	A,NA	G,NA	1,NA	inf,NA	inf,NA	1.48459,NA	0.000859416	0.000864708
2	chr11:116765185:A:G	116765185	NA,G	NA,A	NA,1	NA,inf	NA,inf	NA,1.41711	0.000856167	0.000865103
2	chr11:116944549:G:A	116944549	A,NA	G,NA	1,NA	inf,NA	inf,NA	1.48685,NA	0.000856093	0.000861403
2	chr11:117001941:A:C	117001941	C,NA	A,NA	1,NA	inf,NA	inf,NA	1.48626,NA	0.000855516	0.00086082
2	chr11:116660762:T:A	116660762	A,A	T,T	1,1	inf,inf	inf,inf	2.19058,1.62839	0.00085252	0.000933703
2	chr11:116764457:G:T	116764457	NA,T	NA,G	NA,1	NA,inf	NA,inf	NA,1.62618	0.000851502	0.00086693
2	chr11:117468031:T:C	117468031	NA,C	NA,T	NA,1	NA,-inf	NA,inf	NA,1.58347	0.000849377	0.00086334
2	chr11:117230595:C:T	117230595	T,NA	C,NA	1,NA	inf,NA	inf,NA	1.47283,NA	0.00084719	0.000852612
2	chr11:117000476:T:C	117000476	C,NA	T,NA	1,NA	inf,NA	inf,NA	1.48017,NA	0.000845406	0.000850658
2	chr11:117036884:T:G	117036884	NA,G	NA,T	NA,1	NA,inf	NA,inf	NA,1.68268	0.000843323	0.000859742
2	chr11:117020361:C:G	117020361	G,G	C,C	1,1	inf,inf	inf,inf	1.76635,0.657948	0.000843208	0.000846963
2	chr11:117463803:G:A	117463803	A,A	G,G	1,1	inf,-inf	inf,inf	0.413602,2.42271	0.000837526	0.000854282
2	chr11:117544129:A:C	117544129	C,C	A,A	1,1	inf,inf	inf,inf	2.30636,0.45959	0.000836283	0.000852065
2	chr11:117074569:A:G	117074569	NA,G	NA,A	NA,1	NA,-inf	NA,inf	NA,1.61461	0.000833694	0.000845618
2	chr11:116619656:G:A	116619656	NA,A	NA,G	NA,1	NA,-inf	NA,inf	NA,1.49134	0.000833222	0.000845708
2	chr11:117205003:AAGG:A	117205003	A,NA	AAGG,NA	1,NA	inf,NA	inf,NA	1.47405,NA	0.000829349	0.000834626
2	chr11:117119790:AC:A	117119790	NA,A	NA,AC	NA,1	NA,inf	NA,inf	NA,1.47736	0.000828362	0.000839356
2	chr11:116684939:T:G	116684939	NA,G	NA,T	NA,1	NA,inf	NA,inf	NA,1.43979	0.000824417	0.000833702
2	chr11:117554089:G:A	117554089	A,A	G,G	1,1	-inf,-inf	inf,inf	2.06476,0.711958	0.000820454	0.000834269
2	chr11:117213232:A:G	117213232	G,NA	A,NA	1,NA	inf,NA	inf,NA	1.46655,NA	0.000815893	0.000821106
2	chr11:117573329:A:G	117573329	G,G	A,A	1,1	-inf,-inf	inf,inf	2.20379,0.438135	0.000811727	0.000825308
2	chr11:117010410:A:G	117010410	G,G	A,A	1,1	inf,inf	inf,inf	1.71298,0.706402	0.000811048	0.000814723
2	chr11:116900855:T:C	116900855	NA,C	NA,T	NA,1	NA,inf	NA,inf	NA,1.45469	0.000809838	0.000821133
2	chr11:117032777:A:C	117032777	NA,C	NA,A	NA,1	NA,inf	NA,inf	NA,1.46163	0.000809827	0.000821301
2	chr11:117005267:T:C	117005267	C,C	T,T	1,1	-inf,-inf	inf,inf	1.66107,2.37957	0.00080401	0.000940747
2	chr11:116972042:G:A	116972042	A,A	G,G	1,1	inf,inf	inf,inf	1.86237,0.489472	0.000802655	0.000806291
2	chr11:117202254:G:A	117202254	A,NA	G,NA	1,NA	inf,NA	inf,NA	1.45607,NA	0.0007989	0.000804021
2	chr11:117133307:C:T	117133307	T,NA	C,NA	1,NA	inf,NA	inf,NA	1.44777,NA	0.000798234	0.000803272
2	chr11:116829811:C:T	116829811	NA,T	NA,C	NA,1	NA,-inf	NA,inf	NA,1.42549	0.000796661	0.000807511
2	chr11:116996228:A:C	116996228	C,NA	A,NA	1,NA	inf,NA	inf,NA	1.44366,NA	0.000796438	0.000801439
2	chr11:117125998:T:C	117125998	NA,C	NA,T	NA,1	NA,inf	NA,inf	NA,1.45259	0.000794738	0.000805251
2	chr11:117446877:T:C	117446877	C,C	T,T	1,1	inf,-inf	inf,inf	0.62719,2.21489	0.000792168	0.000807233
2	chr11:117546669:G:T	117546669	T,NA	G,NA	1,NA	inf,NA	inf,NA	1.76467,NA	0.000783791	0.000797773
2	chr11:116921583:G:A	116921583	A,A	G,G	1,1	inf,inf	inf,inf	1.84088,0.498594	0.000781806	0.000785353
2	chr11:117119726:A:G	117119726	G,NA	A,NA	1,NA	-inf,NA	inf,NA	1.30335,NA	0.000780937	0.000787661
2	chr11:117050268:G:A	117050268	A,A	G,G	1,1	inf,inf	inf,inf	1.43908,0.984419	0.00077907	0.000782568
2	chr11:116666676:T:A	116666676	A,NA	T,NA	1,NA	-inf,NA	inf,NA	1.99506,NA	0.000776829	0.000800689
2	chr11:117213694:G:A	117213694	A,NA	G,NA	1,NA	inf,NA	inf,NA	1.44003,NA	0.000772597	0.000777589
2	chr11:117118417:G:A	117118417	A,NA	G,NA	1,NA	inf,NA	inf,NA	1.43398,NA	0.00077124	0.000776164
2	chr11:116929517:T:TCC	116929517	TCC,TCC	T,T	1,1	inf,inf	inf,inf	1.80621,0.532628	0.000769648	0.000773133
2	chr11:116716287:G:A	116716287	NA,A	NA,G	NA,1	NA,inf	NA,inf	NA,1.29962	0.000764824	0.000771922
2	chr11:117131159:T:C	117131159	C,NA	T,NA	1,NA	inf,NA	inf,NA	1.43221,NA	0.000761966	0.000766879
2	chr11:117116705:T:C	117116705	C,NA	T,NA	1,NA	inf,NA	inf,NA	1.42817,NA	0.000760554	0.000765432
2	chr11:117322657:G:A	117322657	NA,A	NA,G	NA,1	NA,inf	NA,inf	NA,1.56561	0.000758151	0.000772211
2	chr11:117491710:G:A	117491710	A,A	G,G	1,1	-inf,-inf	inf,inf	1.64535,1.16492	0.000753695	0.000767697
2	chr11:117110285:A:G	117110285	G,G	A,A	1,1	-inf,-inf	inf,inf	1.01036,2.48321	0.000748176	0.00079951
2	chr11:117118808:C:T	117118808	T,T	C,C	1,1	-inf,-inf	inf,inf	0.479053,2.30285	0.000747134	0.000760286
2	chr11:117166095:A:G	117166095	NA,G	NA,A	NA,1	NA,inf	NA,inf	NA,1.41758	0.000745988	0.000755856
2	chr11:117164906:C:T	117164906	T,NA	C,NA	1,NA	inf,NA	inf,NA	1.42085,NA	0.000745912	0.000750744
2	chr11:117200733:C:T	117200733	T,T	C,C	1,1	-inf,-inf	inf,inf	0.483596,2.27476	0.000742859	0.000753554
2	chr11:117454601:T:C	117454601	NA,C	NA,T	NA,1	NA,-inf	NA,inf	NA,1.47754	0.000739055	0.000750938
2	chr11:117454412:T:C	117454412	NA,C	NA,T	NA,1	NA,-inf	NA,inf	NA,1.47754	0.000739055	0.000750938
2	chr11:117003240:T:C	117003240	C,NA	T,NA	1,NA	inf,NA	inf,NA	1.41427,NA	0.000738695	0.000743417
2	chr11:117191278:A:T	117191278	T,NA	A,NA	1,NA	inf,NA	inf,NA	1.41627,NA	0.000737001	0.000741799
2	chr11:116865963:A:G	116865963	G,G	A,A	1,1	-inf,-inf	inf,inf	2.28043,2.30165	0.000736206	0.000929291
2	chr11:117184769:A:G	117184769	G,NA	A,NA	1,NA	inf,NA	inf,NA	1.41472,NA	0.000733877	0.000738663
2	chr11:116971746:TTC:T	116971746	T,T	TTC,TTC	1,1	inf,inf	inf,inf	1.80229,0.511349	0.000733625	0.000736992
2	chr11:117183313:C:G	117183313	G,NA	C,NA	1,NA	inf,NA	inf,NA	1.41215,NA	0.000730429	0.000735195
2	chr11:117182970:G:A	117182970	A,NA	G,NA	1,NA	inf,NA	inf,NA	1.41138,NA	0.000729273	0.000734033
2	chr11:117270493:A:G	117270493	NA,G	NA,A	NA,1	NA,-inf	NA,inf	NA,1.4712	0.000727154	0.000738946
2	chr11:116915676:G:A	116915676	NA,A	NA,G	NA,1	NA,inf	NA,inf	NA,1.59929	0.000726695	0.000740839
2	chr11:117245596:C:T	117245596	T,T	C,C	1,1	-inf,-inf	inf,inf	0.0904862,2.39163	0.000723943	0.000735627
2	chr11:116646776:G:A	116646776	NA,A	NA,G	NA,1	NA,inf	NA,inf	NA,1.46085	0.000723555	0.000735549
2	chr11:116963014:C:T	116963014	T,T	C,C	1,1	-inf,-inf	inf,inf	3.55181,1.66523	0.000722208	0.0015169
2	chr11:117191221:G:A	117191221	A,NA	G,NA	1,NA	inf,NA	inf,NA	1.40642,NA	0.000722155	0.000726878
2	chr11:117185177:G:C	117185177	C,NA	G,NA	1,NA	inf,NA	inf,NA	1.40599,NA	0.000720878	0.000725598
2	chr11:117134491:A:G	117134491	G,NA	A,NA	1,NA	inf,NA	inf,NA	1.40325,NA	0.000719359	0.000724049
2	chr11:116963597:G:A	116963597	A,A	G,G	1,1	-inf,-inf	inf,inf	3.58373,1.64245	0.000718859	0.00153358
2	chr11:117117051:G:A	117117051	A,NA	G,NA	1,NA	inf,NA	inf,NA	1.39889,NA	0.000715693	0.000720346
2	chr11:117171195:C:T	117171195	T,NA	C,NA	1,NA	inf,NA	inf,NA	1.40212,NA	0.000715444	0.000720134
2	chr11:116588828:T:C	116588828	NA,C	NA,T	NA,1	NA,-inf	NA,inf	NA,1.45976	0.000711566	0.000723845
2	chr11:116871910:C:T	116871910	T,NA	C,NA	1,NA	inf,NA	inf,NA	1.40517,NA	0.000708515	0.000713296
2	chr11:116922749:ATT:A	116922749	A,A	ATT,ATT	1,1	inf,inf	inf,inf	1.79542,0.492185	0.000705508	0.000708767
2	chr11:116948334:T:C	116948334	C,C	T,T	1,1	inf,inf	inf,inf	1.82269,0.458898	0.000705349	0.000708632
2	chr11:117122023:A:C	117122023	C,NA	A,NA	1,NA	inf,NA	inf,NA	1.39028,NA	0.000702836	0.000707426
2	chr11:117194555:G:C	117194555	C,NA	G,NA	1,NA	inf,NA	inf,NA	1.39214,NA	0.000700587	0.000705202
2	chr11:117184684:A:C	117184684	C,NA	A,NA	1,NA	inf,NA	inf,NA	1.39218,NA	0.000700576	0.000705191
2	chr11:117554454:C:T	117554454	T,NA	C,NA	1,NA	inf,NA	inf,NA	1.70581,NA	0.000699838	0.000712346
2	chr11:116959912:G:T	116959912	T,T	G,G	1,1	inf,inf	inf,inf	1.82211,0.451811	0.000699239	0.000702489
2	chr11:116858197:G:A	116858197	NA,A	NA,G	NA,1	NA,inf	NA,inf	NA,1.31	0.000695697	0.000702349
2	chr11:116715707:C:T	116715707	T,T	C,C	1,1	-inf,-inf	inf,inf	1.5075,2.50128	0.000694338	0.000794616
2	chr11:117252502:C:G	117252502	G,G	C,C	1,1	-inf,-inf	inf,inf	0.0214023,2.37172	0.000692888	0.000703864
2	chr11:117155633:C:T	117155633	NA,T	NA,C	NA,1	NA,inf	NA,inf	NA,1.3796	0.000692327	0.000701535
2	chr11:117117867:T:C	117117867	NA,C	NA,T	NA,1	NA,inf	NA,inf	NA,1.37837	0.000692014	0.000701216
2	chr11:116866586:C:T	116866586	T,NA	C,NA	1,NA	inf,NA	inf,NA	1.35245,NA	0.000691964	0.000696565
2	chr11:117205620:T:C	117205620	C,NA	T,NA	1,NA	inf,NA	inf,NA	1.38547,NA	0.000691733	0.000696303
2	chr11:116834800:G:A	116834800	A,A	G,G	1,1	-inf,-inf	inf,inf	3.46775,2.07736	0.000690988	0.00201166
2	chr11:117447225:A:T	117447225	T,T	A,A	1,1	inf,-inf	inf,inf	0.657701,2.12154	0.000690696	0.000704018
2	chr11:117106673:T:G	117106673	NA,G	NA,T	NA,1	NA,inf	NA,inf	NA,1.37428	0.000688801	0.000697924
2	chr11:117117475:C:G	117117475	NA,G	NA,C	NA,1	NA,inf	NA,inf	NA,1.37511	0.000687822	0.000696972
2	chr11:117509393:A:G	117509393	G,G	A,A	1,1	inf,inf	inf,inf	1.81909,0.691004	0.000687209	0.000695694
2	chr11:117117466:C:T	117117466	NA,T	NA,C	NA,1	NA,inf	NA,inf	NA,1.37428	0.000686752	0.000695889
2	chr11:117058538:T:C	117058538	C,C	T,T	1,1	-inf,-inf	inf,inf	3.92573,1.35037	0.000686338	0.00166709
2	chr11:116971458:T:C	116971458	C,C	T,T	1,1	inf,inf	inf,inf	1.79812,0.472737	0.000686071	0.000689266
2	chr11:116959545:T:C	116959545	C,C	T,T	1,1	-inf,-inf	inf,inf	3.47029,1.67978	0.000685128	0.00137563
2	chr11:116968378:G:A	116968378	A,A	G,G	1,1	inf,inf	inf,inf	1.76426,0.517885	0.000684568	0.00068775
2	chr11:116644840:T:C	116644840	C,C	T,T	1,1	inf,-inf	inf,inf	2.28966,1.36016	0.000684	0.000754638
2	chr11:117153540:G:A	117153540	A,NA	G,NA	1,NA	inf,NA	inf,NA	1.37483,NA	0.000677537	0.000682025
2	chr11:117142769:G:A	117142769	NA,A	NA,G	NA,1	NA,inf	NA,inf	NA,1.36806	0.000676897	0.000685925
2	chr11:116958143:A:T	116958143	T,T	A,A	1,1	inf,inf	inf,inf	1.7846,0.479564	0.000673962	0.000677109
2	chr11:117206025:G:A	117206025	A,NA	G,NA	1,NA	inf,NA	inf,NA	1.37205,NA	0.000672939	0.000677412
2	chr11:116852698:AAAAC:A	116852698	A,NA	AAAAC,NA	1,NA	-inf,NA	inf,NA	1.76113,NA	0.000672473	0.000688474
2	chr11:117228309:A:G	117228309	G,NA	A,NA	1,NA	inf,NA	inf,NA	1.37294,NA	0.000670871	0.00067536
2	chr11:117457844:G:A	117457844	A,NA	G,NA	1,NA	-inf,NA	inf,NA	1.63525,NA	0.000668821	0.000681077
2	chr11:117044604:T:G	117044604	NA,G	NA,T	NA,1	NA,-inf	NA,inf	NA,1.31751	0.000665738	0.00067477
2	chr11:116831117:G:A	116831117	A,A	G,G	1,1	inf,inf	inf,inf	1.91929,0.345356	0.000663804	0.000667927
2	chr11:116982407:G:A	116982407	A,A	G,G	1,1	-inf,-inf	inf,inf	3.52302,1.63794	0.000661374	0.00137711
2	chr11:117109374:A:G	117109374	NA,G	NA,A	NA,1	NA,inf	NA,inf	NA,1.35343	0.000660568	0.000669375
2	chr11:116856831:T:C	116856831	C,NA	T,NA	1,NA	inf,NA	inf,NA	1.35718,NA	0.000659419	0.000663753
2	chr11:117441713:A:G	117441713	G,G	A,A	1,1	inf,inf	inf,inf	0.53526,2.11856	0.000658577	0.000666408
2	chr11:116930583:C:T	116930583	T,T	C,C	1,1	inf,inf	inf,inf	1.75888,0.497719	0.000658045	0.000661125
2	chr11:117081481:G:A	117081481	NA,A	NA,G	NA,1	NA,inf	NA,inf	NA,1.40845	0.000657819	0.000667981
2	chr11:116865052:C:CA	116865052	CA,NA	C,NA	1,NA	inf,NA	inf,NA	1.35016,NA	0.000657786	0.000662113
2	chr11:117165219:T:G	117165219	NA,G	NA,T	NA,1	NA,inf	NA,inf	NA,1.35109	0.000657176	0.000665933
2	chr11:117037567:A:G	117037567	G,G	A,A	1,1	-inf,-inf	inf,inf	1.6996,2.333	0.000656469	0.000796521
2	chr11:116921620:C:T	116921620	T,T	C,C	1,1	inf,inf	inf,inf	1.74756,0.51041	0.000655757	0.000658825
2	chr11:117444215:G:T	117444215	T,T	G,G	1,1	inf,inf	inf,inf	0.457195,2.15799	0.000653749	0.000661934
2	chr11:117555320:T:C	117555320	C,NA	T,NA	1,NA	inf,NA	inf,NA	1.66372,NA	0.00064943	0.000660989
2	chr11:116962683:A:C	116962683	C,C	A,A	1,1	inf,inf	inf,inf	1.77083,0.472738	0.000648499	0.000651549
2	chr11:116708346:A:G	116708346	NA,G	NA,A	NA,1	NA,-inf	NA,inf	NA,1.46456	0.00064841	0.000661237
2	chr11:117501411:T:A	117501411	A,A	T,T	1,1	inf,inf	inf,inf	1.88988,0.704699	0.000648232	0.00065827
2	chr11:116957857:G:A	116957857	A,A	G,G	1,1	inf,inf	inf,inf	1.76284,0.482669	0.000647317	0.00065036
2	chr11:117157402:A:G	117157402	NA,G	NA,A	NA,1	NA,inf	NA,inf	NA,1.34298	0.000646968	0.000655603
2	chr11:117107303:C:T	117107303	NA,T	NA,C	NA,1	NA,inf	NA,inf	NA,1.34116	0.000646001	0.000654621
2	chr11:116793135:C:T	116793135	T,T	C,C	1,1	-inf,inf	inf,inf	1.79551,1.30169	0.000645753	0.000671184
2	chr11:116705699:A:G	116705699	G,G	A,A	1,1	inf,inf	inf,inf	1.59612,2.457	0.000644508	0.00076535
2	chr11:117158834:G:A	117158834	NA,A	NA,G	NA,1	NA,inf	NA,inf	NA,1.3407	0.00064428	0.000652881
2	chr11:116623600:G:A	116623600	NA,A	NA,G	NA,1	NA,inf	NA,inf	NA,1.33519	0.000642938	0.00065108
2	chr11:117229878:A:G	117229878	G,G	A,A	1,1	inf,inf	inf,inf	1.43641,2.29833	0.000638271	0.00068193
2	chr11:117171830:T:TC	117171830	NA,TC	NA,T	NA,1	NA,inf	NA,inf	NA,1.33469	0.000637129	0.000645639
2	chr11:117156485:C:T	117156485	NA,T	NA,C	NA,1	NA,inf	NA,inf	NA,1.33469	0.000637129	0.000645639
2	chr11:116853121:C:T	116853121	T,NA	C,NA	1,NA	inf,NA	inf,NA	1.3403,NA	0.000636391	0.000640611
2	chr11:117171471:G:C	117171471	NA,C	NA,G	NA,1	NA,inf	NA,inf	NA,1.3332	0.000635393	0.000643881
2	chr11:117151145:T:A	117151145	NA,A	NA,T	NA,1	NA,inf	NA,inf	NA,1.33311	0.000635261	0.000643748
2	chr11:117184223:A:C	117184223	NA,C	NA,A	NA,1	NA,inf	NA,inf	NA,1.35414	0.000633986	0.000643347
2	chr11:116958620:CAGG:C	116958620	C,C	CAGG,CAGG	1,1	inf,inf	inf,inf	1.75673,0.477304	0.000633951	0.000636944
2	chr11:117105882:G:A	117105882	A,NA	G,NA	1,NA	inf,NA	inf,NA	1.3346,NA	0.000633292	0.000637469
2	chr11:117185196:C:T	117185196	NA,T	NA,C	NA,1	NA,inf	NA,inf	NA,1.33087	0.000632158	0.000640614
2	chr11:117060923:C:T	117060923	NA,T	NA,C	NA,1	NA,inf	NA,inf	NA,1.51106	0.0006319	0.000643963
2	chr11:117559310:G:T	117559310	T,NA	G,NA	1,NA	inf,NA	inf,NA	1.64815,NA	0.000631026	0.000642253
2	chr11:117113774:G:C	117113774	NA,C	NA,G	NA,1	NA,inf	NA,inf	NA,1.32871	0.000630571	0.000639005
2	chr11:117575288:A:G	117575288	G,NA	A,NA	1,NA	inf,NA	inf,NA	1.64943,NA	0.000627967	0.000639215
2	chr11:116955693:T:C	116955693	C,C	T,T	1,1	inf,inf	inf,inf	1.73612,0.499248	0.000627848	0.000630814
2	chr11:117222770:C:T	117222770	T,T	C,C	1,1	inf,inf	inf,inf	0.243682,2.25718	0.000626272	0.000634151
2	chr11:116853517:G:A	116853517	A,NA	G,NA	1,NA	inf,NA	inf,NA	1.33067,NA	0.000625973	0.000630129
2	chr11:116857155:T:C	116857155	C,NA	T,NA	1,NA	inf,NA	inf,NA	1.32927,NA	0.000622664	0.000626811
2	chr11:116944590:A:G	116944590	G,G	A,A	1,1	inf,inf	inf,inf	1.75638,0.465996	0.000622019	0.000624972
2	chr11:116880158:A:C	116880158	C,C	A,A	1,1	-inf,-inf	inf,inf	2.89884,1.68277	0.000621652	0.000859059
2	chr11:116872150:A:G	116872150	NA,G	NA,A	NA,1	NA,inf	NA,inf	NA,1.35067	0.00062132	0.000630912
2	chr11:116949957:A:T	116949957	T,T	A,A	1,1	inf,inf	inf,inf	1.75038,0.471361	0.000619538	0.000622479
2	chr11:116918722:T:C	116918722	C,C	T,T	1,1	inf,inf	inf,inf	1.70568,0.522173	0.000619428	0.000622336
2	chr11:117051526:T:C	117051526	NA,C	NA,T	NA,1	NA,-inf	NA,inf	NA,1.44191	0.0006193	0.00062816
2	chr11:116742468:T:C	116742468	C,C	T,T	1,1	-inf,-inf	inf,inf	1.5376,2.55849	0.000618892	0.000732943
2	chr11:116861028:T:G	116861028	G,NA	T,NA	1,NA	inf,NA	inf,NA	1.32767,NA	0.000618687	0.00062283
2	chr11:117558319:G:A	117558319	A,A	G,G	1,1	inf,inf	inf,inf	1.68862,0.976859	0.000617913	0.000628156
2	chr11:116646608:T:C	116646608	C,C	T,T	1,1	inf,-inf	inf,inf	2.10372,1.41705	0.000616149	0.000669864
2	chr11:117105555:G:A	117105555	A,NA	G,NA	1,NA	inf,NA	inf,NA	1.2699,NA	0.000616132	0.000619976
2	chr11:116954222:A:C	116954222	C,C	A,A	1,1	inf,inf	inf,inf	1.73008,0.493438	0.000614403	0.000617318
2	chr11:116997450:T:C	116997450	NA,C	NA,T	NA,1	NA,-inf	NA,inf	NA,1.4353	0.000614041	0.00062284
2	chr11:117191494:G:T	117191494	NA,T	NA,G	NA,1	NA,inf	NA,inf	NA,1.31418	0.000612987	0.0006212
2	chr11:117059421:GC:G	117059421	G,G	GC,GC	1,1	-inf,-inf	inf,inf	3.57678,1.55214	0.000612324	0.0013012
2	chr11:116712323:T:C	116712323	NA,C	NA,T	NA,1	NA,inf	NA,inf	NA,1.18049	0.000609727	0.000615731
2	chr11:116935651:G:T	116935651	T,T	G,G	1,1	inf,inf	inf,inf	1.73505,0.481673	0.000609438	0.000612338
2	chr11:116857544:C:T	116857544	T,NA	C,NA	1,NA	inf,NA	inf,NA	1.31368,NA	0.000603242	0.000607288
2	chr11:117191233:C:T	117191233	NA,T	NA,C	NA,1	NA,inf	NA,inf	NA,1.30125	0.000601317	0.00060938
2	chr11:116647052:G:A	116647052	NA,A	NA,G	NA,1	NA,inf	NA,inf	NA,1.33014	0.000599433	0.000607289
2	chr11:117211859:C:T	117211859	NA,T	NA,C	NA,1	NA,inf	NA,inf	NA,1.30029	0.000599408	0.000607924
2	chr11:116712797:C:A	116712797	A,A	C,C	1,1	-inf,-inf	inf,inf	1.0376,2.55607	0.00059932	0.000650357
2	chr11:117055725:C:T	117055725	NA,T	NA,C	NA,1	NA,-inf	NA,inf	NA,1.42706	0.000599019	0.000607655
2	chr11:117157764:A:G	117157764	NA,G	NA,A	NA,1	NA,inf	NA,inf	NA,1.29969	0.000597376	0.000605382
2	chr11:116884803:CACAA:C	116884803	NA,C	NA,CACAA	NA,1	NA,inf	NA,inf	NA,1.46361	0.000592869	0.000603934
2	chr11:116927828:C:T	116927828	T,T	C,C	1,1	-inf,-inf	inf,inf	3.50864,1.58005	0.000592344	0.00122256
2	chr11:117110217:A:G	117110217	NA,G	NA,A	NA,1	NA,inf	NA,inf	NA,1.25285	0.000589311	0.000597018
2	chr11:116749369:T:C	116749369	NA,C	NA,T	NA,1	NA,inf	NA,inf	NA,1.13397	0.000588722	0.000594087
2	chr11:116847838:C:G	116847838	G,NA	C,NA	1,NA	inf,NA	inf,NA	1.29936,NA	0.000585776	0.000589737
2	chr11:117192273:C:T	117192273	NA,T	NA,C	NA,1	NA,-inf	NA,inf	NA,1.41934	0.000585598	0.000594931
2	chr11:116879973:T:G	116879973	NA,G	NA,T	NA,1	NA,-inf	NA,inf	NA,1.4077	0.000583069	0.000593097
2	chr11:117018058:A:G	117018058	NA,G	NA,A	NA,1	NA,-inf	NA,inf	NA,1.24862	0.000582781	0.000590792
2	chr11:117033563:G:A	117033563	A,NA	G,NA	1,NA	inf,NA	inf,NA	1.27218,NA	0.000582159	0.000585989
2	chr11:116587376:C:T	116587376	NA,T	NA,C	NA,1	NA,inf	NA,inf	NA,1.33172	0.00058014	0.000589391
2	chr11:117050503:G:T	117050503	T,T	G,G	1,1	-inf,-inf	inf,inf	3.54479,1.53925	0.000579984	0.00121216
2	chr11:117223048:A:C	117223048	C,C	A,A	1,1	inf,inf	inf,inf	0.178895,2.20146	0.000579536	0.000586227
2	chr11:117222844:A:G	117222844	G,G	A,A	1,1	inf,inf	inf,inf	0.226383,2.21297	0.000578612	0.000585754
2	chr11:117506675:G:C	117506675	C,C	G,G	1,1	-inf,-inf	inf,inf	1.98521,0.485493	0.00057768	0.000587155
2	chr11:117432714:C:T	117432714	T,T	C,C	1,1	inf,inf	inf,inf	0.962737,1.76567	0.000575934	0.000585809
2	chr11:117481034:G:A	117481034	NA,A	NA,G	NA,1	NA,inf	NA,inf	NA,1.34919	0.000574125	0.000583391
2	chr11:117543590:AC:A	117543590	A,NA	AC,NA	1,NA	inf,NA	inf,NA	2.17119,NA	0.0005737	0.000608145
2	chr11:116986287:C:T	116986287	T,T	C,C	1,1	-inf,-inf	inf,inf	3.41906,1.61656	0.000573507	0.00113446
2	chr11:117063374:T:C	117063374	NA,C	NA,T	NA,1	NA,-inf	NA,inf	NA,1.23614	0.0005719	0.000579726
2	chr11:116992102:A:T	116992102	T,T	A,A	1,1	-inf,-inf	inf,inf	2.00748,2.16008	0.00057075	0.00075415
2	chr11:117089597:G:A	117089597	A,A	G,G	1,1	-inf,-inf	inf,inf	3.48812,1.56405	0.000570566	0.00115949
2	chr11:117547362:G:A	117547362	A,NA	G,NA	1,NA	inf,NA	inf,NA	1.59192,NA	0.000569505	0.000579609
2	chr11:116646156:G:A	116646156	A,A	G,G	1,1	inf,-inf	inf,inf	2.07202,1.3987	0.000569369	0.00061823
2	chr11:117219829:T:C	117219829	C,C	T,T	1,1	inf,inf	inf,inf	0.255153,2.30286	0.000567484	0.000576131
2	chr11:116693692:C:T	116693692	T,T	C,C	1,1	-inf,inf	inf,inf	0.341728,1.94354	0.000563002	0.000568971
2	chr11:117185975:G:A	117185975	NA,A	NA,G	NA,1	NA,inf	NA,inf	NA,1.26637	0.000561699	0.000569257
2	chr11:117512500:G:A	117512500	A,A	G,G	1,1	inf,inf	inf,inf	2.30617,0.0472359	0.000561691	0.000572897
2	chr11:117446462:C:T	117446462	NA,T	NA,C	NA,1	NA,-inf	NA,inf	NA,1.32546	0.000561468	0.000570509
2	chr11:116796875:A:G	116796875	NA,G	NA,A	NA,1	NA,-inf	NA,inf	NA,1.36516	0.000559458	0.000569261
2	chr11:117166590:G:A	117166590	NA,A	NA,G	NA,1	NA,inf	NA,inf	NA,1.25986	0.000557029	0.000564955
2	chr11:117034440:G:A	117034440	NA,A	NA,G	NA,1	NA,-inf	NA,inf	NA,1.38348	0.000555451	0.000563476
2	chr11:116969045:T:C	116969045	C,C	T,T	1,1	-inf,-inf	inf,inf	1.80358,2.21488	0.0005547	0.000691493
2	chr11:117033342:T:C	117033342	NA,C	NA,T	NA,1	NA,-inf	NA,inf	NA,1.22149	0.000553977	0.000561611
2	chr11:117093350:C:T	117093350	T,T	C,C	1,1	inf,inf	inf,inf	1.79312,0.344206	0.000553053	0.000555849
2	chr11:116749108:C:A	116749108	NA,A	NA,C	NA,1	NA,inf	NA,inf	NA,1.10255	0.000551293	0.000556374
2	chr11:117441481:A:G	117441481	G,G	A,A	1,1	inf,inf	inf,inf	0.704764,1.91569	0.00055006	0.000557416
2	chr11:117093349:G:T	117093349	T,T	G,G	1,1	inf,inf	inf,inf	1.7881,0.346608	0.000549	0.000551779
2	chr11:117491146:C:T	117491146	T,T	C,C	1,1	-inf,-inf	inf,inf	1.14283,1.47065	0.000547248	0.000556669
2	chr11:117040874:A:G	117040874	G,NA	A,NA	1,NA	inf,NA	inf,NA	1.2393,NA	0.000544541	0.000548178
2	chr11:116655952:C:T	116655952	NA,T	NA,C	NA,1	NA,inf	NA,inf	NA,1.22935	0.000541134	0.000548834
2	chr11:117081676:C:T	117081676	T,T	C,C	1,1	-inf,-inf	inf,inf	3.67454,1.42724	0.00053985	0.00121915
2	chr11:117163604:C:T	117163604	T,NA	C,NA	1,NA	inf,NA	inf,NA	1.26042,NA	0.000535973	0.000539715
2	chr11:117195360:T:A	117195360	NA,A	NA,T	NA,1	NA,inf	NA,inf	NA,1.23882	0.000535697	0.000543335
2	chr11:116723858:C:A	116723858	NA,A	NA,C	NA,1	NA,inf	NA,inf	NA,1.21889	0.000535033	0.000542442
2	chr11:116891099:G:C	116891099	C,NA	G,NA	1,NA	-inf,NA	inf,NA	1.62883,NA	0.00053363	0.000546015
2	chr11:116607197:G:T	116607197	NA,T	NA,G	NA,1	NA,-inf	NA,inf	NA,1.25055	0.000532916	0.000541004
2	chr11:116657827:C:T	116657827	T,T	C,C	1,1	inf,inf	inf,inf	2.0511,1.46247	0.000526992	0.000573636
2	chr11:117070502:A:C	117070502	NA,C	NA,A	NA,1	NA,-inf	NA,inf	NA,1.1895	0.000524878	0.000532087
2	chr11:116689731:T:C	116689731	C,C	T,T	1,1	inf,inf	inf,inf	1.79214,2.18999	0.000523293	0.000611231
2	chr11:117476492:C:T	117476492	T,T	C,C	1,1	inf,inf	inf,inf	1.84677,0.775512	0.000520609	0.000532739
2	chr11:117067546:C:T	117067546	NA,T	NA,C	NA,1	NA,-inf	NA,inf	NA,1.1873	0.000520347	0.000527535
2	chr11:117479391:A:G	117479391	NA,G	NA,A	NA,1	NA,inf	NA,inf	NA,1.29339	0.000520083	0.000528471
2	chr11:116885920:T:C	116885920	NA,C	NA,T	NA,1	NA,inf	NA,inf	NA,1.38124	0.000514577	0.00052412
2	chr11:117293530:A:C	117293530	C,C	A,A	1,1	-inf,-inf	inf,inf	0.167696,2.18565	0.000514553	0.00052297
2	chr11:116718221:G:A	116718221	NA,A	NA,G	NA,1	NA,inf	NA,inf	NA,1.09542	0.00051338	0.000518467
2	chr11:116988869:A:G	116988869	NA,G	NA,A	NA,1	NA,-inf	NA,inf	NA,1.17972	0.000512929	0.000520021
2	chr11:117577156:T:C	117577156	C,NA	T,NA	1,NA	inf,NA	inf,NA	1.52947,NA	0.00051083	0.000519834
2	chr11:117577020:A:G	117577020	G,NA	A,NA	1,NA	inf,NA	inf,NA	1.52784,NA	0.000508994	0.000517971
2	chr11:117015176:T:C	117015176	NA,C	NA,T	NA,1	NA,-inf	NA,inf	NA,1.1734	0.000506971	0.000513985
2	chr11:117108412:G:A	117108412	NA,A	NA,G	NA,1	NA,-inf	NA,inf	NA,1.2851	0.000503567	0.000511902
2	chr11:117030833:G:A	117030833	A,A	G,G	1,1	-inf,-inf	inf,inf	3.39876,1.54396	0.000502991	0.0009792
2	chr11:117564270:C:G	117564270	G,NA	C,NA	1,NA	inf,NA	inf,NA	1.51827,NA	0.000499464	0.000508278
2	chr11:116899390:C:T	116899390	NA,T	NA,C	NA,1	NA,-inf	NA,inf	NA,1.16514	0.000499151	0.000506064
2	chr11:116916476:T:C	116916476	C,C	T,T	1,1	inf,inf	inf,inf	1.78882,0.235144	0.000498357	0.000500903
2	chr11:117074058:G:A	117074058	NA,A	NA,G	NA,1	NA,-inf	NA,inf	NA,1.15746	0.000496878	0.000503693
2	chr11:117149584:G:A	117149584	NA,A	NA,G	NA,1	NA,-inf	NA,inf	NA,1.20108	0.000495428	0.000502764
2	chr11:117028170:C:G	117028170	G,G	C,C	1,1	-inf,-inf	inf,inf	1.57927,2.14689	0.000493922	0.000571177
2	chr11:117408121:G:T	117408121	NA,T	NA,G	NA,1	NA,inf	NA,inf	NA,1.20978	0.000493013	0.000500405
2	chr11:117556130:C:T	117556130	NA,T	NA,C	NA,1	NA,inf	NA,inf	NA,1.2314	0.000490176	0.00049804
2	chr11:117252771:T:C	117252771	NA,C	NA,T	NA,1	NA,inf	NA,inf	NA,1.18339	0.000489858	0.000496825
2	chr11:116941162:A:G	116941162	G,G	A,A	1,1	inf,inf	inf,inf	1.62517,0.48069	0.000488316	0.000490736
2	chr11:116837947:T:G	116837947	G,NA	T,NA	1,NA	inf,NA	inf,NA	1.18937,NA	0.000486197	0.00048956
2	chr11:117186152:G:T	117186152	NA,T	NA,G	NA,1	NA,inf	NA,inf	NA,1.23639	0.000485518	0.000492799
2	chr11:117073355:TTC:T	117073355	NA,T	NA,TTC	NA,1	NA,-inf	NA,inf	NA,1.14469	0.000485429	0.000492094
2	chr11:116930074:G:A	116930074	NA,A	NA,G	NA,1	NA,-inf	NA,inf	NA,1.30549	0.000484999	0.000492032
2	chr11:117218290:G:C	117218290	C,C	G,G	1,1	inf,inf	inf,inf	0.236846,2.216	0.000484211	0.00049145
2	chr11:116699700:C:T	116699700	NA,T	NA,C	NA,1	NA,inf	NA,inf	NA,1.16773	0.000482842	0.000489373
2	chr11:116995649:T:C	116995649	NA,C	NA,T	NA,1	NA,-inf	NA,inf	NA,1.29483	0.000480006	0.00048695
2	chr11:116930227:T:C	116930227	C,C	T,T	1,1	-inf,-inf	inf,inf	3.37276,1.53898	0.000479734	0.000928217
2	chr11:117120255:C:T	117120255	NA,T	NA,C	NA,1	NA,-inf	NA,inf	NA,1.1907	0.000478577	0.000485782
2	chr11:117082174:G:A	117082174	NA,A	NA,G	NA,1	NA,-inf	NA,inf	NA,1.1466	0.00047854	0.000485252
2	chr11:117574169:G:A	117574169	A,NA	G,NA	1,NA	inf,NA	inf,NA	1.4853,NA	0.000478167	0.000486459
2	chr11:116982890:G:A	116982890	A,A	G,G	1,1	-inf,-inf	inf,inf	3.29456,1.58992	0.000476766	0.000894845
2	chr11:117124331:T:C	117124331	NA,C	NA,T	NA,1	NA,-inf	NA,inf	NA,1.23252	0.000475657	0.000483107
2	chr11:116950699:T:C	116950699	C,C	T,T	1,1	inf,inf	inf,inf	1.81045,0.163605	0.000472604	0.000475174
2	chr11:117211090:A:G	117211090	NA,G	NA,A	NA,1	NA,inf	NA,inf	NA,1.16623	0.000468993	0.00047536
2	chr11:116830059:C:T	116830059	T,NA	C,NA	1,NA	inf,NA	inf,NA	1.167,NA	0.000465369	0.000468655
2	chr11:117060082:A:G	117060082	G,G	A,A	1,1	-inf,-inf	inf,inf	3.52825,1.42694	0.000464639	0.000970582
2	chr11:117580221:C:T	117580221	T,NA	C,NA	1,NA	inf,NA	inf,NA	1.47598,NA	0.000463411	0.000471568
2	chr11:117120845:G:A	117120845	NA,A	NA,G	NA,1	NA,inf	NA,inf	NA,1.29368	0.00046304	0.000471532
2	chr11:117192788:C:T	117192788	NA,T	NA,C	NA,1	NA,inf	NA,inf	NA,1.20676	0.00046147	0.000468381
2	chr11:117026742:G:A	117026742	NA,A	NA,G	NA,1	NA,inf	NA,inf	NA,1.13378	0.000458732	0.000463764
2	chr11:117088414:A:G	117088414	NA,G	NA,A	NA,1	NA,-inf	NA,inf	NA,1.1228	0.00045827	0.000464708
2	chr11:117109431:G:C	117109431	C,NA	G,NA	1,NA	inf,NA	inf,NA	1.17645,NA	0.000457602	0.000460877
2	chr11:116926130:A:T	116926130	T,T	A,A	1,1	-inf,-inf	inf,inf	3.44388,1.47614	0.000456637	0.000920525
2	chr11:116922560:G:T	116922560	NA,T	NA,G	NA,1	NA,inf	NA,inf	NA,1.15136	0.000454467	0.000460705
2	chr11:116908960:G:A	116908960	NA,A	NA,G	NA,1	NA,-inf	NA,inf	NA,1.26884	0.000453825	0.000460432
2	chr11:117107911:A:G	117107911	G,NA	A,NA	1,NA	inf,NA	inf,NA	1.17392,NA	0.000453688	0.000456952
2	chr11:117200903:G:A	117200903	NA,A	NA,G	NA,1	NA,inf	NA,inf	NA,1.12838	0.000453258	0.000459406
2	chr11:116900295:C:T	116900295	NA,T	NA,C	NA,1	NA,-inf	NA,inf	NA,1.26754	0.000453125	0.000459716
2	chr11:116588188:T:C	116588188	NA,C	NA,T	NA,1	NA,inf	NA,inf	NA,1.18417	0.000452405	0.000459541
2	chr11:117377517:G:A	117377517	NA,A	NA,G	NA,1	NA,inf	NA,inf	NA,1.11775	0.000451207	0.000457633
2	chr11:117144479:C:T	117144479	T,T	C,C	1,1	-inf,-inf	inf,inf	1.51188,2.09286	0.000451175	0.000487814
2	chr11:116970110:T:C	116970110	NA,C	NA,T	NA,1	NA,-inf	NA,inf	NA,1.10781	0.000449864	0.000456119
2	chr11:117044933:A:G	117044933	NA,G	NA,A	NA,1	NA,inf	NA,inf	NA,1.11844	0.000446224	0.000451136
2	chr11:117202473:G:A	117202473	NA,A	NA,G	NA,1	NA,inf	NA,inf	NA,1.13873	0.000445976	0.000452057
2	chr11:117216117:G:A	117216117	NA,A	NA,G	NA,1	NA,inf	NA,inf	NA,1.13918	0.000445787	0.000450836
2	chr11:116910983:T:C	116910983	C,C	T,T	1,1	inf,inf	inf,inf	1.74964,0.204341	0.000444589	0.000446915
2	chr11:117213665:A:G	117213665	NA,G	NA,A	NA,1	NA,inf	NA,inf	NA,1.13688	0.000442451	0.00044748
2	chr11:116662103:C:G	116662103	NA,G	NA,C	NA,1	NA,inf	NA,inf	NA,1.01974	0.000442374	0.000446876
2	chr11:117282785:G:GCCC	117282785	NA,GCCC	NA,G	NA,1	NA,-inf	NA,inf	NA,1.21474	0.000439168	0.000447038
2	chr11:116673225:T:C	116673225	NA,C	NA,T	NA,1	NA,inf	NA,inf	NA,1.01916	0.000438778	0.000443278
2	chr11:116920021:G:A	116920021	NA,A	NA,G	NA,1	NA,-inf	NA,inf	NA,1.24654	0.000437505	0.000443882
2	chr11:116729054:G:A	116729054	NA,A	NA,G	NA,1	NA,inf	NA,inf	NA,1.00688	0.000436997	0.000441425
2	chr11:117192635:C:T	117192635	NA,T	NA,C	NA,1	NA,inf	NA,inf	NA,1.12923	0.000436948	0.000442932
2	chr11:116771225:T:C	116771225	NA,C	NA,T	NA,1	NA,inf	NA,inf	NA,1.1159	0.00043693	0.000442819
2	chr11:117572653:G:A	117572653	A,NA	G,NA	1,NA	inf,NA	inf,NA	1.43682,NA	0.000436213	0.000443802
2	chr11:117198514:A:G	117198514	NA,G	NA,A	NA,1	NA,-inf	NA,inf	NA,1.12893	0.000435877	0.000442339
2	chr11:116828434:A:G	116828434	NA,G	NA,A	NA,1	NA,-inf	NA,inf	NA,1.23255	0.000433675	0.000441203
2	chr11:117248313:T:C	117248313	NA,C	NA,T	NA,1	NA,inf	NA,inf	NA,1.20737	0.000432645	0.000439955
2	chr11:116688932:C:A	116688932	NA,A	NA,C	NA,1	NA,-inf	NA,inf	NA,1.21217	0.000432636	0.000439414
2	chr11:116902849:C:T	116902849	NA,T	NA,C	NA,1	NA,inf	NA,inf	NA,1.12364	0.000432512	0.000438463
2	chr11:117168636:G:A	117168636	NA,A	NA,G	NA,1	NA,inf	NA,inf	NA,1.09388	0.000430802	0.000436595
2	chr11:117089783:G:A	117089783	NA,A	NA,G	NA,1	NA,inf	NA,inf	NA,1.10654	0.000430148	0.000436245
2	chr11:117524283:G:A	117524283	NA,A	NA,G	NA,1	NA,inf	NA,inf	NA,1.15545	0.000428482	0.00043511
2	chr11:117579162:A:G	117579162	NA,G	NA,A	NA,1	NA,inf	NA,inf	NA,1.1555	0.000427339	0.000434077
2	chr11:116826432:C:T	116826432	NA,T	NA,C	NA,1	NA,inf	NA,inf	NA,1.45854	0.000427153	0.000438418
2	chr11:117324507:T:C	117324507	NA,C	NA,T	NA,1	NA,inf	NA,inf	NA,1.19169	0.000426841	0.00043417
2	chr11:116910202:C:T	116910202	T,T	C,C	1,1	inf,inf	inf,inf	1.72101,0.214492	0.000423169	0.000425399
2	chr11:117404792:T:G	117404792	NA,G	NA,T	NA,1	NA,-inf	NA,inf	NA,1.15796	0.000422609	0.000428953
2	chr11:116618452:A:G	116618452	NA,G	NA,A	NA,1	NA,-inf	NA,inf	NA,1.13222	0.000421249	0.00042776
2	chr11:116619120:A:G	116619120	NA,G	NA,A	NA,1	NA,-inf	NA,inf	NA,1.13173	0.000420892	0.000427397
2	chr11:116619678:T:C	116619678	NA,C	NA,T	NA,1	NA,-inf	NA,inf	NA,1.13173	0.000420892	0.000427397
2	chr11:116616347:A:G	116616347	NA,G	NA,A	NA,1	NA,-inf	NA,inf	NA,1.13173	0.000420892	0.000427397
2	chr11:117518217:C:T	117518217	T,T	C,C	1,1	inf,inf	inf,inf	1.84545,0.643011	0.000420316	0.000429139
2	chr11:117061712:T:C	117061712	C,C	T,T	1,1	-inf,-inf	inf,inf	1.59046,2.05365	0.000419437	0.00048556
2	chr11:117146609:A:G	117146609	NA,G	NA,A	NA,1	NA,inf	NA,inf	NA,1.09991	0.000416388	0.000422076
2	chr11:117186976:A:AC	117186976	NA,AC	NA,A	NA,1	NA,inf	NA,inf	NA,1.10028	0.000416366	0.000422059
2	chr11:117125349:A:T	117125349	NA,T	NA,A	NA,1	NA,-inf	NA,inf	NA,1.17865	0.00041628	0.000423203
2	chr11:117017528:TG:T	117017528	T,T	TG,TG	1,1	-inf,-inf	inf,inf	3.25727,1.51481	0.000414162	0.000756449
2	chr11:117178550:G:C	117178550	NA,C	NA,G	NA,1	NA,inf	NA,inf	NA,1.14253	0.000411675	0.000417868
2	chr11:116690550:G:A	116690550	NA,A	NA,G	NA,1	NA,-inf	NA,inf	NA,1.24022	0.000411423	0.000417758
2	chr11:116640311:A:G	116640311	G,G	A,A	1,1	inf,inf	inf,inf	3.02992,0.503701	0.000408093	0.000478491
2	chr11:117175444:TTGC:T	117175444	T,T	TTGC,TTGC	1,1	-inf,-inf	inf,inf	1.42948,2.05746	0.000404789	0.000434479
2	chr11:117173225:G:T	117173225	NA,T	NA,G	NA,1	NA,inf	NA,inf	NA,1.05929	0.00040437	0.000409835
2	chr11:116887500:C:T	116887500	T,T	C,C	1,1	inf,-inf	inf,inf	1.77831,0.118887	0.000404299	0.000406815
2	chr11:116795383:C:T	116795383	T,T	C,C	1,1	-inf,inf	inf,inf	1.53243,1.21125	0.000404107	0.000417199
2	chr11:116615431:C:T	116615431	NA,T	NA,C	NA,1	NA,inf	NA,inf	NA,1.07771	0.000403394	0.000409187
2	chr11:117570988:T:G	117570988	G,NA	T,NA	1,NA	inf,NA	inf,NA	1.39727,NA	0.00040281	0.00040987
2	chr11:116869766:C:T	116869766	T,NA	C,NA	1,NA	inf,NA	inf,NA	1.37586,NA	0.000402512	0.000410184
2	chr11:117073507:T:C	117073507	NA,C	NA,T	NA,1	NA,inf	NA,inf	NA,1.05002	0.000398953	0.00040337
2	chr11:117139073:C:T	117139073	T,T	C,C	1,1	-inf,-inf	inf,inf	1.56913,2.00704	0.000398383	0.000433181
2	chr11:117157548:G:A	117157548	NA,A	NA,G	NA,1	NA,inf	NA,inf	NA,1.05124	0.000398335	0.000403728
2	chr11:117210162:A:G	117210162	NA,G	NA,A	NA,1	NA,-inf	NA,inf	NA,1.18995	0.00039773	0.000404843
2	chr11:117450564:G:A	117450564	NA,A	NA,G	NA,1	NA,-inf	NA,inf	NA,1.08697	0.000396901	0.000403269
2	chr11:117120135:A:G	117120135	G,G	A,A	1,1	-inf,-inf	inf,inf	2.14414,2.25048	0.000396002	0.000657044
2	chr11:117172233:T:C	117172233	C,C	T,T	1,1	-inf,-inf	inf,inf	1.33999,2.06896	0.000394399	0.000420287
2	chr11:117192158:T:A	117192158	NA,A	NA,T	NA,1	NA,inf	NA,inf	NA,1.11619	0.000393168	0.000399092
2	chr11:116705038:C:T	116705038	T,T	C,C	1,1	inf,inf	inf,inf	0.556853,1.71045	0.000392926	0.000398407
2	chr11:116622369:G:A	116622369	NA,A	NA,G	NA,1	NA,inf	NA,inf	NA,1.08146	0.00039224	0.000398081
2	chr11:116648709:G:A	116648709	NA,A	NA,G	NA,1	NA,inf	NA,inf	NA,1.02684	0.000390851	0.000395982
2	chr11:117512979:C:T	117512979	T,T	C,C	1,1	inf,-inf	inf,inf	2.09445,0.0590447	0.000390614	0.000398008
2	chr11:117110090:G:A	117110090	NA,A	NA,G	NA,1	NA,inf	NA,inf	NA,1.02553	0.000390457	0.00039568
2	chr11:117213354:T:C	117213354	C,C	T,T	1,1	inf,-inf	inf,inf	1.35152,0.794745	0.000390383	0.000393147
2	chr11:117172824:C:G	117172824	NA,G	NA,C	NA,1	NA,inf	NA,inf	NA,1.03889	0.000389579	0.000394859
2	chr11:117514857:C:T	117514857	T,NA	C,NA	1,NA	-inf,NA	inf,NA	1.42005,NA	0.000388631	0.000396945
2	chr11:117155963:A:G	117155963	NA,G	NA,A	NA,1	NA,inf	NA,inf	NA,1.03705	0.000388403	0.000393668
2	chr11:116689950:C:T	116689950	NA,T	NA,C	NA,1	NA,-inf	NA,inf	NA,1.14934	0.000388326	0.000394417
2	chr11:117492105:G:A	117492105	A,A	G,G	1,1	-inf,-inf	inf,inf	0.210561,2.05951	0.000388216	0.000395154
2	chr11:116615947:G:C	116615947	C,C	G,G	1,1	-inf,inf	inf,inf	0.125665,2.09915	0.000387218	0.000393365
2	chr11:116763797:A:G	116763797	NA,G	NA,A	NA,1	NA,inf	NA,inf	NA,1.04772	0.000386638	0.00039189
2	chr11:116725178:G:A	116725178	NA,A	NA,G	NA,1	NA,inf	NA,inf	NA,0.942035	0.00038648	0.000390477
2	chr11:117569505:T:G	117569505	G,NA	T,NA	1,NA	inf,NA	inf,NA	1.37363,NA	0.000386189	0.00039295
2	chr11:116753634:A:C	116753634	NA,C	NA,A	NA,1	NA,inf	NA,inf	NA,1.03835	0.000383685	0.000388901
2	chr11:117356920:G:A	117356920	A,A	G,G	1,1	-inf,inf	inf,inf	0.696958,1.62202	0.000383669	0.000390265
2	chr11:117513958:A:G	117513958	G,G	A,A	1,1	inf,inf	inf,inf	2.0847,0.0623666	0.000382819	0.000390125
2	chr11:117186085:G:A	117186085	NA,A	NA,G	NA,1	NA,inf	NA,inf	NA,1.02886	0.000382775	0.000387967
2	chr11:117050203:C:T	117050203	NA,T	NA,C	NA,1	NA,inf	NA,inf	NA,1.01344	0.000381547	0.000385812
2	chr11:116612730:A:G	116612730	NA,G	NA,A	NA,1	NA,inf	NA,inf	NA,1.04344	0.000381375	0.000386852
2	chr11:116855465:C:T	116855465	T,NA	C,NA	1,NA	inf,NA	inf,NA	1.0623,NA	0.000380756	0.000383545
2	chr11:116790254:G:A	116790254	NA,A	NA,G	NA,1	NA,inf	NA,inf	NA,1.03966	0.000380362	0.000385541
2	chr11:117488192:C:T	117488192	NA,T	NA,C	NA,1	NA,inf	NA,inf	NA,1.11799	0.000379084	0.000385192
2	chr11:116787466:T:A	116787466	NA,A	NA,T	NA,1	NA,-inf	NA,inf	NA,1.17329	0.000378622	0.000385163
2	chr11:117209689:GAAGCAT:G	117209689	NA,G	NA,GAAGCAT	NA,1	NA,inf	NA,inf	NA,1.0463	0.000378399	0.000383601
2	chr11:116623786:C:T	116623786	NA,T	NA,C	NA,1	NA,-inf	NA,inf	NA,1.12248	0.000377675	0.000384227
2	chr11:117164764:G:A	117164764	NA,A	NA,G	NA,1	NA,inf	NA,inf	NA,1.01884	0.000377385	0.000382493
2	chr11:116730439:C:T	116730439	NA,T	NA,C	NA,1	NA,inf	NA,inf	NA,1.02771	0.000376805	0.00038193
2	chr11:117017151:G:C	117017151	NA,C	NA,G	NA,1	NA,inf	NA,inf	NA,1.02102	0.000374357	0.000378579
2	chr11:116753969:G:A	116753969	NA,A	NA,G	NA,1	NA,inf	NA,inf	NA,1.02369	0.000373965	0.000379055
2	chr11:117199301:C:T	117199301	NA,T	NA,C	NA,1	NA,inf	NA,inf	NA,1.01411	0.000373637	0.000378706
2	chr11:117197247:CT:C	117197247	NA,C	NA,CT	NA,1	NA,-inf	NA,inf	NA,1.11443	0.000373319	0.000379664
2	chr11:117192304:C:T	117192304	NA,T	NA,C	NA,1	NA,-inf	NA,inf	NA,1.15648	0.000373213	0.000379028
2	chr11:117164786:A:G	117164786	G,G	A,A	1,1	-inf,-inf	inf,inf	1.29426,2.0504	0.000372936	0.000396018
2	chr11:117364652:G:A	117364652	A,A	G,G	1,1	-inf,inf	inf,inf	1.94189,0.269194	0.000369057	0.000376442
2	chr11:117178884:C:T	117178884	NA,T	NA,C	NA,1	NA,inf	NA,inf	NA,1.00713	0.000368739	0.000373752
2	chr11:116940059:T:C	116940059	C,NA	T,NA	1,NA	-inf,NA	inf,NA	1.13384,NA	0.000368027	0.000373058
2	chr11:116791757:C:A	116791757	NA,A	NA,C	NA,1	NA,inf	NA,inf	NA,0.892287	0.00036648	0.000370142
2	chr11:116869679:A:T	116869679	NA,T	NA,A	NA,1	NA,inf	NA,inf	NA,1.02582	0.000364808	0.000369682
2	chr11:117227604:G:C	117227604	NA,C	NA,G	NA,1	NA,inf	NA,inf	NA,1.02421	0.000364665	0.000369692
2	chr11:117016709:T:C	117016709	NA,C	NA,T	NA,1	NA,inf	NA,inf	NA,1.0079	0.000363891	0.000368043
2	chr11:117565622:A:G	117565622	NA,G	NA,A	NA,1	NA,inf	NA,inf	NA,1.06685	0.000363408	0.000369249
2	chr11:117200586:A:G	117200586	NA,G	NA,A	NA,1	NA,-inf	NA,inf	NA,1.09825	0.000362651	0.000368821
2	chr11:117292317:A:G	117292317	NA,G	NA,A	NA,1	NA,inf	NA,inf	NA,1.14129	0.000362646	0.000369141
2	chr11:116748316:A:G	116748316	NA,G	NA,A	NA,1	NA,inf	NA,inf	NA,1.0046	0.000361562	0.000366494
2	chr11:116930485:A:C	116930485	C,C	A,A	1,1	-inf,-inf	inf,inf	1.88754,1.95634	0.000360869	0.000459447
2	chr11:117125424:G:C	117125424	NA,C	NA,G	NA,1	NA,-inf	NA,inf	NA,1.09367	0.00035975	0.000365725
2	chr11:116895201:G:A	116895201	NA,A	NA,G	NA,1	NA,-inf	NA,inf	NA,1.10291	0.000357691	0.000363758
2	chr11:117067811:A:AC	117067811	AC,AC	A,A	1,1	-inf,-inf	inf,inf	3.61135,1.19515	0.000357106	0.000766741
2	chr11:117571374:A:G	117571374	NA,G	NA,A	NA,1	NA,-inf	NA,inf	NA,1.02718	0.000355217	0.000360732
2	chr11:116650209:C:G	116650209	G,G	C,C	1,1	inf,-inf	inf,inf	2.83224,1.19361	0.00035516	0.000517439
2	chr11:117078689:C:A	117078689	NA,A	NA,C	NA,1	NA,inf	NA,inf	NA,0.984846	0.000354632	0.000358626
2	chr11:117218268:G:A	117218268	NA,A	NA,G	NA,1	NA,-inf	NA,inf	NA,1.1258	0.000354572	0.000360088
2	chr11:117045103:C:T	117045103	T,T	C,C	1,1	-inf,-inf	inf,inf	1.5386,1.97522	0.000352717	0.000404434
2	chr11:117220511:G:A	117220511	A,A	G,G	1,1	inf,inf	inf,inf	0.266753,2.04995	0.000352423	0.000357955
2	chr11:117079911:G:A	117079911	NA,A	NA,G	NA,1	NA,inf	NA,inf	NA,0.979557	0.000351691	0.000355657
2	chr11:117160521:G:A	117160521	NA,A	NA,G	NA,1	NA,-inf	NA,inf	NA,1.09958	0.000350577	0.000356766
2	chr11:117446948:C:T	117446948	T,T	C,C	1,1	inf,-inf	inf,inf	0.570141,1.81523	0.000350522	0.000357134
2	chr11:117376172:C:G	117376172	NA,G	NA,C	NA,1	NA,-inf	NA,inf	NA,1.08284	0.000350307	0.000356528
2	chr11:117133359:G:A	117133359	NA,A	NA,G	NA,1	NA,-inf	NA,inf	NA,1.07736	0.000350046	0.000355855
2	chr11:117093431:G:A	117093431	NA,A	NA,G	NA,1	NA,-inf	NA,inf	NA,1.08913	0.000349928	0.000355858
2	chr11:117487696:G:A	117487696	NA,A	NA,G	NA,1	NA,inf	NA,inf	NA,1.06273	0.000348901	0.000354535
2	chr11:116687529:T:A	116687529	A,A	T,T	1,1	inf,inf	inf,inf	1.08954,2.15718	0.000347432	0.000371887
2	chr11:116879886:A:C	116879886	NA,C	NA,A	NA,1	NA,inf	NA,inf	NA,1.03095	0.000346297	0.000351682
2	chr11:117214572:G:A	117214572	NA,A	NA,G	NA,1	NA,-inf	NA,inf	NA,1.00812	0.000346144	0.000351407
2	chr11:116679815:T:A	116679815	NA,A	NA,T	NA,1	NA,inf	NA,inf	NA,0.888884	0.00034605	0.00034975
2	chr11:116758432:T:C	116758432	NA,C	NA,T	NA,1	NA,inf	NA,inf	NA,0.977654	0.000344859	0.000349575
2	chr11:116643982:G:A	116643982	A,A	G,G	1,1	inf,-inf	inf,inf	1.53447,0.985163	0.000344478	0.000353305
2	chr11:117167350:C:A	117167350	NA,A	NA,C	NA,1	NA,-inf	NA,inf	NA,1.09031	0.000344184	0.000349188
2	chr11:117216316:A:G	117216316	NA,G	NA,A	NA,1	NA,-inf	NA,inf	NA,1.00494	0.000343797	0.000349034
2	chr11:117110864:A:G	117110864	G,G	A,A	1,1	-inf,-inf	inf,inf	1.14991,2.03821	0.000343076	0.00037115
2	chr11:117102498:T:C	117102498	NA,C	NA,T	NA,1	NA,inf	NA,inf	NA,0.984375	0.000342407	0.000347343
2	chr11:117098441:G:A	117098441	NA,A	NA,G	NA,1	NA,inf	NA,inf	NA,1.00461	0.000342374	0.000347657
2	chr11:116761137:C:T	116761137	NA,T	NA,C	NA,1	NA,inf	NA,inf	NA,0.966338	0.000338094	0.000342725
2	chr11:117036397:T:C	117036397	C,C	T,T	1,1	-inf,-inf	inf,inf	1.44652,1.97816	0.000337647	0.000381363
2	chr11:116762637:A:T	116762637	NA,T	NA,A	NA,1	NA,inf	NA,inf	NA,0.965402	0.000337396	0.000342019
2	chr11:116686196:C:T	116686196	T,T	C,C	1,1	inf,inf	inf,inf	1.92538,1.16861	0.000337339	0.000359147
2	chr11:116733357:A:G	116733357	NA,G	NA,A	NA,1	NA,inf	NA,inf	NA,0.964921	0.000335942	0.000340545
2	chr11:117314607:C:A	117314607	NA,A	NA,C	NA,1	NA,inf	NA,inf	NA,0.996044	0.000334961	0.000340164
2	chr11:117218780:T:A	117218780	NA,A	NA,T	NA,1	NA,-inf	NA,inf	NA,0.986645	0.000332922	0.000337998
2	chr11:117128843:C:T	117128843	T,T	C,C	1,1	-inf,-inf	inf,inf	0.895315,2.06388	0.000332907	0.000351575
2	chr11:117569322:T:G	117569322	NA,G	NA,T	NA,1	NA,inf	NA,inf	NA,1.01571	0.000332427	0.000337785
2	chr11:117221815:G:T	117221815	NA,T	NA,G	NA,1	NA,-inf	NA,inf	NA,0.985409	0.000332077	0.000337142
2	chr11:117166226:G:A	117166226	NA,A	NA,G	NA,1	NA,-inf	NA,inf	NA,0.98485	0.000332019	0.000336886
2	chr11:117083685:G:C	117083685	NA,C	NA,G	NA,1	NA,inf	NA,inf	NA,0.946339	0.000331624	0.000335395
2	chr11:117231466:C:T	117231466	NA,T	NA,C	NA,1	NA,-inf	NA,inf	NA,0.980506	0.000329088	0.000334101
2	chr11:116613436:A:G	116613436	NA,G	NA,A	NA,1	NA,inf	NA,inf	NA,0.968394	0.000328286	0.000332894
2	chr11:116718625:G:A	116718625	NA,A	NA,G	NA,1	NA,-inf	NA,inf	NA,1.06695	0.000327635	0.000333841
2	chr11:116975460:AT:A	116975460	NA,A	NA,AT	NA,1	NA,inf	NA,inf	NA,0.936453	0.000327015	0.000330725
2	chr11:117541830:C:G	117541830	NA,G	NA,C	NA,1	NA,-inf	NA,inf	NA,1.03322	0.000325499	0.000331134
2	chr11:116677879:C:T	116677879	NA,T	NA,C	NA,1	NA,inf	NA,inf	NA,0.855235	0.000325267	0.000328783
2	chr11:116836968:A:G	116836968	G,G	A,A	1,1	-inf,-inf	inf,inf	1.2017,2.00645	0.000325218	0.000354584
2	chr11:116752399:A:G	116752399	NA,G	NA,A	NA,1	NA,inf	NA,inf	NA,0.943985	0.000325017	0.00032948
2	chr11:117198887:G:A	117198887	NA,A	NA,G	NA,1	NA,-inf	NA,inf	NA,1.07258	0.000323598	0.000328656
2	chr11:117220512:G:A	117220512	NA,A	NA,G	NA,1	NA,-inf	NA,inf	NA,1.06681	0.000323556	0.000329302
2	chr11:117224874:T:G	117224874	NA,G	NA,T	NA,1	NA,-inf	NA,inf	NA,0.969693	0.000323457	0.000328391
2	chr11:117125379:G:A	117125379	NA,A	NA,G	NA,1	NA,-inf	NA,inf	NA,0.970121	0.000323051	0.000327998
2	chr11:116687809:A:G	116687809	G,G	A,A	1,1	inf,inf	inf,inf	1.11459,2.10796	0.000322989	0.000346118
2	chr11:117012828:T:G	117012828	G,NA	T,NA	1,NA	-inf,NA	inf,NA	3.67014,NA	0.000322788	0.000790292
2	chr11:116973078:T:G	116973078	NA,G	NA,T	NA,1	NA,inf	NA,inf	NA,0.927799	0.000322283	0.000325943
2	chr11:116751120:A:C	116751120	NA,C	NA,A	NA,1	NA,inf	NA,inf	NA,0.938853	0.000322086	0.00032651
2	chr11:117155127:G:GT	117155127	NA,GT	NA,G	NA,1	NA,-inf	NA,inf	NA,0.967457	0.000321702	0.000326425
2	chr11:116654559:G:A	116654559	NA,A	NA,G	NA,1	NA,-inf	NA,inf	NA,1.01081	0.000321579	0.000326507
2	chr11:117131913:T:A	117131913	NA,A	NA,T	NA,1	NA,-inf	NA,inf	NA,0.955492	0.000321035	0.000325672
2	chr11:117154863:A:C	117154863	NA,C	NA,A	NA,1	NA,-inf	NA,inf	NA,0.965632	0.000320688	0.000325397
2	chr11:116789356:G:A	116789356	NA,A	NA,G	NA,1	NA,-inf	NA,inf	NA,1.04514	0.000319974	0.000325564
2	chr11:116800760:T:C	116800760	C,C	T,T	1,1	-inf,-inf	inf,inf	6.17735,0.429854	0.000319611	0.0437384
2	chr11:116653052:AG:A	116653052	NA,A	NA,AG	NA,1	NA,-inf	NA,inf	NA,1.00347	0.000318195	0.000323059
2	chr11:116814599:T:C	116814599	NA,C	NA,T	NA,1	NA,inf	NA,inf	NA,0.938163	0.000317983	0.000322556
2	chr11:116652293:T:C	116652293	NA,C	NA,T	NA,1	NA,-inf	NA,inf	NA,1.00207	0.000317438	0.000322291
2	chr11:116675444:A:T	116675444	T,T	A,A	1,1	inf,inf	inf,inf	1.93275,1.12148	0.000317172	0.000337648
2	chr11:116692680:G:A	116692680	NA,A	NA,G	NA,1	NA,-inf	NA,inf	NA,1.06692	0.000316986	0.000322196
2	chr11:117130239:G:A	117130239	A,A	G,G	1,1	-inf,-inf	inf,inf	1.56382,1.88764	0.000316524	0.000344333
2	chr11:116977492:G:C	116977492	NA,C	NA,G	NA,1	NA,inf	NA,inf	NA,0.917097	0.000316123	0.000319727
2	chr11:116614047:G:C	116614047	NA,C	NA,G	NA,1	NA,inf	NA,inf	NA,0.954261	0.000316092	0.000320773
2	chr11:116954168:T:G	116954168	G,G	T,T	1,1	-inf,-inf	inf,inf	1.64486,1.87915	0.000314303	0.000367199
2	chr11:117197160:G:A	117197160	NA,A	NA,G	NA,1	NA,-inf	NA,inf	NA,1.05465	0.000314174	0.000319087
2	chr11:116727767:T:C	116727767	NA,C	NA,T	NA,1	NA,inf	NA,inf	NA,0.925378	0.000313051	0.000317364
2	chr11:116706327:A:G	116706327	G,G	A,A	1,1	inf,inf	inf,inf	1.14194,2.12358	0.000312089	0.00033839
2	chr11:117036196:C:T	117036196	NA,T	NA,C	NA,1	NA,inf	NA,inf	NA,0.911298	0.000311573	0.000315151
2	chr11:117552799:G:A	117552799	NA,A	NA,G	NA,1	NA,-inf	NA,inf	NA,1.0048	0.000311329	0.000316849
2	chr11:117552679:A:G	117552679	NA,G	NA,A	NA,1	NA,inf	NA,inf	NA,0.984392	0.000310594	0.000315645
2	chr11:117540384:T:C	117540384	NA,C	NA,T	NA,1	NA,-inf	NA,inf	NA,1.00445	0.000309585	0.000314947
2	chr11:117149114:C:T	117149114	NA,T	NA,C	NA,1	NA,-inf	NA,inf	NA,1.04502	0.000309096	0.00031393
2	chr11:116984790:T:C	116984790	NA,C	NA,T	NA,1	NA,inf	NA,inf	NA,0.903873	0.000308847	0.00031238
2	chr11:116649717:A:C	116649717	C,C	A,A	1,1	inf,-inf	inf,inf	2.76319,1.15363	0.000308309	0.000439912
2	chr11:117183330:A:T	117183330	NA,T	NA,A	NA,1	NA,-inf	NA,inf	NA,0.941479	0.000308133	0.000312658
2	chr11:117469846:G:A	117469846	NA,A	NA,G	NA,1	NA,inf	NA,inf	NA,0.940131	0.000307965	0.000312686
2	chr11:116807954:G:A	116807954	NA,A	NA,G	NA,1	NA,-inf	NA,inf	NA,0.767969	0.000306121	0.000309439
2	chr11:116821918:G:A	116821918	NA,A	NA,G	NA,1	NA,inf	NA,inf	NA,0.921724	0.000305709	0.000310325
2	chr11:117121081:G:A	117121081	NA,A	NA,G	NA,1	NA,inf	NA,inf	NA,0.928283	0.000305169	0.000309487
2	chr11:116649022:C:T	116649022	T,T	C,C	1,1	inf,-inf	inf,inf	2.86564,1.09597	0.000305075	0.000452107
2	chr11:117451237:A:C	117451237	NA,C	NA,A	NA,1	NA,-inf	NA,inf	NA,0.98525	0.000304912	0.000309928
2	chr11:116990383:G:C	116990383	C,NA	G,NA	1,NA	inf,NA	inf,NA	1.21418,NA	0.000304657	0.000310339
2	chr11:117040932:C:A	117040932	NA,A	NA,C	NA,1	NA,-inf	NA,inf	NA,1.00592	0.000304151	0.000309295
2	chr11:116776016:A:G	116776016	NA,G	NA,A	NA,1	NA,-inf	NA,inf	NA,1.01331	0.000304069	0.00030937
2	chr11:117390310:G:A	117390310	A,NA	G,NA	1,NA	inf,NA	inf,NA	1.06757,NA	0.000304057	0.000308476
2	chr11:117081251:AT:A	117081251	NA,A	NA,AT	NA,1	NA,-inf	NA,inf	NA,1.00825	0.000303213	0.000308434
2	chr11:117199145:C:T	117199145	NA,T	NA,C	NA,1	NA,-inf	NA,inf	NA,1.03247	0.00030305	0.000307789
2	chr11:117202273:C:T	117202273	NA,T	NA,C	NA,1	NA,-inf	NA,inf	NA,1.03247	0.00030305	0.000307789
2	chr11:117425149:T:C	117425149	NA,C	NA,T	NA,1	NA,inf	NA,inf	NA,0.913468	0.000302651	0.000307045
2	chr11:117458241:G:T	117458241	NA,T	NA,G	NA,1	NA,-inf	NA,inf	NA,0.980048	0.000302357	0.000307327
2	chr11:117355903:C:T	117355903	T,NA	C,NA	1,NA	inf,NA	inf,NA	2.13524,NA	0.000301885	0.000334682
2	chr11:116940170:T:A	116940170	NA,A	NA,T	NA,1	NA,-inf	NA,inf	NA,1.00013	0.000301341	0.000306437
2	chr11:116840252:A:G	116840252	G,G	A,A	1,1	-inf,-inf	inf,inf	3.18247,1.51696	0.000300998	0.000608981
2	chr11:116722979:C:G	116722979	NA,G	NA,C	NA,1	NA,inf	NA,inf	NA,0.903315	0.000300967	0.000305129
2	chr11:117191442:G:A	117191442	A,A	G,G	1,1	inf,-inf	inf,inf	1.33733,0.635714	0.000300035	0.000302136
2	chr11:116625176:T:C	116625176	NA,C	NA,T	NA,1	NA,inf	NA,inf	NA,0.919014	0.000299791	0.000304239
2	chr11:117540304:A:G	117540304	NA,G	NA,A	NA,1	NA,-inf	NA,inf	NA,0.984809	0.000299697	0.00030488
2	chr11:117006449:CT:C	117006449	NA,C	NA,CT	NA,1	NA,inf	NA,inf	NA,0.887446	0.000299605	0.000303055
2	chr11:117114467:G:C	117114467	NA,C	NA,G	NA,1	NA,inf	NA,inf	NA,0.871439	0.000299258	0.000303305
2	chr11:117299423:G:A	117299423	A,NA	G,NA	1,NA	-inf,NA	inf,NA	1.32827,NA	0.000298049	0.000304894
2	chr11:116722736:CTATT:C	116722736	NA,C	NA,CTATT	NA,1	NA,inf	NA,inf	NA,0.897303	0.000297727	0.000301848
2	chr11:117113695:A:G	117113695	NA,G	NA,A	NA,1	NA,inf	NA,inf	NA,0.868587	0.000297721	0.00030175
2	chr11:116802316:T:C	116802316	NA,C	NA,T	NA,1	NA,-inf	NA,inf	NA,0.983822	0.000297509	0.000302647
2	chr11:116670199:C:T	116670199	T,T	C,C	1,1	inf,inf	inf,inf	1.87853,1.121	0.000295855	0.00031427
2	chr11:116744779:T:G	116744779	NA,G	NA,T	NA,1	NA,-inf	NA,inf	NA,0.995763	0.000295212	0.00030035
2	chr11:117112900:G:A	117112900	NA,A	NA,G	NA,1	NA,inf	NA,inf	NA,0.865374	0.000294781	0.000298787
2	chr11:116982140:G:A	116982140	NA,A	NA,G	NA,1	NA,inf	NA,inf	NA,0.877002	0.000294567	0.000297964
2	chr11:116828482:T:C	116828482	NA,C	NA,T	NA,1	NA,-inf	NA,inf	NA,0.97043	0.000294512	0.000299217
2	chr11:116799960:A:C	116799960	C,C	A,A	1,1	-inf,-inf	inf,inf	6.25316,0.113796	0.000294203	0.0358956
2	chr11:116922515:G:A	116922515	A,A	G,G	1,1	-inf,-inf	inf,inf	3.25009,1.30895	0.000294139	0.000534648
2	chr11:117384670:C:T	117384670	T,NA	C,NA	1,NA	inf,NA	inf,NA	0.894424,NA	0.000293779	0.000297049
2	chr11:116648867:C:G	116648867	G,G	C,C	1,1	inf,-inf	inf,inf	2.83723,1.0903	0.000293639	0.000431062
2	chr11:117032377:T:A	117032377	NA,A	NA,T	NA,1	NA,inf	NA,inf	NA,0.8773	0.000293385	0.000296788
2	chr11:116657946:A:G	116657946	NA,G	NA,A	NA,1	NA,-inf	NA,inf	NA,0.921506	0.000293104	0.000297252
2	chr11:116995820:T:G	116995820	NA,G	NA,T	NA,1	NA,inf	NA,inf	NA,0.874776	0.000293037	0.000296425
2	chr11:117387971:G:T	117387971	T,NA	G,NA	1,NA	inf,NA	inf,NA	0.999175,NA	0.000292125	0.000296065
2	chr11:117048784:G:C	117048784	NA,C	NA,G	NA,1	NA,inf	NA,inf	NA,0.874559	0.000292013	0.000295403
2	chr11:116668486:C:G	116668486	G,G	C,C	1,1	inf,inf	inf,inf	0.372442,1.59422	0.000290531	0.000293795
2	chr11:117222172:A:G	117222172	NA,G	NA,A	NA,1	NA,-inf	NA,inf	NA,1.0045	0.000290251	0.000294788
2	chr11:116599404:A:C	116599404	NA,C	NA,A	NA,1	NA,inf	NA,inf	NA,0.890594	0.000290058	0.000294304
2	chr11:117012098:C:CA	117012098	CA,CA	C,C	1,1	-inf,-inf	inf,inf	3.46422,1.16971	0.000289513	0.00058311
2	chr11:117210427:T:C	117210427	NA,C	NA,T	NA,1	NA,-inf	NA,inf	NA,1.00251	0.000289145	0.000293668
2	chr11:117204974:G:A	117204974	NA,A	NA,G	NA,1	NA,-inf	NA,inf	NA,1.00277	0.000289071	0.000293601
2	chr11:117231484:G:A	117231484	A,A	G,G	1,1	-inf,-inf	inf,inf	0.744335,1.26433	0.000288923	0.000292742
2	chr11:117047122:A:C	117047122	NA,C	NA,A	NA,1	NA,inf	NA,inf	NA,0.867957	0.000288645	0.000292003
2	chr11:117166655:TA:T	117166655	NA,T	NA,TA	NA,1	NA,-inf	NA,inf	NA,0.90233	0.000288061	0.000292308
2	chr11:116670075:T:C	116670075	C,C	T,T	1,1	inf,inf	inf,inf	0.369707,1.5904	0.000287856	0.000291087
2	chr11:117179731:T:C	117179731	NA,C	NA,T	NA,1	NA,inf	NA,inf	NA,0.848599	0.00028772	0.000290959
2	chr11:116590825:T:C	116590825	NA,C	NA,T	NA,1	NA,inf	NA,inf	NA,0.911798	0.000287691	0.000292183
2	chr11:116669151:T:C	116669151	C,C	T,T	1,1	inf,inf	inf,inf	0.363593,1.5907	0.000287321	0.000290528
2	chr11:116732938:T:C	116732938	NA,C	NA,T	NA,1	NA,-inf	NA,inf	NA,0.979561	0.000287288	0.000292287
2	chr11:117400575:G:A	117400575	NA,A	NA,G	NA,1	NA,-inf	NA,inf	NA,0.911582	0.000287171	0.000291672
2	chr11:117129753:A:G	117129753	NA,G	NA,A	NA,1	NA,-inf	NA,inf	NA,0.902221	0.000286977	0.000291393
2	chr11:117185166:C:T	117185166	NA,T	NA,C	NA,1	NA,-inf	NA,inf	NA,0.998625	0.000286909	0.000291398
2	chr11:116998846:A:G	116998846	NA,G	NA,A	NA,1	NA,inf	NA,inf	NA,0.862483	0.000286837	0.000290164
2	chr11:116836474:G:A	116836474	A,A	G,G	1,1	inf,inf	inf,inf	1.57752,0.0205427	0.000286783	0.000288487
2	chr11:116924008:G:A	116924008	NA,A	NA,G	NA,1	NA,-inf	NA,inf	NA,0.970334	0.000286526	0.000291374
2	chr11:117380805:G:C	117380805	C,C	G,G	1,1	-inf,inf	inf,inf	0.931119,1.24178	0.000286503	0.000291663
2	chr11:116650841:A:G	116650841	G,G	A,A	1,1	inf,-inf	inf,inf	2.78292,1.10735	0.000286182	0.000412764
2	chr11:117373663:C:T	117373663	NA,T	NA,C	NA,1	NA,inf	NA,inf	NA,0.889459	0.000286016	0.000290361
2	chr11:116717237:C:A	116717237	A,A	C,C	1,1	inf,-inf	inf,inf	1.15185,0.922363	0.000285756	0.000289096
2	chr11:117327893:C:T	117327893	NA,T	NA,C	NA,1	NA,inf	NA,inf	NA,0.850081	0.000285046	0.00028888
2	chr11:116707645:G:T	116707645	T,NA	G,NA	1,NA	-inf,NA	inf,NA	1.36422,NA	0.000284918	0.000292379
2	chr11:117405099:G:A	117405099	A,NA	G,NA	1,NA	inf,NA	inf,NA	0.983846,NA	0.000284457	0.000288292
2	chr11:117042052:C:T	117042052	NA,T	NA,C	NA,1	NA,inf	NA,inf	NA,0.859252	0.000284388	0.000287704
2	chr11:116594238:C:T	116594238	T,T	C,C	1,1	inf,inf	inf,inf	0.649286,1.61353	0.000284367	0.000289388
2	chr11:116681345:A:T	116681345	T,T	A,A	1,1	inf,inf	inf,inf	1.83192,1.13598	0.000284098	0.000301329
2	chr11:116679811:A:G	116679811	G,G	A,A	1,1	inf,inf	inf,inf	1.87093,1.1101	0.00028397	0.000301803
2	chr11:117104397:G:A	117104397	NA,A	NA,G	NA,1	NA,inf	NA,inf	NA,0.835393	0.00028295	0.00028626
2	chr11:117370939:G:A	117370939	NA,A	NA,G	NA,1	NA,inf	NA,inf	NA,0.881777	0.000282099	0.000286389
2	chr11:116650418:T:G	116650418	G,G	T,T	1,1	inf,-inf	inf,inf	2.79189,1.09453	0.000282042	0.000408182
2	chr11:117267769:T:C	117267769	C,NA	T,NA	1,NA	inf,NA	inf,NA	1.31989,NA	0.000281365	0.000288225
2	chr11:116837538:G:A	116837538	A,A	G,G	1,1	inf,inf	inf,inf	1.54615,0.0815281	0.000281082	0.000282704
2	chr11:116648184:C:T	116648184	T,T	C,C	1,1	-inf,inf	inf,inf	0.969855,1.63199	0.000280448	0.000290769
2	chr11:116596632:C:T	116596632	T,NA	C,NA	1,NA	inf,NA	inf,NA	1.21788,NA	0.000280186	0.00028598
2	chr11:116723579:G:A	116723579	NA,A	NA,G	NA,1	NA,-inf	NA,inf	NA,0.951891	0.000279908	0.000284322
2	chr11:116602411:T:A	116602411	NA,A	NA,T	NA,1	NA,inf	NA,inf	NA,0.970553	0.000278853	0.000283645
2	chr11:116649681:T:C	116649681	C,C	T,T	1,1	inf,-inf	inf,inf	2.77079,1.09597	0.000277893	0.000399042
2	chr11:117040055:A:G	117040055	NA,G	NA,A	NA,1	NA,inf	NA,inf	NA,0.875428	0.000277659	0.000281651
2	chr11:117046613:T:G	117046613	NA,G	NA,T	NA,1	NA,-inf	NA,inf	NA,0.947646	0.00027736	0.000282041
2	chr11:116679831:C:A	116679831	A,A	C,C	1,1	inf,inf	inf,inf	1.81951,1.12904	0.000277266	0.000293903
2	chr11:116911543:G:A	116911543	NA,A	NA,G	NA,1	NA,-inf	NA,inf	NA,0.948541	0.000276702	0.000281375
2	chr11:117030106:C:T	117030106	NA,T	NA,C	NA,1	NA,-inf	NA,inf	NA,0.945968	0.000276601	0.000281269
2	chr11:116691210:C:T	116691210	NA,T	NA,C	NA,1	NA,-inf	NA,inf	NA,0.982123	0.000276469	0.000281011
2	chr11:116664986:C:T	116664986	T,T	C,C	1,1	inf,inf	inf,inf	1.80415,1.12819	0.000276253	0.000292378
2	chr11:116601707:C:T	116601707	NA,T	NA,C	NA,1	NA,inf	NA,inf	NA,0.865743	0.000276223	0.000280298
2	chr11:117311424:AG:A	117311424	A,NA	AG,NA	1,NA	-inf,NA	inf,NA	1.10653,NA	0.000275793	0.000280413
2	chr11:117574587:C:T	117574587	NA,T	NA,C	NA,1	NA,-inf	NA,inf	NA,0.914146	0.000275763	0.000280325
2	chr11:116998515:T:C	116998515	NA,C	NA,T	NA,1	NA,inf	NA,inf	NA,0.838569	0.000275322	0.000278535
2	chr11:117477369:T:A	117477369	NA,A	NA,T	NA,1	NA,inf	NA,inf	NA,0.923775	0.000275224	0.000279647
2	chr11:116982497:C:T	116982497	T,T	C,C	1,1	-inf,-inf	inf,inf	3.48375,1.12949	0.000274829	0.000561022
2	chr11:117489896:G:A	117489896	NA,A	NA,G	NA,1	NA,inf	NA,inf	NA,0.926144	0.000274365	0.000278807
2	chr11:117354072:A:G	117354072	G,NA	A,NA	1,NA	inf,NA	inf,NA	2.03486,NA	0.000274076	0.000301108
2	chr11:116821618:C:T	116821618	T,T	C,C	1,1	-inf,-inf	inf,inf	0.892659,1.81387	0.000273525	0.000285639
2	chr11:116615076:T:C	116615076	NA,C	NA,T	NA,1	NA,inf	NA,inf	NA,0.867515	0.000273446	0.000277358
2	chr11:117226292:C:T	117226292	NA,T	NA,C	NA,1	NA,inf	NA,inf	NA,0.798748	0.000273024	0.000276544
2	chr11:117078846:C:T	117078846	T,NA	C,NA	1,NA	-inf,NA	inf,NA	0.913069,NA	0.00027278	0.00027611
2	chr11:117204332:C:T	117204332	NA,T	NA,C	NA,1	NA,inf	NA,inf	NA,0.830008	0.000272143	0.0002759
2	chr11:117158726:C:T	117158726	NA,T	NA,C	NA,1	NA,-inf	NA,inf	NA,0.871388	0.000271992	0.000276192
2	chr11:116915664:T:C	116915664	NA,C	NA,T	NA,1	NA,-inf	NA,inf	NA,0.940338	0.000271525	0.000276182
2	chr11:117026308:T:C	117026308	C,C	T,T	1,1	-inf,-inf	inf,inf	3.48676,1.10886	0.000270207	0.000549126
2	chr11:117110680:T:A	117110680	NA,A	NA,T	NA,1	NA,inf	NA,inf	NA,0.781659	0.000270089	0.000273031
2	chr11:117551975:G:A	117551975	A,NA	G,NA	1,NA	-inf,NA	inf,NA	1.00203,NA	0.000268422	0.000272298
2	chr11:116688066:G:A	116688066	NA,A	NA,G	NA,1	NA,inf	NA,inf	NA,1.05017	0.000268346	0.000273183
2	chr11:116606082:A:G	116606082	NA,G	NA,A	NA,1	NA,inf	NA,inf	NA,0.944644	0.000267553	0.000272144
2	chr11:116844972:A:G	116844972	G,G	A,A	1,1	inf,inf	inf,inf	1.67135,0.029418	0.000266967	0.000269143
2	chr11:116695401:C:T	116695401	T,T	C,C	1,1	-inf,inf	inf,inf	0.369241,1.57441	0.000266644	0.000269793
2	chr11:116626243:A:G	116626243	NA,G	NA,A	NA,1	NA,inf	NA,inf	NA,0.848092	0.00026576	0.000269719
2	chr11:117559343:G:T	117559343	T,T	G,G	1,1	inf,inf	inf,inf	1.61976,0.501651	0.000265096	0.000269524
2	chr11:117364700:GT:G	117364700	NA,G	NA,GT	NA,1	NA,inf	NA,inf	NA,0.843536	0.00026416	0.000268187
2	chr11:117059148:C:T	117059148	NA,T	NA,C	NA,1	NA,-inf	NA,inf	NA,0.915842	0.00026347	0.000267909
2	chr11:116836867:A:G	116836867	G,G	A,A	1,1	-inf,-inf	inf,inf	1.28603,1.90321	0.000262931	0.000291078
2	chr11:117129684:A:G	117129684	G,NA	A,NA	1,NA	-inf,NA	inf,NA	1.25224,NA	0.000262696	0.00026868
2	chr11:117554695:C:T	117554695	NA,T	NA,C	NA,1	NA,-inf	NA,inf	NA,0.898144	0.000262566	0.000267051
2	chr11:117475543:G:C	117475543	NA,C	NA,G	NA,1	NA,inf	NA,inf	NA,0.893168	0.000262402	0.000266618
2	chr11:117121250:T:C	117121250	NA,C	NA,T	NA,1	NA,inf	NA,inf	NA,0.76523	0.000262388	0.000265264
2	chr11:116609632:G:A	116609632	NA,A	NA,G	NA,1	NA,inf	NA,inf	NA,1.03125	0.000262282	0.000267606
2	chr11:116651613:C:T	116651613	T,T	C,C	1,1	inf,-inf	inf,inf	2.49508,1.20542	0.000261627	0.000345173
2	chr11:116681845:C:T	116681845	T,T	C,C	1,1	inf,inf	inf,inf	1.77804,1.12495	0.000261258	0.000276501
2	chr11:117397540:G:T	117397540	T,NA	G,NA	1,NA	inf,NA	inf,NA	0.938684,NA	0.000261003	0.000264544
2	chr11:117288354:A:G	117288354	G,NA	A,NA	1,NA	inf,NA	inf,NA	1.27063,NA	0.000260922	0.000267183
2	chr11:116750473:C:A	116750473	NA,A	NA,C	NA,1	NA,-inf	NA,inf	NA,0.93108	0.000260852	0.000265136
2	chr11:116881683:A:G	116881683	NA,G	NA,A	NA,1	NA,inf	NA,inf	NA,0.835365	0.000260205	0.000263939
2	chr11:117226553:G:A	117226553	NA,A	NA,G	NA,1	NA,inf	NA,inf	NA,0.771173	0.00026017	0.000263542
2	chr11:116912103:T:C	116912103	C,C	T,T	1,1	inf,inf	inf,inf	1.51675,1.1129	0.000259943	0.000266749
2	chr11:117504881:G:A	117504881	A,A	G,G	1,1	inf,inf	inf,inf	1.59026,0.392887	0.000259777	0.000263754
2	chr11:117119252:A:T	117119252	NA,T	NA,A	NA,1	NA,-inf	NA,inf	NA,0.890193	0.000258667	0.000262857
2	chr11:117033641:G:A	117033641	A,A	G,G	1,1	-inf,-inf	inf,inf	3.37949,1.14998	0.000258523	0.000498957
2	chr11:116687166:A:C	116687166	C,C	A,A	1,1	inf,-inf	inf,inf	0.220769,1.75014	0.000258203	0.000261927
2	chr11:117194334:G:A	117194334	A,NA	G,NA	1,NA	inf,NA	inf,NA	0.870734,NA	0.000257533	0.000259667
2	chr11:117113297:A:G	117113297	NA,G	NA,A	NA,1	NA,inf	NA,inf	NA,0.753549	0.000257041	0.00025987
2	chr11:117010877:T:C	117010877	NA,C	NA,T	NA,1	NA,-inf	NA,inf	NA,0.905777	0.000256933	0.00026133
2	chr11:116648641:A:G	116648641	G,G	A,A	1,1	inf,-inf	inf,inf	2.89748,0.988348	0.000256813	0.000387843
2	chr11:117224567:C:T	117224567	T,T	C,C	1,1	inf,-inf	inf,inf	0.618357,1.23148	0.000256697	0.000258919
2	chr11:116651394:A:G	116651394	G,G	A,A	1,1	inf,-inf	inf,inf	2.43808,1.22245	0.000256275	0.000332969
2	chr11:117475798:C:T	117475798	T,T	C,C	1,1	inf,inf	inf,inf	1.65824,0.901365	0.000256196	0.000264686
2	chr11:117569206:T:C	117569206	NA,C	NA,T	NA,1	NA,-inf	NA,inf	NA,0.867262	0.000256009	0.000260229
2	chr11:116616982:C:A	116616982	A,A	C,C	1,1	inf,inf	inf,inf	0.653227,1.55144	0.00025522	0.000259608
2	chr11:116669722:C:T	116669722	T,T	C,C	1,1	inf,inf	inf,inf	0.348868,1.53469	0.000254721	0.000257569
2	chr11:116668920:A:G	116668920	G,G	A,A	1,1	inf,inf	inf,inf	1.82881,1.07034	0.000253552	0.000268937
2	chr11:117153765:T:C	117153765	C,C	T,T	1,1	-inf,-inf	inf,inf	0.645971,1.9158	0.000252002	0.000261464
2	chr11:117097010:T:C	117097010	NA,C	NA,T	NA,1	NA,-inf	NA,inf	NA,0.89192	0.000251026	0.000255316
2	chr11:117225586:G:A	117225586	NA,A	NA,G	NA,1	NA,-inf	NA,inf	NA,0.913143	0.00025049	0.000254418
2	chr11:116831863:T:C	116831863	C,C	T,T	1,1	inf,inf	inf,inf	1.59076,0.0731982	0.000250448	0.000252391
2	chr11:116799466:T:C	116799466	C,C	T,T	1,1	-inf,inf	inf,inf	1.68279,0.901488	0.000249887	0.000260081
2	chr11:116873302:C:T	116873302	T,T	C,C	1,1	inf,inf	inf,inf	1.28068,1.65813	0.000249878	0.000267903
2	chr11:117567185:G:A	117567185	NA,A	NA,G	NA,1	NA,-inf	NA,inf	NA,0.853174	0.000249798	0.000253921
2	chr11:117406067:T:G	117406067	G,NA	T,NA	1,NA	inf,NA	inf,NA	0.914964,NA	0.000249182	0.000252579
2	chr11:117104740:A:G	117104740	NA,G	NA,A	NA,1	NA,inf	NA,inf	NA,0.766733	0.00024907	0.000252067
2	chr11:116729849:G:A	116729849	NA,A	NA,G	NA,1	NA,inf	NA,inf	NA,1.21559	0.000248846	0.000256118
2	chr11:117442149:G:A	117442149	A,NA	G,NA	1,NA	inf,NA	inf,NA	0.917478,NA	0.000248685	0.000252054
2	chr11:116899148:G:A	116899148	NA,A	NA,G	NA,1	NA,-inf	NA,inf	NA,0.884232	0.000248603	0.000252847
2	chr11:116698999:T:A	116698999	A,NA	T,NA	1,NA	inf,NA	inf,NA	1.06031,NA	0.000248163	0.000252458
2	chr11:117408251:G:GA	117408251	GA,NA	G,NA	1,NA	inf,NA	inf,NA	0.911105,NA	0.000248065	0.000251441
2	chr11:117010082:G:A	117010082	A,A	G,G	1,1	-inf,-inf	inf,inf	2.25743,1.69768	0.000247897	0.000316269
2	chr11:117034722:C:T	117034722	NA,T	NA,C	NA,1	NA,-inf	NA,inf	NA,0.884079	0.000247781	0.000252025
2	chr11:116995860:A:T	116995860	NA,T	NA,A	NA,1	NA,-inf	NA,inf	NA,0.882354	0.000247427	0.000251658
2	chr11:116966765:C:T	116966765	T,NA	C,NA	1,NA	-inf,NA	inf,NA	1.20412,NA	0.000246461	0.000252035
2	chr11:117107406:C:A	117107406	NA,A	NA,C	NA,1	NA,inf	NA,inf	NA,0.808125	0.000246459	0.00025025
2	chr11:117436986:G:T	117436986	NA,T	NA,G	NA,1	NA,-inf	NA,inf	NA,0.855065	0.000246356	0.000250387
2	chr11:117232956:C:T	117232956	NA,T	NA,C	NA,1	NA,inf	NA,inf	NA,0.905209	0.000245788	0.000250146
2	chr11:116601360:T:C	116601360	NA,C	NA,T	NA,1	NA,-inf	NA,inf	NA,0.86473	0.000245694	0.000249825
2	chr11:116985748:T:C	116985748	C,NA	T,NA	1,NA	-inf,NA	inf,NA	1.20184,NA	0.000245543	0.000251093
2	chr11:117458130:T:C	117458130	NA,C	NA,T	NA,1	NA,inf	NA,inf	NA,0.85511	0.000245189	0.000249123
2	chr11:116691280:T:C	116691280	C,C	T,T	1,1	inf,inf	inf,inf	1.86038,1.73209	0.000245102	0.000289902
2	chr11:116862487:T:A	116862487	NA,A	NA,T	NA,1	NA,inf	NA,inf	NA,1.03036	0.000244543	0.000249956
2	chr11:117421028:C:T	117421028	NA,T	NA,C	NA,1	NA,inf	NA,inf	NA,0.886367	0.000244314	0.00024859
2	chr11:117171229:G:A	117171229	NA,A	NA,G	NA,1	NA,-inf	NA,inf	NA,0.877514	0.000244299	0.00024854
2	chr11:117133371:G:A	117133371	A,A	G,G	1,1	-inf,-inf	inf,inf	1.21968,1.412	0.000243976	0.000250817
2	chr11:117108973:T:C	117108973	C,C	T,T	1,1	-inf,-inf	inf,inf	1.33921,1.81389	0.00024321	0.000269255
2	chr11:116912884:T:C	116912884	C,C	T,T	1,1	inf,inf	inf,inf	1.44945,1.13235	0.000243206	0.000249454
2	chr11:117482616:G:A	117482616	NA,A	NA,G	NA,1	NA,inf	NA,inf	NA,0.852134	0.000243053	0.000246976
2	chr11:117107172:G:A	117107172	A,A	G,G	1,1	-inf,-inf	inf,inf	1.32437,1.81455	0.000241905	0.000267277
2	chr11:117127448:A:G	117127448	NA,G	NA,A	NA,1	NA,inf	NA,inf	NA,0.747382	0.000241235	0.000244558
2	chr11:117121802:T:C	117121802	NA,C	NA,T	NA,1	NA,-inf	NA,inf	NA,0.867818	0.000241171	0.000245291
2	chr11:116828620:G:T	116828620	NA,T	NA,G	NA,1	NA,inf	NA,inf	NA,0.717891	0.000240626	0.000243339
2	chr11:117470867:ACAAG:A	117470867	A,A	ACAAG,ACAAG	1,1	inf,-inf	inf,inf	1.75307,0.3349	0.000240525	0.000245837
2	chr11:117489578:G:C	117489578	NA,C	NA,G	NA,1	NA,inf	NA,inf	NA,0.842941	0.000239941	0.00024382
2	chr11:117294297:A:G	117294297	NA,G	NA,A	NA,1	NA,-inf	NA,inf	NA,0.826005	0.000239833	0.000243711
2	chr11:116597387:C:T	116597387	NA,T	NA,C	NA,1	NA,-inf	NA,inf	NA,0.851709	0.000239163	0.000243172
2	chr11:117129081:G:A	117129081	NA,A	NA,G	NA,1	NA,inf	NA,inf	NA,0.749339	0.000238671	0.000241974
2	chr11:116592846:C:A	116592846	NA,A	NA,C	NA,1	NA,inf	NA,inf	NA,0.854186	0.000238216	0.000242187
2	chr11:117493176:A:T	117493176	T,T	A,A	1,1	inf,inf	inf,inf	1.13871,0.875813	0.000238113	0.000241387
2	chr11:116691074:T:G	116691074	G,G	T,T	1,1	inf,inf	inf,inf	1.85407,1.71779	0.000238067	0.000281238
2	chr11:116811440:G:A	116811440	A,A	G,G	1,1	-inf,-inf	inf,inf	1.01191,1.75961	0.000237947	0.000251327
2	chr11:116839130:A:G	116839130	NA,G	NA,A	NA,1	NA,-inf	NA,inf	NA,0.810584	0.000237758	0.000241455
2	chr11:116825064:A:G	116825064	G,G	A,A	1,1	-inf,-inf	inf,inf	0.929786,1.74908	0.000237204	0.000248639
2	chr11:116603170:T:C	116603170	NA,C	NA,T	NA,1	NA,inf	NA,inf	NA,0.868287	0.00023704	0.000241085
2	chr11:117103425:T:A	117103425	NA,A	NA,T	NA,1	NA,-inf	NA,inf	NA,0.855427	0.000236633	0.000240673
2	chr11:117125048:G:T	117125048	NA,T	NA,G	NA,1	NA,inf	NA,inf	NA,0.731931	0.00023632	0.000239565
2	chr11:116749627:A:G	116749627	NA,G	NA,A	NA,1	NA,inf	NA,inf	NA,0.768527	0.000235787	0.000239472
2	chr11:117199334:G:A	117199334	NA,A	NA,G	NA,1	NA,-inf	NA,inf	NA,0.854326	0.000235658	0.00023974
2	chr11:116821970:A:G	116821970	NA,G	NA,A	NA,1	NA,-inf	NA,inf	NA,0.852549	0.000235064	0.000239086
2	chr11:117451181:T:G	117451181	NA,G	NA,T	NA,1	NA,-inf	NA,inf	NA,0.83554	0.000234969	0.000238838
2	chr11:116593748:C:T	116593748	T,NA	C,NA	1,NA	inf,NA	inf,NA	0.787449,NA	0.000234621	0.000237336
2	chr11:116950540:A:T	116950540	NA,T	NA,A	NA,1	NA,-inf	NA,inf	NA,0.84718	0.000234062	0.000238056
2	chr11:116760515:G:A	116760515	NA,A	NA,G	NA,1	NA,-inf	NA,inf	NA,0.853247	0.000233112	0.000237157
2	chr11:116642465:G:A	116642465	A,A	G,G	1,1	inf,-inf	inf,inf	1.7967,0.524455	0.000232598	0.000240593
2	chr11:116998930:T:C	116998930	NA,C	NA,T	NA,1	NA,-inf	NA,inf	NA,0.841178	0.00023251	0.000236427
2	chr11:116831637:T:C	116831637	NA,C	NA,T	NA,1	NA,-inf	NA,inf	NA,0.793686	0.000232198	0.000235802
2	chr11:116867779:T:C	116867779	NA,C	NA,T	NA,1	NA,-inf	NA,inf	NA,0.858241	0.000231723	0.000235845
2	chr11:117373107:G:A	117373107	NA,A	NA,G	NA,1	NA,inf	NA,inf	NA,0.776412	0.000231623	0.000235186
2	chr11:117044614:A:AG	117044614	NA,AG	NA,A	NA,1	NA,-inf	NA,inf	NA,0.669159	0.000231576	0.000234597
2	chr11:116943358:C:T	116943358	NA,T	NA,C	NA,1	NA,-inf	NA,inf	NA,0.823326	0.000231439	0.000235112
2	chr11:117156209:A:T	117156209	NA,T	NA,A	NA,1	NA,-inf	NA,inf	NA,0.771665	0.000231436	0.000235006
2	chr11:117232788:C:T	117232788	NA,T	NA,C	NA,1	NA,inf	NA,inf	NA,0.916884	0.000230627	0.000234906
2	chr11:116801829:T:C	116801829	NA,C	NA,T	NA,1	NA,inf	NA,inf	NA,1.15452	0.000229332	0.000235907
2	chr11:117313750:C:T	117313750	NA,T	NA,C	NA,1	NA,-inf	NA,inf	NA,0.81087	0.000228662	0.000232754
2	chr11:117414096:A:G	117414096	NA,G	NA,A	NA,1	NA,inf	NA,inf	NA,0.745167	0.000228555	0.000231914
2	chr11:116953870:G:A	116953870	NA,A	NA,G	NA,1	NA,-inf	NA,inf	NA,0.83205	0.000228304	0.000232201
2	chr11:117417726:C:T	117417726	T,NA	C,NA	1,NA	-inf,NA	inf,NA	0.867349,NA	0.000228197	0.000231327
2	chr11:117516886:A:G	117516886	NA,G	NA,A	NA,1	NA,inf	NA,inf	NA,0.801808	0.000228101	0.000231869
2	chr11:117075002:G:A	117075002	A,A	G,G	1,1	inf,inf	inf,inf	1.37234,1.31162	0.000228039	0.000235149
2	chr11:116719508:A:G	116719508	NA,G	NA,A	NA,1	NA,inf	NA,inf	NA,0.869127	0.000227691	0.000231797
2	chr11:117170506:C:T	117170506	NA,T	NA,C	NA,1	NA,-inf	NA,inf	NA,0.830872	0.00022689	0.000230819
2	chr11:117125364:A:G	117125364	NA,G	NA,A	NA,1	NA,inf	NA,inf	NA,0.711044	0.00022681	0.000229952
2	chr11:117365496:G:A	117365496	NA,A	NA,G	NA,1	NA,inf	NA,inf	NA,0.763295	0.000226765	0.000230257
2	chr11:117142206:A:C	117142206	C,NA	A,NA	1,NA	-inf,NA	inf,NA	0.739693,NA	0.00022664	0.000229157
2	chr11:116986912:G:A	116986912	NA,A	NA,G	NA,1	NA,inf	NA,inf	NA,0.718794	0.000226264	0.000229406
2	chr11:117558423:T:C	117558423	NA,C	NA,T	NA,1	NA,inf	NA,inf	NA,0.773164	0.00022603	0.000229653
2	chr11:117484284:G:A	117484284	NA,A	NA,G	NA,1	NA,inf	NA,inf	NA,0.805529	0.000225566	0.000229209
2	chr11:116908783:G:A	116908783	A,A	G,G	1,1	-inf,-inf	inf,inf	1.84738,0.903407	0.000225035	0.000233715
2	chr11:116788257:G:T	116788257	NA,T	NA,G	NA,1	NA,inf	NA,inf	NA,0.740801	0.000224908	0.000228431
2	chr11:116615105:AG:A	116615105	NA,A	NA,AG	NA,1	NA,inf	NA,inf	NA,0.745305	0.000224698	0.000227947
2	chr11:116720778:C:G	116720778	NA,G	NA,C	NA,1	NA,-inf	NA,inf	NA,0.820613	0.000224153	0.000228001
2	chr11:117520706:G:A	117520706	A,NA	G,NA	1,NA	inf,NA	inf,NA	0.938359,NA	0.000222753	0.000225952
2	chr11:117570098:G:A	117570098	NA,A	NA,G	NA,1	NA,inf	NA,inf	NA,0.776979	0.000222303	0.000225905
2	chr11:117089280:G:A	117089280	A,NA	G,NA	1,NA	-inf,NA	inf,NA	1.19339,NA	0.000221924	0.00022724
2	chr11:117127082:C:T	117127082	T,T	C,C	1,1	-inf,-inf	inf,inf	0.709843,1.82123	0.000221377	0.00023013
2	chr11:117396721:G:T	117396721	NA,T	NA,G	NA,1	NA,inf	NA,inf	NA,0.749047	0.000221371	0.000224782
2	chr11:117558648:AAAG:A	117558648	NA,A	NA,AAAG	NA,1	NA,-inf	NA,inf	NA,0.777191	0.000221206	0.000224861
2	chr11:117218278:A:G	117218278	G,G	A,A	1,1	inf,inf	inf,inf	0.236487,1.79218	0.00022109	0.000224476
2	chr11:117476702:A:T	117476702	NA,T	NA,A	NA,1	NA,inf	NA,inf	NA,0.793527	0.000220894	0.000224653
2	chr11:117128509:T:G	117128509	G,G	T,T	1,1	-inf,-inf	inf,inf	1.12132,1.6077	0.000220672	0.000230376
2	chr11:116807475:A:G	116807475	G,NA	A,NA	1,NA	inf,NA	inf,NA	0.77635,NA	0.00022022	0.000222123
2	chr11:117478935:G:A	117478935	NA,A	NA,G	NA,1	NA,inf	NA,inf	NA,0.76219	0.000220212	0.000223646
2	chr11:117447457:T:G	117447457	NA,G	NA,T	NA,1	NA,-inf	NA,inf	NA,0.783872	0.000219897	0.000223493
2	chr11:116831629:T:C	116831629	C,C	T,T	1,1	inf,inf	inf,inf	1.52215,0.0828505	0.000219672	0.000221401
2	chr11:116671779:T:G	116671779	G,G	T,T	1,1	inf,inf	inf,inf	0.648161,1.78862	0.000219407	0.000226186
2	chr11:116593961:C:T	116593961	NA,T	NA,C	NA,1	NA,inf	NA,inf	NA,0.748261	0.000219128	0.00022257
2	chr11:117402437:T:C	117402437	NA,C	NA,T	NA,1	NA,-inf	NA,inf	NA,0.788548	0.000218656	0.000222341
2	chr11:117401137:T:C	117401137	NA,C	NA,T	NA,1	NA,-inf	NA,inf	NA,0.715125	0.000218434	0.000221651
2	chr11:116655013:T:C	116655013	C,C	T,T	1,1	inf,-inf	inf,inf	2.18006,1.31151	0.000218218	0.000272294
2	chr11:116815050:C:G	116815050	G,G	C,C	1,1	-inf,-inf	inf,inf	1.00005,1.70972	0.000217865	0.000229828
2	chr11:117426127:T:C	117426127	NA,C	NA,T	NA,1	NA,inf	NA,inf	NA,0.685959	0.000217751	0.000220901
2	chr11:117424715:G:A	117424715	A,NA	G,NA	1,NA	-inf,NA	inf,NA	0.845568,NA	0.000217576	0.000220591
2	chr11:117535396:G:A	117535396	A,A	G,G	1,1	inf,inf	inf,inf	1.86476,0.302644	0.000217374	0.000223111
2	chr11:116670551:G:A	116670551	A,A	G,G	1,1	inf,inf	inf,inf	1.7614,1.02792	0.000217116	0.000229732
2	chr11:117540194:G:A	117540194	NA,A	NA,G	NA,1	NA,-inf	NA,inf	NA,0.781004	0.000216928	0.000220627
2	chr11:116590004:T:A	116590004	NA,A	NA,T	NA,1	NA,inf	NA,inf	NA,0.832163	0.000216645	0.000220402
2	chr11:116709697:A:G	116709697	G,NA	A,NA	1,NA	-inf,NA	inf,NA	1.14508,NA	0.000216004	0.000220966
2	chr11:117508371:T:C	117508371	C,C	T,T	1,1	inf,inf	inf,inf	1.53444,0.0811792	0.000215958	0.000218501
2	chr11:117386367:G:A	117386367	NA,A	NA,G	NA,1	NA,-inf	NA,inf	NA,0.755792	0.000215754	0.000219038
2	chr11:117471618:T:C	117471618	C,C	T,T	1,1	inf,-inf	inf,inf	1.60546,0.431643	0.00021549	0.000219966
2	chr11:116801159:G:T	116801159	NA,T	NA,G	NA,1	NA,inf	NA,inf	NA,0.935228	0.000215328	0.000219891
2	chr11:117398526:C:T	117398526	NA,T	NA,C	NA,1	NA,inf	NA,inf	NA,0.703299	0.000214918	0.000218032
2	chr11:116646921:C:A	116646921	NA,A	NA,C	NA,1	NA,inf	NA,inf	NA,0.720285	0.000214804	0.000218018
2	chr11:116726998:G:A	116726998	A,NA	G,NA	1,NA	inf,NA	inf,NA	0.931589,NA	0.00021453	0.00021795
2	chr11:117247557:A:G	117247557	NA,G	NA,A	NA,1	NA,inf	NA,inf	NA,0.708552	0.000214461	0.000217649
2	chr11:116725712:C:T	116725712	NA,T	NA,C	NA,1	NA,-inf	NA,inf	NA,0.842706	0.000214447	0.000218611
2	chr11:117544263:A:G	117544263	NA,G	NA,A	NA,1	NA,-inf	NA,inf	NA,0.769051	0.000213472	0.000217101
2	chr11:117414429:A:G	117414429	G,NA	A,NA	1,NA	inf,NA	inf,NA	0.830754,NA	0.000213296	0.000216234
2	chr11:117235742:T:C	117235742	C,NA	T,NA	1,NA	inf,NA	inf,NA	0.870116,NA	0.000213068	0.000215754
2	chr11:117095470:T:C	117095470	C,NA	T,NA	1,NA	-inf,NA	inf,NA	1.10787,NA	0.000212938	0.000217618
2	chr11:116650788:C:G	116650788	G,NA	C,NA	1,NA	inf,NA	inf,NA	1.70826,NA	0.000212877	0.00022728
2	chr11:117335145:C:T	117335145	T,NA	C,NA	1,NA	inf,NA	inf,NA	0.822993,NA	0.0002125	0.0002154
2	chr11:116827949:G:A	116827949	A,A	G,G	1,1	inf,inf	inf,inf	1.15643,0.44487	0.000211747	0.000212896
2	chr11:117420758:C:T	117420758	NA,T	NA,C	NA,1	NA,inf	NA,inf	NA,0.699535	0.000211728	0.000214859
2	chr11:117341557:C:T	117341557	NA,T	NA,C	NA,1	NA,inf	NA,inf	NA,0.700691	0.000211534	0.000214687
2	chr11:116828252:C:T	116828252	NA,T	NA,C	NA,1	NA,-inf	NA,inf	NA,0.798147	0.00021149	0.000215226
2	chr11:116833594:A:G	116833594	NA,G	NA,A	NA,1	NA,inf	NA,inf	NA,0.701008	0.000211188	0.000214331
2	chr11:117247667:A:G	117247667	NA,G	NA,A	NA,1	NA,inf	NA,inf	NA,0.69845	0.000210996	0.000214135
2	chr11:117236867:C:CT	117236867	NA,CT	NA,C	NA,1	NA,inf	NA,inf	NA,0.698414	0.000210774	0.000213911
2	chr11:116937069:T:A	116937069	NA,A	NA,T	NA,1	NA,-inf	NA,inf	NA,0.775918	0.000210573	0.000214112
2	chr11:116973064:G:A	116973064	NA,A	NA,G	NA,1	NA,-inf	NA,inf	NA,0.775353	0.000210388	0.000213924
2	chr11:116681813:T:C	116681813	NA,C	NA,T	NA,1	NA,inf	NA,inf	NA,0.696394	0.000210098	0.000213103
2	chr11:117518802:A:G	117518802	G,G	A,A	1,1	inf,inf	inf,inf	1.72197,0.180347	0.000209839	0.000213726
2	chr11:116714817:A:G	116714817	G,G	A,A	1,1	-inf,-inf	inf,inf	0.87405,1.69338	0.000209742	0.000217147
2	chr11:117551901:C:T	117551901	NA,T	NA,C	NA,1	NA,inf	NA,inf	NA,0.736364	0.000209	0.000212368
2	chr11:116998501:C:T	116998501	T,T	C,C	1,1	inf,inf	inf,inf	1.60131,1.36204	0.000208935	0.000220441
2	chr11:116600230:C:T	116600230	T,NA	C,NA	1,NA	inf,NA	inf,NA	1.04135,NA	0.000208646	0.000212849
2	chr11:116924632:T:C	116924632	NA,C	NA,T	NA,1	NA,-inf	NA,inf	NA,0.775188	0.000208629	0.000212198
2	chr11:117238439:A:G	117238439	G,NA	A,NA	1,NA	inf,NA	inf,NA	0.858074,NA	0.000208486	0.000211121
2	chr11:116821836:A:G	116821836	G,NA	A,NA	1,NA	inf,NA	inf,NA	0.748346,NA	0.000208321	0.00021015
2	chr11:116926242:G:A	116926242	NA,A	NA,G	NA,1	NA,-inf	NA,inf	NA,0.769006	0.000207735	0.000211223
2	chr11:116806508:A:ATTT	116806508	ATTT,NA	A,NA	1,NA	inf,NA	inf,NA	0.744971,NA	0.000207362	0.000209188
2	chr11:116987987:A:G	116987987	G,NA	A,NA	1,NA	-inf,NA	inf,NA	1.22115,NA	0.000207064	0.000212466
2	chr11:117093419:C:T	117093419	NA,T	NA,C	NA,1	NA,-inf	NA,inf	NA,0.771135	0.000207021	0.000210555
2	chr11:117146385:A:G	117146385	NA,G	NA,A	NA,1	NA,inf	NA,inf	NA,0.752253	0.000207012	0.000210187
2	chr11:117546941:C:A	117546941	NA,A	NA,C	NA,1	NA,-inf	NA,inf	NA,0.75031	0.000206438	0.000209957
2	chr11:117030628:T:G	117030628	NA,G	NA,T	NA,1	NA,inf	NA,inf	NA,0.695069	0.000205936	0.000208948
2	chr11:117093287:G:A	117093287	NA,A	NA,G	NA,1	NA,inf	NA,inf	NA,0.702662	0.000205867	0.000209082
2	chr11:116810847:G:A	116810847	A,A	G,G	1,1	-inf,-inf	inf,inf	1.03427,1.68376	0.000205556	0.000217643
2	chr11:117325996:C:T	117325996	NA,T	NA,C	NA,1	NA,inf	NA,inf	NA,0.778086	0.000205469	0.000209136
2	chr11:116895185:C:T	116895185	NA,T	NA,C	NA,1	NA,-inf	NA,inf	NA,0.765	0.000205381	0.000208878
2	chr11:116666274:G:A	116666274	NA,A	NA,G	NA,1	NA,inf	NA,inf	NA,0.683678	0.000204701	0.000207782
2	chr11:117294681:C:T	117294681	T,NA	C,NA	1,NA	inf,NA	inf,NA	0.848376,NA	0.000204163	0.00020676
2	chr11:116652253:CTT:C	116652253	C,C	CTT,CTT	1,1	inf,-inf	inf,inf	2.51743,1.04679	0.000204156	0.000270922
2	chr11:117356994:C:G	117356994	NA,G	NA,C	NA,1	NA,inf	NA,inf	NA,0.73174	0.000204005	0.000207413
2	chr11:117334343:T:C	117334343	NA,C	NA,T	NA,1	NA,-inf	NA,inf	NA,0.67194	0.000203813	0.000206823
2	chr11:117066767:C:G	117066767	NA,G	NA,C	NA,1	NA,inf	NA,inf	NA,0.688258	0.000203768	0.000206751
2	chr11:116827617:G:A	116827617	NA,A	NA,G	NA,1	NA,inf	NA,inf	NA,0.591752	0.000203741	0.000206073
2	chr11:116860544:T:A	116860544	A,A	T,T	1,1	inf,inf	inf,inf	1.52534,0.0151536	0.000203678	0.000205374
2	chr11:117564014:T:C	117564014	NA,C	NA,T	NA,1	NA,inf	NA,inf	NA,0.721491	0.000203441	0.000206744
2	chr11:116911614:T:G	116911614	NA,G	NA,T	NA,1	NA,inf	NA,inf	NA,0.665727	0.000202724	0.000205702
2	chr11:116652259:AAGTGG:A	116652259	A,A	AAGTGG,AAGTGG	1,1	inf,-inf	inf,inf	2.51103,1.04498	0.00020227	0.000267978
2	chr11:116632117:C:G	116632117	G,G	C,C	1,1	inf,-inf	inf,inf	1.28237,0.836231	0.000202261	0.000206605
2	chr11:117555396:C:G	117555396	NA,G	NA,C	NA,1	NA,inf	NA,inf	NA,0.723878	0.000202179	0.000205463
2	chr11:117168845:C:T	117168845	NA,T	NA,C	NA,1	NA,inf	NA,inf	NA,0.791383	0.000201945	0.000205339
2	chr11:116693093:G:A	116693093	NA,A	NA,G	NA,1	NA,inf	NA,inf	NA,0.6592	0.000201238	0.000204236
2	chr11:116652450:T:C	116652450	C,C	T,T	1,1	inf,-inf	inf,inf	2.50201,1.04503	0.000200665	0.000265191
2	chr11:117219842:C:T	117219842	T,T	C,C	1,1	inf,inf	inf,inf	1.24396,1.72851	0.000200482	0.000212615
2	chr11:116642582:A:G	116642582	NA,G	NA,A	NA,1	NA,-inf	NA,inf	NA,0.712246	0.000200018	0.000203234
2	chr11:116767518:G:A	116767518	NA,A	NA,G	NA,1	NA,inf	NA,inf	NA,1.06188	0.00019967	0.000205237
2	chr11:117581418:A:G	117581418	NA,G	NA,A	NA,1	NA,-inf	NA,inf	NA,0.722974	0.000199541	0.000202881
2	chr11:116924816:G:A	116924816	A,NA	G,NA	1,NA	-inf,NA	inf,NA	1.08046,NA	0.000199385	0.000203767
2	chr11:116709094:AC:A	116709094	NA,A	NA,AC	NA,1	NA,-inf	NA,inf	NA,0.759329	0.000199099	0.000202655
2	chr11:116615871:A:G	116615871	G,G	A,A	1,1	inf,inf	inf,inf	0.688224,1.35266	0.000198289	0.000201619
2	chr11:116883114:A:G	116883114	G,NA	A,NA	1,NA	-inf,NA	inf,NA	1.12174,NA	0.000197805	0.000202476
2	chr11:117204109:C:A	117204109	NA,A	NA,C	NA,1	NA,-inf	NA,inf	NA,0.74531	0.00019732	0.000200696
2	chr11:117194121:T:G	117194121	NA,G	NA,T	NA,1	NA,-inf	NA,inf	NA,0.720927	0.000197292	0.000200407
2	chr11:117481371:C:T	117481371	T,NA	C,NA	1,NA	inf,NA	inf,NA	0.822568,NA	0.000196924	0.000199837
2	chr11:117210395:T:A	117210395	NA,A	NA,T	NA,1	NA,-inf	NA,inf	NA,0.739204	0.000196739	0.000200097
2	chr11:117481649:G:A	117481649	A,NA	G,NA	1,NA	-inf,NA	inf,NA	0.830919,NA	0.000196563	0.000199427
2	chr11:117550837:T:C	117550837	NA,C	NA,T	NA,1	NA,-inf	NA,inf	NA,0.716087	0.000196531	0.000199863
2	chr11:116809702:T:C	116809702	C,C	T,T	1,1	-inf,-inf	inf,inf	0.972928,1.64367	0.000196166	0.000206251
2	chr11:117192993:C:G	117192993	G,G	C,C	1,1	-inf,inf	inf,inf	0.0166842,1.5235	0.000195999	0.000197793
2	chr11:117336998:A:T	117336998	NA,T	NA,A	NA,1	NA,-inf	NA,inf	NA,0.729132	0.000195207	0.000198185
2	chr11:116601860:A:G	116601860	G,G	A,A	1,1	inf,inf	inf,inf	0.11182,1.67034	0.000194993	0.000198153
2	chr11:116591123:T:C	116591123	NA,C	NA,T	NA,1	NA,-inf	NA,inf	NA,0.709147	0.00019488	0.000198153
2	chr11:117049554:G:A	117049554	NA,A	NA,G	NA,1	NA,inf	NA,inf	NA,0.659888	0.000194677	0.000197537
2	chr11:117052994:A:C	117052994	NA,C	NA,A	NA,1	NA,inf	NA,inf	NA,0.618323	0.00019463	0.000197326
2	chr11:117449282:T:C	117449282	C,C	T,T	1,1	inf,-inf	inf,inf	0.33767,1.62335	0.000194571	0.000197889
2	chr11:116802707:G:A	116802707	NA,A	NA,G	NA,1	NA,inf	NA,inf	NA,0.645233	0.00019426	0.000197088
2	chr11:117217734:A:G	117217734	G,G	A,A	1,1	inf,inf	inf,inf	1.32071,1.67622	0.000194134	0.00020666
2	chr11:117446485:T:C	117446485	NA,C	NA,T	NA,1	NA,-inf	NA,inf	NA,0.695225	0.000193987	0.000197134
2	chr11:117155058:C:T	117155058	NA,T	NA,C	NA,1	NA,-inf	NA,inf	NA,0.661945	0.000193698	0.000196705
2	chr11:116651908:G:C	116651908	C,C	G,G	1,1	inf,-inf	inf,inf	2.45811,1.04666	0.000193533	0.000252749
2	chr11:116732961:G:A	116732961	A,A	G,G	1,1	-inf,inf	inf,inf	1.81168,0.952635	0.000193473	0.00021059
2	chr11:116970083:C:T	116970083	NA,T	NA,C	NA,1	NA,inf	NA,inf	NA,0.621708	0.000193315	0.00019574
2	chr11:117182281:A:G	117182281	NA,G	NA,A	NA,1	NA,-inf	NA,inf	NA,0.72027	0.000193221	0.000196471
2	chr11:117125953:G:A	117125953	NA,A	NA,G	NA,1	NA,inf	NA,inf	NA,0.613204	0.000192995	0.000195711
2	chr11:116966556:A:T	116966556	NA,T	NA,A	NA,1	NA,inf	NA,inf	NA,0.619516	0.000192683	0.0001951
2	chr11:117497754:C:T	117497754	NA,T	NA,C	NA,1	NA,inf	NA,inf	NA,0.667138	0.000192448	0.000195476
2	chr11:117326302:C:T	117326302	T,NA	C,NA	1,NA	inf,NA	inf,NA	0.763565,NA	0.000191712	0.000194336
2	chr11:117010843:G:A	117010843	NA,A	NA,G	NA,1	NA,inf	NA,inf	NA,0.650129	0.000191449	0.000194267
2	chr11:117470750:T:C	117470750	C,C	T,T	1,1	inf,-inf	inf,inf	1.7361,0.0185312	0.000191351	0.000195474
2	chr11:116653214:C:T	116653214	T,T	C,C	1,1	inf,-inf	inf,inf	2.39553,1.06847	0.000191311	0.000245497
2	chr11:116702808:AC:A	116702808	NA,A	NA,AC	NA,1	NA,-inf	NA,inf	NA,0.727806	0.000191205	0.000194613
2	chr11:117100247:C:T	117100247	NA,T	NA,C	NA,1	NA,inf	NA,inf	NA,0.729773	0.000191205	0.000194482
2	chr11:117194215:G:A	117194215	NA,A	NA,G	NA,1	NA,inf	NA,inf	NA,0.613876	0.000190854	0.000193555
2	chr11:116866343:G:T	116866343	NA,T	NA,G	NA,1	NA,-inf	NA,inf	NA,0.714957	0.000190156	0.000193397
2	chr11:116621164:A:G	116621164	NA,G	NA,A	NA,1	NA,inf	NA,inf	NA,0.78114	0.000189721	0.000193227
2	chr11:116707928:C:G	116707928	NA,G	NA,C	NA,1	NA,-inf	NA,inf	NA,0.726873	0.000189706	0.000193093
2	chr11:116658807:A:G	116658807	G,G	A,A	1,1	inf,inf	inf,inf	1.01899,1.70163	0.000189705	0.000200165
2	chr11:117174803:C:T	117174803	NA,T	NA,C	NA,1	NA,-inf	NA,inf	NA,0.708274	0.000189688	0.000192878
2	chr11:117258516:A:G	117258516	G,NA	A,NA	1,NA	inf,NA	inf,NA	0.812584,NA	0.000189544	0.000191989
2	chr11:117235358:G:A	117235358	NA,A	NA,G	NA,1	NA,inf	NA,inf	NA,0.621033	0.000189478	0.000192286
2	chr11:117205492:T:A	117205492	NA,A	NA,T	NA,1	NA,-inf	NA,inf	NA,0.72208	0.000189307	0.000192611
2	chr11:117529688:G:A	117529688	NA,A	NA,G	NA,1	NA,inf	NA,inf	NA,0.68364	0.000189147	0.000192267
2	chr11:116652244:C:T	116652244	T,T	C,C	1,1	inf,-inf	inf,inf	2.40794,1.05792	0.000188998	0.000243542
2	chr11:116993918:A:G	116993918	NA,G	NA,A	NA,1	NA,inf	NA,inf	NA,0.599958	0.000188636	0.00019126
2	chr11:116642471:T:C	116642471	C,C	T,T	1,1	-inf,inf	inf,inf	1.05331,1.05358	0.000188307	0.000193032
2	chr11:116720071:G:A	116720071	A,A	G,G	1,1	inf,-inf	inf,inf	3.88766,0.135614	0.000188205	0.000496779
2	chr11:116864249:G:C	116864249	NA,C	NA,G	NA,1	NA,-inf	NA,inf	NA,0.608295	0.000188186	0.000190972
2	chr11:117074158:T:C	117074158	NA,C	NA,T	NA,1	NA,-inf	NA,inf	NA,0.705456	0.000188152	0.000191252
2	chr11:116733709:C:A	116733709	NA,A	NA,C	NA,1	NA,inf	NA,inf	NA,1.00396	0.000188149	0.000193196
2	chr11:117540508:C:T	117540508	T,NA	C,NA	1,NA	inf,NA	inf,NA	0.799423,NA	0.000188069	0.00019057
2	chr11:117005876:A:C	117005876	NA,C	NA,A	NA,1	NA,inf	NA,inf	NA,0.637666	0.000187756	0.000190523
2	chr11:117338879:G:A	117338879	NA,A	NA,G	NA,1	NA,inf	NA,inf	NA,0.627108	0.000187545	0.000190365
2	chr11:116985926:T:C	116985926	C,C	T,T	1,1	-inf,-inf	inf,inf	1.86633,1.4688	0.000187263	0.000225992
2	chr11:117559812:C:T	117559812	NA,T	NA,C	NA,1	NA,inf	NA,inf	NA,0.661677	0.000187251	0.000190276
2	chr11:116607306:C:T	116607306	NA,T	NA,C	NA,1	NA,inf	NA,inf	NA,0.699287	0.000187044	0.00019018
2	chr11:117126636:C:T	117126636	NA,T	NA,C	NA,1	NA,-inf	NA,inf	NA,0.699842	0.000187043	0.000190194
2	chr11:117270491:G:A	117270491	NA,A	NA,G	NA,1	NA,inf	NA,inf	NA,0.665272	0.000186797	0.000189775
2	chr11:116888346:C:A	116888346	NA,A	NA,C	NA,1	NA,-inf	NA,inf	NA,0.704334	0.000186561	0.000189726
2	chr11:117580477:G:A	117580477	NA,A	NA,G	NA,1	NA,-inf	NA,inf	NA,0.677113	0.000186478	0.000189591
2	chr11:117450704:G:T	117450704	NA,T	NA,G	NA,1	NA,inf	NA,inf	NA,0.644369	0.000186398	0.000189342
2	chr11:116847047:C:G	116847047	NA,G	NA,C	NA,1	NA,-inf	NA,inf	NA,0.602431	0.000186177	0.00018894
2	chr11:116944868:T:A	116944868	NA,A	NA,T	NA,1	NA,inf	NA,inf	NA,0.599944	0.000186022	0.000188379
2	chr11:116995677:C:G	116995677	NA,G	NA,C	NA,1	NA,-inf	NA,inf	NA,0.697787	0.000185882	0.000188948
2	chr11:117575589:G:C	117575589	NA,C	NA,G	NA,1	NA,-inf	NA,inf	NA,0.674732	0.000185627	0.000188721
2	chr11:117055988:C:T	117055988	NA,T	NA,C	NA,1	NA,-inf	NA,inf	NA,0.662057	0.000185384	0.000188363
2	chr11:116653127:G:A	116653127	A,A	G,G	1,1	inf,-inf	inf,inf	2.42253,1.03945	0.000185305	0.000239795
2	chr11:117572183:G:A	117572183	NA,A	NA,G	NA,1	NA,inf	NA,inf	NA,0.644128	0.000185264	0.000188091
2	chr11:117070504:T:C	117070504	NA,C	NA,T	NA,1	NA,inf	NA,inf	NA,0.649043	0.000184652	0.00018756
2	chr11:116652825:C:T	116652825	NA,T	NA,C	NA,1	NA,inf	NA,inf	NA,1.01778	0.000184547	0.000189819
2	chr11:117324420:C:G	117324420	G,NA	C,NA	1,NA	inf,NA	inf,NA	0.741184,NA	0.0001844	0.000186929
2	chr11:116597819:C:T	116597819	NA,T	NA,C	NA,1	NA,inf	NA,inf	NA,0.638045	0.000184286	0.000187186
2	chr11:117459077:C:T	117459077	NA,T	NA,C	NA,1	NA,-inf	NA,inf	NA,0.603273	0.000184138	0.000186899
2	chr11:117274565:A:G	117274565	NA,G	NA,A	NA,1	NA,inf	NA,inf	NA,0.61181	0.000183711	0.000186463
2	chr11:117426726:C:T	117426726	NA,T	NA,C	NA,1	NA,-inf	NA,inf	NA,0.657149	0.000183582	0.000186554
2	chr11:116825965:G:A	116825965	A,A	G,G	1,1	inf,inf	inf,inf	1.32917,0.0683889	0.000183466	0.000184623
2	chr11:117256664:AG:A	117256664	A,NA	AG,NA	1,NA	inf,NA	inf,NA	0.786847,NA	0.000183177	0.000185535
2	chr11:117449004:A:G	117449004	G,G	A,A	1,1	inf,-inf	inf,inf	0.360015,1.57604	0.000183095	0.000186223
2	chr11:116758437:G:A	116758437	A,NA	G,NA	1,NA	-inf,NA	inf,NA	1.3057,NA	0.000182911	0.00018936
2	chr11:116624261:T:C	116624261	NA,C	NA,T	NA,1	NA,inf	NA,inf	NA,0.616399	0.000182418	0.000185229
2	chr11:117172307:T:C	117172307	NA,C	NA,T	NA,1	NA,inf	NA,inf	NA,0.590903	0.000182288	0.000184902
2	chr11:117171364:G:C	117171364	NA,C	NA,G	NA,1	NA,-inf	NA,inf	NA,0.681519	0.000182192	0.000185253
2	chr11:117157159:T:C	117157159	NA,C	NA,T	NA,1	NA,-inf	NA,inf	NA,0.681519	0.000182192	0.000185253
2	chr11:117385864:A:G	117385864	NA,G	NA,A	NA,1	NA,inf	NA,inf	NA,0.609433	0.000181683	0.000184432
2	chr11:117488081:A:AG	117488081	NA,AG	NA,A	NA,1	NA,inf	NA,inf	NA,0.663987	0.000181661	0.000184599
2	chr11:117154776:A:G	117154776	NA,G	NA,A	NA,1	NA,-inf	NA,inf	NA,0.67908	0.000181534	0.000184584
2	chr11:117182036:TG:T	117182036	NA,T	NA,TG	NA,1	NA,-inf	NA,inf	NA,0.678384	0.000181408	0.000184455
2	chr11:116705056:G:A	116705056	NA,A	NA,G	NA,1	NA,-inf	NA,inf	NA,0.69603	0.000181298	0.000184522
2	chr11:116881842:T:C	116881842	C,C	T,T	1,1	-inf,-inf	inf,inf	1.45666,1.30141	0.000181274	0.00019209
2	chr11:116915877:A:C	116915877	NA,C	NA,A	NA,1	NA,inf	NA,inf	NA,0.573741	0.000181268	0.000183801
2	chr11:116798127:T:C	116798127	C,NA	T,NA	1,NA	-inf,NA	inf,NA	1.28622,NA	0.000181154	0.000187416
2	chr11:116716065:TC:T	116716065	T,T	TC,TC	1,1	inf,-inf	inf,inf	1.00433,0.820521	0.000180457	0.000182659
2	chr11:116999584:C:G	116999584	NA,G	NA,C	NA,1	NA,inf	NA,inf	NA,0.611255	0.000180291	0.000182953
2	chr11:116687605:G:A	116687605	NA,A	NA,G	NA,1	NA,inf	NA,inf	NA,0.603495	0.000180224	0.000182951
2	chr11:116750122:T:C	116750122	NA,C	NA,T	NA,1	NA,-inf	NA,inf	NA,0.70208	0.000180149	0.000182888
2	chr11:117436765:A:G	117436765	NA,G	NA,A	NA,1	NA,inf	NA,inf	NA,0.637336	0.000180054	0.000182967
2	chr11:117348589:G:C	117348589	C,C	G,G	1,1	inf,-inf	inf,inf	1.38226,0.592771	0.000179585	0.000183312
2	chr11:117144144:A:G	117144144	G,NA	A,NA	1,NA	inf,NA	inf,NA	0.705933,NA	0.00017947	0.000181815
2	chr11:117344656:G:A	117344656	NA,A	NA,G	NA,1	NA,-inf	NA,inf	NA,0.672863	0.000179349	0.000182096
2	chr11:116593449:T:C	116593449	NA,C	NA,T	NA,1	NA,-inf	NA,inf	NA,0.665772	0.000179348	0.000182338
2	chr11:117348388:G:A	117348388	NA,A	NA,G	NA,1	NA,-inf	NA,inf	NA,0.672521	0.00017926	0.000182006
2	chr11:117543253:G:A	117543253	NA,A	NA,G	NA,1	NA,-inf	NA,inf	NA,0.655753	0.000179133	0.000182173
2	chr11:116850541:A:G	116850541	NA,G	NA,A	NA,1	NA,inf	NA,inf	NA,0.597645	0.000178879	0.000181565
2	chr11:117308586:G:A	117308586	A,NA	G,NA	1,NA	inf,NA	inf,NA	0.666142,NA	0.000178797	0.00018103
2	chr11:116958982:T:C	116958982	NA,C	NA,T	NA,1	NA,inf	NA,inf	NA,0.572894	0.000178783	0.00018106
2	chr11:117421077:T:C	117421077	C,C	T,T	1,1	inf,inf	inf,inf	2.15626,0.144077	0.000178764	0.000188254
2	chr11:116939662:A:T	116939662	NA,T	NA,A	NA,1	NA,inf	NA,inf	NA,0.572428	0.000178666	0.000180941
2	chr11:116710523:C:T	116710523	NA,T	NA,C	NA,1	NA,-inf	NA,inf	NA,0.715807	0.00017854	0.000181803
2	chr11:116625907:C:T	116625907	NA,T	NA,C	NA,1	NA,-inf	NA,inf	NA,0.677929	0.000178427	0.000181245
2	chr11:117182443:G:C	117182443	NA,C	NA,G	NA,1	NA,inf	NA,inf	NA,0.678206	0.000178087	0.000181117
2	chr11:117553233:T:C	117553233	NA,C	NA,T	NA,1	NA,inf	NA,inf	NA,0.623165	0.000178072	0.000180937
2	chr11:116958006:A:G	116958006	NA,G	NA,A	NA,1	NA,inf	NA,inf	NA,0.569436	0.00017782	0.000180088
2	chr11:117501109:T:C	117501109	C,C	T,T	1,1	-inf,-inf	inf,inf	1.45794,0.376166	0.000177781	0.000180802
2	chr11:116808732:G:A	116808732	NA,A	NA,G	NA,1	NA,-inf	NA,inf	NA,0.673545	0.000177712	0.000180762
2	chr11:117455846:GT:G	117455846	G,G	GT,GT	1,1	-inf,inf	inf,inf	0.311473,1.61634	0.000177565	0.000180706
2	chr11:117426745:C:A	117426745	NA,A	NA,C	NA,1	NA,-inf	NA,inf	NA,0.606613	0.000177497	0.000180271
2	chr11:117326905:C:G	117326905	G,NA	C,NA	1,NA	inf,NA	inf,NA	0.720813,NA	0.000177453	0.000179898
2	chr11:117155421:T:C	117155421	NA,C	NA,T	NA,1	NA,inf	NA,inf	NA,0.702935	0.000177296	0.000180266
2	chr11:117536584:G:C	117536584	NA,C	NA,G	NA,1	NA,inf	NA,inf	NA,0.616476	0.000177249	0.000180087
2	chr11:117241936:C:T	117241936	NA,T	NA,C	NA,1	NA,-inf	NA,inf	NA,0.533661	0.000177195	0.000179713
2	chr11:116668134:A:C	116668134	C,C	A,A	1,1	inf,inf	inf,inf	0.3862,1.33266	0.000176772	0.000178853
2	chr11:117243909:T:C	117243909	NA,C	NA,T	NA,1	NA,-inf	NA,inf	NA,0.532351	0.000176666	0.000179177
2	chr11:117132344:C:T	117132344	T,T	C,C	1,1	-inf,-inf	inf,inf	1.19447,1.25152	0.000176619	0.00018162
2	chr11:116916432:C:T	116916432	T,T	C,C	1,1	inf,inf	inf,inf	1.24108,1.63751	0.000176617	0.000192475
2	chr11:117243035:A:C	117243035	NA,C	NA,A	NA,1	NA,-inf	NA,inf	NA,0.615548	0.000176258	0.000179038
2	chr11:117327226:T:C	117327226	NA,C	NA,T	NA,1	NA,-inf	NA,inf	NA,0.582177	0.000175934	0.000178615
2	chr11:116704957:A:AC	116704957	AC,AC	A,A	1,1	inf,inf	inf,inf	1.40372,1.60289	0.000175614	0.000192573
2	chr11:116944349:T:C	116944349	NA,C	NA,T	NA,1	NA,inf	NA,inf	NA,0.563352	0.00017554	0.000177791
2	chr11:116588701:A:G	116588701	NA,G	NA,A	NA,1	NA,-inf	NA,inf	NA,0.644593	0.00017549	0.000178593
2	chr11:116786740:G:A	116786740	NA,A	NA,G	NA,1	NA,inf	NA,inf	NA,0.832994	0.000175438	0.000179396
2	chr11:116903627:A:G	116903627	NA,G	NA,A	NA,1	NA,inf	NA,inf	NA,0.584265	0.000175284	0.000177916
2	chr11:117034458:G:A	117034458	NA,A	NA,G	NA,1	NA,inf	NA,inf	NA,0.613628	0.000174855	0.000177612
2	chr11:116809348:A:G	116809348	NA,G	NA,A	NA,1	NA,-inf	NA,inf	NA,0.655366	0.000174772	0.000177714
2	chr11:117156467:G:A	117156467	A,NA	G,NA	1,NA	inf,NA	inf,NA	1.45511,NA	0.000174703	0.000183579
2	chr11:117397438:C:T	117397438	NA,T	NA,C	NA,1	NA,inf	NA,inf	NA,0.629699	0.000174666	0.00017744
2	chr11:116582802:C:T	116582802	NA,T	NA,C	NA,1	NA,inf	NA,inf	NA,0.615718	0.000174551	0.000177355
2	chr11:117110941:A:G	117110941	NA,G	NA,A	NA,1	NA,-inf	NA,inf	NA,0.653456	0.00017446	0.000177394
2	chr11:117078557:G:T	117078557	NA,T	NA,G	NA,1	NA,inf	NA,inf	NA,0.610907	0.000174244	0.00017699
2	chr11:117467614:T:C	117467614	C,NA	T,NA	1,NA	-inf,NA	inf,NA	0.759393,NA	0.000174218	0.00017676
2	chr11:117222847:A:G	117222847	NA,G	NA,A	NA,1	NA,-inf	NA,inf	NA,0.6692	0.000174099	0.000177126
2	chr11:117270208:C:T	117270208	NA,T	NA,C	NA,1	NA,-inf	NA,inf	NA,0.515355	0.000173974	0.000176403
2	chr11:116803267:G:A	116803267	NA,A	NA,G	NA,1	NA,inf	NA,inf	NA,0.749147	0.000173898	0.000177284
2	chr11:116740490:G:A	116740490	NA,A	NA,G	NA,1	NA,inf	NA,inf	NA,0.943516	0.000173791	0.000178344
2	chr11:116618098:T:C	116618098	NA,C	NA,T	NA,1	NA,inf	NA,inf	NA,0.601416	0.000173697	0.000176373
2	chr11:116877598:T:C	116877598	C,NA	T,NA	1,NA	-inf,NA	inf,NA	1.20109,NA	0.000173412	0.000178592
2	chr11:117148700:A:G	117148700	NA,G	NA,A	NA,1	NA,-inf	NA,inf	NA,0.683497	0.000173255	0.000176108
2	chr11:116668373:A:G	116668373	G,NA	A,NA	1,NA	inf,NA	inf,NA	1.84518,NA	0.000173056	0.000191703
2	chr11:117091305:A:G	117091305	NA,G	NA,A	NA,1	NA,-inf	NA,inf	NA,0.651983	0.00017298	0.000175746
2	chr11:117200880:G:C	117200880	NA,C	NA,G	NA,1	NA,-inf	NA,inf	NA,0.661258	0.000172955	0.000175962
2	chr11:116878793:T:G	116878793	G,G	T,T	1,1	inf,inf	inf,inf	1.16652,1.55215	0.000172854	0.000184885
2	chr11:116644651:G:A	116644651	NA,A	NA,G	NA,1	NA,inf	NA,inf	NA,0.629418	0.000172737	0.000175554
2	chr11:117143176:C:T	117143176	NA,T	NA,C	NA,1	NA,-inf	NA,inf	NA,0.677743	0.000171849	0.000174678
2	chr11:117504746:G:A	117504746	A,A	G,G	1,1	inf,inf	inf,inf	1.33866,0.267692	0.00017179	0.00017386
2	chr11:116964335:G:A	116964335	NA,A	NA,G	NA,1	NA,-inf	NA,inf	NA,0.623412	0.000171685	0.000174425
2	chr11:117327922:T:C	117327922	C,NA	T,NA	1,NA	inf,NA	inf,NA	0.702353,NA	0.00017155	0.000173921
2	chr11:117010936:A:G	117010936	NA,G	NA,A	NA,1	NA,inf	NA,inf	NA,0.562011	0.000171547	0.00017378
2	chr11:117117214:G:T	117117214	NA,T	NA,G	NA,1	NA,-inf	NA,inf	NA,0.640742	0.000171114	0.000173992
2	chr11:117019128:T:C	117019128	NA,C	NA,T	NA,1	NA,inf	NA,inf	NA,0.576852	0.000170961	0.000173496
2	chr11:116630692:T:C	116630692	C,C	T,T	1,1	inf,-inf	inf,inf	1.23822,0.624614	0.000170886	0.00017379
2	chr11:116831407:T:C	116831407	C,C	T,T	1,1	-inf,-inf	inf,inf	1.54614,1.65797	0.000170526	0.000200093
2	chr11:117202707:C:T	117202707	NA,T	NA,C	NA,1	NA,inf	NA,inf	NA,0.64653	0.000170326	0.000173214
2	chr11:116713257:A:G	116713257	NA,G	NA,A	NA,1	NA,-inf	NA,inf	NA,0.659727	0.000170158	0.000173165
2	chr11:117336980:G:A	117336980	NA,A	NA,G	NA,1	NA,inf	NA,inf	NA,0.563082	0.000169822	0.000172391
2	chr11:117133242:C:T	117133242	T,T	C,C	1,1	-inf,-inf	inf,inf	1.20005,1.22683	0.000169775	0.000174621
2	chr11:117016454:AC:A	117016454	NA,A	NA,AC	NA,1	NA,inf	NA,inf	NA,0.560981	0.000169418	0.000171963
2	chr11:116651842:A:G	116651842	G,G	A,A	1,1	inf,-inf	inf,inf	2.32606,1.04692	0.00016922	0.000214519
2	chr11:117357187:TC:T	117357187	NA,T	NA,TC	NA,1	NA,-inf	NA,inf	NA,0.552765	0.00016919	0.000171712
2	chr11:117430460:G:T	117430460	NA,T	NA,G	NA,1	NA,-inf	NA,inf	NA,0.560231	0.000169171	0.000171766
2	chr11:116815989:C:T	116815989	NA,T	NA,C	NA,1	NA,-inf	NA,inf	NA,0.630241	0.000168869	0.000171705
2	chr11:116848919:C:T	116848919	NA,T	NA,C	NA,1	NA,-inf	NA,inf	NA,0.63527	0.000168858	0.000171729
2	chr11:116815518:G:A	116815518	NA,A	NA,G	NA,1	NA,-inf	NA,inf	NA,0.439083	0.000168801	0.000170882
2	chr11:117397966:T:C	117397966	NA,C	NA,T	NA,1	NA,-inf	NA,inf	NA,0.586857	0.000168656	0.000171346
2	chr11:116792069:G:A	116792069	NA,A	NA,G	NA,1	NA,-inf	NA,inf	NA,0.678437	0.000168628	0.000171699
2	chr11:116754200:C:T	116754200	T,NA	C,NA	1,NA	inf,NA	inf,NA	0.764589,NA	0.000168397	0.000170935
2	chr11:117333972:G:A	117333972	A,NA	G,NA	1,NA	inf,NA	inf,NA	1.67881,NA	0.000168287	0.000181733
2	chr11:116976716:C:T	116976716	NA,T	NA,C	NA,1	NA,inf	NA,inf	NA,0.587012	0.000167915	0.000170566
2	chr11:117510135:C:T	117510135	T,T	C,C	1,1	inf,inf	inf,inf	1.39348,0.127476	0.00016769	0.000169705
2	chr11:116841258:C:T	116841258	T,T	C,C	1,1	inf,inf	inf,inf	1.92263,0.666366	0.000167619	0.000174928
2	chr11:117385509:T:C	117385509	NA,C	NA,T	NA,1	NA,inf	NA,inf	NA,0.556573	0.00016735	0.000169893
2	chr11:116960487:T:C	116960487	NA,C	NA,T	NA,1	NA,inf	NA,inf	NA,0.553684	0.000167279	0.000169803
2	chr11:116661831:T:C	116661831	C,NA	T,NA	1,NA	inf,NA	inf,NA	1.45173,NA	0.000167144	0.00017585
2	chr11:116811808:C:T	116811808	NA,T	NA,C	NA,1	NA,-inf	NA,inf	NA,0.623683	0.000167041	0.000169848
2	chr11:117365522:A:G	117365522	NA,G	NA,A	NA,1	NA,-inf	NA,inf	NA,0.611233	0.000166998	0.000170003
2	chr11:117315897:G:A	117315897	NA,A	NA,G	NA,1	NA,-inf	NA,inf	NA,0.618329	0.000166933	0.00016996
2	chr11:117322725:T:TTGTA	117322725	NA,TTGTA	NA,T	NA,1	NA,-inf	NA,inf	NA,0.547871	0.000166818	0.000169362
2	chr11:116990552:A:T	116990552	T,T	A,A	1,1	inf,inf	inf,inf	1.10039,1.30518	0.000166686	0.000171108
2	chr11:116857220:A:T	116857220	T,T	A,A	1,1	inf,inf	inf,inf	2.27008,0.463378	0.000166597	0.000177218
2	chr11:117188101:G:A	117188101	NA,A	NA,G	NA,1	NA,-inf	NA,inf	NA,0.621183	0.000166542	0.00016934
2	chr11:116826578:C:T	116826578	NA,T	NA,C	NA,1	NA,inf	NA,inf	NA,0.469187	0.000166242	0.00016825
2	chr11:117331918:CA:C	117331918	NA,C	NA,CA	NA,1	NA,inf	NA,inf	NA,0.546715	0.000165611	0.00016812
2	chr11:117449212:G:A	117449212	NA,A	NA,G	NA,1	NA,-inf	NA,inf	NA,0.530566	0.000165458	0.000167939
2	chr11:116860745:A:ACCCAAATCT	116860745	ACCCAAATCT,ACCCAAATCT	A,A	1,1	inf,inf	inf,inf	1.3984,0.0836134	0.00016541	0.000166681
2	chr11:116981791:C:T	116981791	T,T	C,C	1,1	inf,inf	inf,inf	1.19302,1.24506	0.000165388	0.000170068
2	chr11:117139808:G:T	117139808	NA,T	NA,G	NA,1	NA,-inf	NA,inf	NA,0.65097	0.00016538	0.0001681
2	chr11:116608865:T:C	116608865	NA,C	NA,T	NA,1	NA,inf	NA,inf	NA,0.548747	0.000165274	0.000167717
2	chr11:117432528:G:A	117432528	NA,A	NA,G	NA,1	NA,-inf	NA,inf	NA,0.587758	0.000165226	0.00016789
2	chr11:117162914:ACTC:A	117162914	NA,A	NA,ACTC	NA,1	NA,-inf	NA,inf	NA,0.615462	0.00016518	0.000167954
2	chr11:117138230:T:C	117138230	NA,C	NA,T	NA,1	NA,-inf	NA,inf	NA,0.521606	0.000165145	0.000167417
2	chr11:116953769:G:A	116953769	NA,A	NA,G	NA,1	NA,-inf	NA,inf	NA,0.607697	0.000165023	0.00016781
2	chr11:117076387:T:C	117076387	NA,C	NA,T	NA,1	NA,-inf	NA,inf	NA,0.619604	0.000164999	0.000167639
2	chr11:117042507:G:A	117042507	NA,A	NA,G	NA,1	NA,inf	NA,inf	NA,0.542791	0.000164756	0.000167236
2	chr11:116594477:A:G	116594477	NA,G	NA,A	NA,1	NA,inf	NA,inf	NA,0.579804	0.000164537	0.000167197
2	chr11:116932424:G:A	116932424	NA,A	NA,G	NA,1	NA,inf	NA,inf	NA,0.57272	0.000164409	0.000167005
2	chr11:116746600:T:G	116746600	NA,G	NA,T	NA,1	NA,-inf	NA,inf	NA,0.611823	0.000164377	0.000166998
2	chr11:116912014:T:G	116912014	NA,G	NA,T	NA,1	NA,-inf	NA,inf	NA,0.616064	0.000164372	0.000167155
2	chr11:117464557:T:C	117464557	NA,C	NA,T	NA,1	NA,-inf	NA,inf	NA,0.539203	0.000164169	0.000166682
2	chr11:117155108:A:G	117155108	NA,G	NA,A	NA,1	NA,inf	NA,inf	NA,0.523407	0.000163936	0.000166314
2	chr11:116914883:G:A	116914883	NA,A	NA,G	NA,1	NA,inf	NA,inf	NA,0.549788	0.000163885	0.00016645
2	chr11:117322714:C:T	117322714	NA,T	NA,C	NA,1	NA,-inf	NA,inf	NA,0.535756	0.000163868	0.000166367
2	chr11:117310945:CTTCTG:C	117310945	NA,C	NA,CTTCTG	NA,1	NA,-inf	NA,inf	NA,0.534612	0.000163864	0.000166364
2	chr11:117162733:G:A	117162733	NA,A	NA,G	NA,1	NA,inf	NA,inf	NA,0.521839	0.000163551	0.000165923
2	chr11:116696867:C:T	116696867	NA,T	NA,C	NA,1	NA,inf	NA,inf	NA,0.450755	0.000163517	0.000165551
2	chr11:117306656:T:C	117306656	C,NA	T,NA	1,NA	inf,NA	inf,NA	0.719752,NA	0.000163456	0.000165584
2	chr11:116675674:G:C	116675674	NA,C	NA,G	NA,1	NA,-inf	NA,inf	NA,0.612998	0.00016318	0.000166023
2	chr11:117381773:T:C	117381773	C,C	T,T	1,1	-inf,inf	inf,inf	0.880885,0.972964	0.00016297	0.000165902
2	chr11:116667245:G:C	116667245	C,C	G,G	1,1	inf,inf	inf,inf	0.401122,1.28587	0.000162932	0.00016489
2	chr11:117547492:C:T	117547492	NA,T	NA,C	NA,1	NA,-inf	NA,inf	NA,0.590047	0.000162694	0.000165444
2	chr11:117395750:T:C	117395750	C,C	T,T	1,1	inf,-inf	inf,inf	1.05972,0.606328	0.00016237	0.000164397
2	chr11:117235335:T:C	117235335	NA,C	NA,T	NA,1	NA,-inf	NA,inf	NA,0.561561	0.000162333	0.000164901
2	chr11:117435320:C:T	117435320	NA,T	NA,C	NA,1	NA,inf	NA,inf	NA,0.584749	0.000161883	0.000164554
2	chr11:116730748:C:T	116730748	NA,T	NA,C	NA,1	NA,-inf	NA,inf	NA,0.616317	0.000161746	0.000164605
2	chr11:117178594:T:G	117178594	NA,G	NA,T	NA,1	NA,inf	NA,inf	NA,0.513524	0.000161437	0.000163782
2	chr11:117185300:C:T	117185300	NA,T	NA,C	NA,1	NA,-inf	NA,inf	NA,0.598168	0.000161125	0.000163828
2	chr11:116592071:G:A	116592071	A,A	G,G	1,1	inf,-inf	inf,inf	0.309337,1.31292	0.000160979	0.000163018
2	chr11:116811412:T:C	116811412	NA,C	NA,T	NA,1	NA,inf	NA,inf	NA,0.526304	0.000160819	0.000163244
2	chr11:117342473:G:A	117342473	A,A	G,G	1,1	-inf,-inf	inf,inf	1.41779,0.263129	0.00016057	0.00016326
2	chr11:117357644:A:T	117357644	NA,T	NA,A	NA,1	NA,inf	NA,inf	NA,0.524708	0.000160491	0.000162921
2	chr11:116666662:A:G	116666662	NA,G	NA,A	NA,1	NA,-inf	NA,inf	NA,0.610867	0.000160474	0.00016315
2	chr11:117398316:A:C	117398316	NA,C	NA,A	NA,1	NA,-inf	NA,inf	NA,0.552799	0.000160289	0.000162847
2	chr11:116863152:T:C	116863152	NA,C	NA,T	NA,1	NA,inf	NA,inf	NA,0.463875	0.000160253	0.000162251
2	chr11:117164808:G:A	117164808	NA,A	NA,G	NA,1	NA,-inf	NA,inf	NA,0.59241	0.00015979	0.000162471
2	chr11:117179291:G:A	117179291	NA,A	NA,G	NA,1	NA,-inf	NA,inf	NA,0.592243	0.000159753	0.000162433
2	chr11:117180367:C:G	117180367	NA,G	NA,C	NA,1	NA,-inf	NA,inf	NA,0.592243	0.000159753	0.000162433
2	chr11:117080537:G:A	117080537	NA,A	NA,G	NA,1	NA,-inf	NA,inf	NA,0.598519	0.000159596	0.000162152
2	chr11:117573590:G:A	117573590	NA,A	NA,G	NA,1	NA,inf	NA,inf	NA,0.550282	0.000159415	0.000161895
2	chr11:117140263:G:A	117140263	A,A	G,G	1,1	-inf,-inf	inf,inf	1.1025,1.18963	0.00015924	0.000163143
2	chr11:117179912:T:G	117179912	NA,G	NA,T	NA,1	NA,-inf	NA,inf	NA,0.589908	0.000159224	0.000161895
2	chr11:117292192:T:C	117292192	NA,C	NA,T	NA,1	NA,-inf	NA,inf	NA,0.603222	0.000159036	0.000161732
2	chr11:117468173:T:C	117468173	NA,C	NA,T	NA,1	NA,-inf	NA,inf	NA,0.518172	0.000159018	0.000161456
2	chr11:117563914:C:A	117563914	A,A	C,C	1,1	inf,inf	inf,inf	1.39011,0.457369	0.000158999	0.000161693
2	chr11:116851835:G:T	116851835	T,T	G,G	1,1	inf,inf	inf,inf	2.03532,0.7779	0.000158117	0.000168486
2	chr11:117429254:C:T	117429254	NA,T	NA,C	NA,1	NA,inf	NA,inf	NA,0.547215	0.000158079	0.00016063
2	chr11:117155658:A:C	117155658	C,C	A,A	1,1	-inf,-inf	inf,inf	0.600491,1.63015	0.000158042	0.00016329
2	chr11:116724595:A:G	116724595	NA,G	NA,A	NA,1	NA,inf	NA,inf	NA,0.675534	0.000157808	0.000160847
2	chr11:116711102:C:T	116711102	NA,T	NA,C	NA,1	NA,-inf	NA,inf	NA,0.598916	0.00015751	0.000160285
2	chr11:116799629:A:G	116799629	NA,G	NA,A	NA,1	NA,inf	NA,inf	NA,0.704891	0.000157135	0.000160298
2	chr11:117051188:C:T	117051188	NA,T	NA,C	NA,1	NA,inf	NA,inf	NA,0.506515	0.0001571	0.000159189
2	chr11:117193600:C:T	117193600	NA,T	NA,C	NA,1	NA,inf	NA,inf	NA,0.480075	0.000157051	0.000159065
2	chr11:116653449:G:C	116653449	NA,C	NA,G	NA,1	NA,-inf	NA,inf	NA,0.568504	0.000157034	0.000159603
2	chr11:116609316:C:T	116609316	T,NA	C,NA	1,NA	inf,NA	inf,NA	0.889516,NA	0.000156953	0.000160176
2	chr11:117091930:G:A	117091930	NA,A	NA,G	NA,1	NA,-inf	NA,inf	NA,0.587276	0.000156902	0.000159431
2	chr11:116653517:G:A	116653517	NA,A	NA,G	NA,1	NA,-inf	NA,inf	NA,0.567584	0.000156827	0.000159392
2	chr11:116628145:T:G	116628145	G,G	T,T	1,1	inf,-inf	inf,inf	1.38034,0.674723	0.000156763	0.000160896
2	chr11:116696763:G:A	116696763	NA,A	NA,G	NA,1	NA,inf	NA,inf	NA,0.509413	0.000156643	0.000159029
2	chr11:117208971:G:A	117208971	NA,A	NA,G	NA,1	NA,-inf	NA,inf	NA,0.577943	0.000156489	0.000159114
2	chr11:117186343:G:A	117186343	NA,A	NA,G	NA,1	NA,-inf	NA,inf	NA,0.52388	0.000156447	0.000158857
2	chr11:117305359:T:C	117305359	C,NA	T,NA	1,NA	inf,NA	inf,NA	0.692819,NA	0.000156023	0.000158067
2	chr11:116731246:G:A	116731246	NA,A	NA,G	NA,1	NA,-inf	NA,inf	NA,0.604995	0.000155828	0.000158663
2	chr11:116641982:C:T	116641982	NA,T	NA,C	NA,1	NA,inf	NA,inf	NA,0.509938	0.000155562	0.000157952
2	chr11:117530602:C:T	117530602	NA,T	NA,C	NA,1	NA,inf	NA,inf	NA,0.553051	0.00015551	0.000158075
2	chr11:117210993:A:G	117210993	G,G	A,A	1,1	-inf,-inf	inf,inf	0.214107,1.35658	0.000155356	0.000157341
2	chr11:117276043:A:G	117276043	NA,G	NA,A	NA,1	NA,-inf	NA,inf	NA,0.57838	0.000155187	0.000157603
2	chr11:117370499:C:T	117370499	NA,T	NA,C	NA,1	NA,inf	NA,inf	NA,0.50285	0.000155179	0.000157536
2	chr11:117150372:ACTC:A	117150372	NA,A	NA,ACTC	NA,1	NA,-inf	NA,inf	NA,0.569034	0.00015458	0.00015717
2	chr11:116622438:G:A	116622438	A,NA	G,NA	1,NA	-inf,NA	inf,NA	0.983443,NA	0.00015417	0.000157821
2	chr11:116708316:G:A	116708316	NA,A	NA,G	NA,1	NA,-inf	NA,inf	NA,0.582888	0.000154168	0.000156889
2	chr11:116703582:A:C	116703582	NA,C	NA,A	NA,1	NA,inf	NA,inf	NA,0.504418	0.000154104	0.00015642
2	chr11:117088031:A:G	117088031	NA,G	NA,A	NA,1	NA,-inf	NA,inf	NA,0.570841	0.000153946	0.000156413
2	chr11:116613104:C:T	116613104	T,NA	C,NA	1,NA	-inf,NA	inf,NA	0.941221,NA	0.00015393	0.000157361
2	chr11:116593296:A:G	116593296	G,G	A,A	1,1	inf,inf	inf,inf	0.509233,1.33271	0.000153835	0.000156371
2	chr11:117370713:C:T	117370713	T,T	C,C	1,1	inf,-inf	inf,inf	0.0801581,1.52893	0.000153714	0.000155984
2	chr11:117351259:G:A	117351259	NA,A	NA,G	NA,1	NA,inf	NA,inf	NA,0.49618	0.000153702	0.000156037
2	chr11:116730622:A:C	116730622	C,NA	A,NA	1,NA	-inf,NA	inf,NA	0.792096,NA	0.00015352	0.000156254
2	chr11:116848127:A:G	116848127	NA,G	NA,A	NA,1	NA,-inf	NA,inf	NA,0.571951	0.00015346	0.000155914
2	chr11:116828440:G:GA	116828440	NA,GA	NA,G	NA,1	NA,-inf	NA,inf	NA,0.563799	0.000153452	0.000156033
2	chr11:117353434:T:C	117353434	NA,C	NA,T	NA,1	NA,inf	NA,inf	NA,0.494491	0.000153325	0.000155655
2	chr11:116692775:A:G	116692775	NA,G	NA,A	NA,1	NA,inf	NA,inf	NA,0.475065	0.000153289	0.000155518
2	chr11:117245489:G:A	117245489	NA,A	NA,G	NA,1	NA,-inf	NA,inf	NA,0.4684	0.000153058	0.000155326
2	chr11:116796401:G:A	116796401	NA,A	NA,G	NA,1	NA,inf	NA,inf	NA,0.794364	0.00015277	0.000156362
2	chr11:117093985:G:A	117093985	NA,A	NA,G	NA,1	NA,-inf	NA,inf	NA,0.567447	0.000152625	0.000155085
2	chr11:117423319:A:T	117423319	T,NA	A,NA	1,NA	-inf,NA	inf,NA	0.650601,NA	0.000152609	0.000154787
2	chr11:116669593:C:T	116669593	T,NA	C,NA	1,NA	inf,NA	inf,NA	1.73146,NA	0.000152607	0.000167554
2	chr11:117241301:G:A	117241301	NA,A	NA,G	NA,1	NA,-inf	NA,inf	NA,0.468025	0.000152564	0.000154831
2	chr11:116934110:A:C	116934110	NA,C	NA,A	NA,1	NA,-inf	NA,inf	NA,0.558411	0.000152248	0.000154751
2	chr11:117085994:T:C	117085994	NA,C	NA,T	NA,1	NA,-inf	NA,inf	NA,0.56478	0.000152037	0.000154487
2	chr11:116594423:C:CCCTGGA	116594423	NA,CCCTGGA	NA,C	NA,1	NA,-inf	NA,inf	NA,0.550757	0.000151874	0.000154396
2	chr11:117355101:G:T	117355101	NA,T	NA,G	NA,1	NA,inf	NA,inf	NA,0.487516	0.000151846	0.000154155
2	chr11:116796440:G:A	116796440	NA,A	NA,G	NA,1	NA,inf	NA,inf	NA,0.787877	0.000151695	0.00015525
2	chr11:116783370:A:C	116783370	NA,C	NA,A	NA,1	NA,-inf	NA,inf	NA,0.585703	0.00015149	0.000154247
2	chr11:116750683:T:C	116750683	NA,C	NA,T	NA,1	NA,inf	NA,inf	NA,0.841365	0.000151007	0.000154867
2	chr11:116690879:A:G	116690879	NA,G	NA,A	NA,1	NA,-inf	NA,inf	NA,0.561147	0.000150754	0.000153389
2	chr11:116729465:T:C	116729465	NA,C	NA,T	NA,1	NA,-inf	NA,inf	NA,0.580779	0.000150736	0.000153467
2	chr11:117303387:C:T	117303387	NA,T	NA,C	NA,1	NA,-inf	NA,inf	NA,0.45565	0.00015062	0.000152853
2	chr11:116875603:T:A	116875603	NA,A	NA,T	NA,1	NA,inf	NA,inf	NA,0.508598	0.000150558	0.00015293
2	chr11:116691212:G:A	116691212	A,A	G,G	1,1	inf,inf	inf,inf	0.576206,1.11379	0.000150499	0.000152242
2	chr11:117568599:A:C	117568599	NA,C	NA,A	NA,1	NA,inf	NA,inf	NA,0.527373	0.000150391	0.000152759
2	chr11:116949426:G:A	116949426	NA,A	NA,G	NA,1	NA,-inf	NA,inf	NA,0.549316	0.000150285	0.000152755
2	chr11:116647602:A:C	116647602	NA,C	NA,A	NA,1	NA,inf	NA,inf	NA,0.822248	0.000150193	0.000154038
2	chr11:116755035:C:T	116755035	NA,T	NA,C	NA,1	NA,inf	NA,inf	NA,0.83637	0.000150192	0.000154022
2	chr11:116713788:C:T	116713788	T,T	C,C	1,1	-inf,-inf	inf,inf	2.28095,1.82129	0.000150005	0.000274042
2	chr11:117270404:T:G	117270404	NA,G	NA,T	NA,1	NA,-inf	NA,inf	NA,0.553414	0.000149876	0.000152212
2	chr11:116934488:T:C	116934488	C,C	T,T	1,1	-inf,-inf	inf,inf	1.52341,1.50494	0.000149737	0.000170743
2	chr11:116939375:T:C	116939375	NA,C	NA,T	NA,1	NA,-inf	NA,inf	NA,0.545932	0.000149634	0.000152093
2	chr11:116725710:T:C	116725710	NA,C	NA,T	NA,1	NA,-inf	NA,inf	NA,0.559334	0.000149368	0.000151993
2	chr11:116843402:T:G	116843402	G,G	T,T	1,1	inf,inf	inf,inf	1.45668,0.0932423	0.000149065	0.000150598
2	chr11:117453236:C:T	117453236	T,T	C,C	1,1	-inf,inf	inf,inf	0.194041,1.56657	0.000149055	0.000151585
2	chr11:117443688:G:C	117443688	NA,C	NA,G	NA,1	NA,inf	NA,inf	NA,0.489586	0.000148909	0.000151187
2	chr11:116743544:C:T	116743544	NA,T	NA,C	NA,1	NA,-inf	NA,inf	NA,0.558125	0.000148886	0.000151347
2	chr11:117572430:C:T	117572430	NA,T	NA,C	NA,1	NA,inf	NA,inf	NA,0.503367	0.0001487	0.000151024
2	chr11:117463002:G:C	117463002	NA,C	NA,G	NA,1	NA,inf	NA,inf	NA,0.481646	0.000148684	0.000150997
2	chr11:116783321:C:T	116783321	NA,T	NA,C	NA,1	NA,-inf	NA,inf	NA,0.555479	0.00014867	0.000151281
2	chr11:116688947:A:G	116688947	NA,G	NA,A	NA,1	NA,inf	NA,inf	NA,0.376162	0.000148652	0.000150474
2	chr11:116656804:T:C	116656804	C,NA	T,NA	1,NA	inf,NA	inf,NA	1.71692,NA	0.000148492	0.000163019
2	chr11:117472482:T:C	117472482	C,C	T,T	1,1	inf,-inf	inf,inf	1.58448,0.0290129	0.000148418	0.0001514
2	chr11:117300697:C:T	117300697	T,NA	C,NA	1,NA	inf,NA	inf,NA	0.87377,NA	0.000148414	0.000151533
2	chr11:117199975:G:A	117199975	A,A	G,G	1,1	-inf,-inf	inf,inf	0.371607,1.23177	0.000148396	0.00015031
2	chr11:117373037:A:G	117373037	NA,G	NA,A	NA,1	NA,-inf	NA,inf	NA,0.528361	0.000148358	0.000151
2	chr11:116776579:G:A	116776579	NA,A	NA,G	NA,1	NA,inf	NA,inf	NA,0.829992	0.000148358	0.000152153
2	chr11:117198128:G:C	117198128	NA,C	NA,G	NA,1	NA,-inf	NA,inf	NA,0.542006	0.000147905	0.000150362
2	chr11:116747129:G:A	116747129	NA,A	NA,G	NA,1	NA,inf	NA,inf	NA,0.82332	0.000147784	0.000151536
2	chr11:117296500:G:A	117296500	NA,A	NA,G	NA,1	NA,-inf	NA,inf	NA,0.542865	0.000147735	0.000150038
2	chr11:117514239:T:C	117514239	NA,C	NA,T	NA,1	NA,inf	NA,inf	NA,0.492388	0.000147645	0.00015002
2	chr11:116981663:C:T	116981663	NA,T	NA,C	NA,1	NA,-inf	NA,inf	NA,0.535151	0.000147538	0.000149961
2	chr11:117270183:T:C	117270183	NA,C	NA,T	NA,1	NA,-inf	NA,inf	NA,0.541397	0.00014743	0.00014973
2	chr11:116831646:T:C	116831646	C,C	T,T	1,1	-inf,-inf	inf,inf	2.85206,1.12325	0.000147356	0.000225312
2	chr11:117282896:G:A	117282896	NA,A	NA,G	NA,1	NA,-inf	NA,inf	NA,0.415583	0.000147336	0.000149472
2	chr11:116752168:A:G	116752168	NA,G	NA,A	NA,1	NA,-inf	NA,inf	NA,0.563832	0.000147177	0.000149845
2	chr11:116768507:T:G	116768507	NA,G	NA,T	NA,1	NA,inf	NA,inf	NA,0.820953	0.000147171	0.000150912
2	chr11:117539985:G:A	117539985	A,A	G,G	1,1	inf,inf	inf,inf	1.34465,0.237376	0.000147078	0.000149067
2	chr11:117336912:C:G	117336912	G,G	C,C	1,1	inf,-inf	inf,inf	1.30998,0.597651	0.000147059	0.000150319
2	chr11:116774370:T:C	116774370	NA,C	NA,T	NA,1	NA,inf	NA,inf	NA,0.820732	0.000146937	0.000150673
2	chr11:117032600:G:A	117032600	A,A	G,G	1,1	inf,inf	inf,inf	1.394,1.03943	0.000146416	0.000151194
2	chr11:116637012:C:T	116637012	NA,T	NA,C	NA,1	NA,inf	NA,inf	NA,0.614032	0.0001463	0.000149129
2	chr11:117507401:G:A	117507401	A,A	G,G	1,1	inf,inf	inf,inf	1.29488,0.182971	0.00014628	0.000148039
2	chr11:117286946:T:C	117286946	NA,C	NA,T	NA,1	NA,-inf	NA,inf	NA,0.410953	0.000146251	0.000148374
2	chr11:117233879:G:A	117233879	NA,A	NA,G	NA,1	NA,-inf	NA,inf	NA,0.43905	0.00014616	0.000148341
2	chr11:117454740:G:A	117454740	A,A	G,G	1,1	inf,inf	inf,inf	0.0349149,1.52643	0.000145846	0.000147688
2	chr11:116796367:A:G	116796367	G,G	A,A	1,1	-inf,-inf	inf,inf	5.97095,0.192488	0.000145816	0.0213932
2	chr11:117467427:T:G	117467427	NA,G	NA,T	NA,1	NA,-inf	NA,inf	NA,0.448361	0.000145529	0.00014771
2	chr11:116625470:G:A	116625470	A,A	G,G	1,1	inf,-inf	inf,inf	1.30535,0.703883	0.000145523	0.000149261
2	chr11:117166645:A:G	117166645	G,G	A,A	1,1	-inf,-inf	inf,inf	0.565991,1.61882	0.000145396	0.000150225
2	chr11:117338690:C:T	117338690	NA,T	NA,C	NA,1	NA,inf	NA,inf	NA,0.515764	0.000145339	0.0001478
2	chr11:117315462:C:T	117315462	NA,T	NA,C	NA,1	NA,-inf	NA,inf	NA,0.455662	0.000145251	0.000147488
2	chr11:117184481:C:T	117184481	NA,T	NA,C	NA,1	NA,-inf	NA,inf	NA,0.530099	0.000145212	0.000147546
2	chr11:117515140:T:C	117515140	NA,C	NA,T	NA,1	NA,inf	NA,inf	NA,0.485559	0.000145104	0.000147444
2	chr11:117226293:A:G	117226293	G,G	A,A	1,1	inf,inf	inf,inf	0.184084,1.43804	0.000144842	0.000146621
2	chr11:117392151:A:G	117392151	G,NA	A,NA	1,NA	-inf,NA	inf,NA	0.854885,NA	0.000144744	0.000147707
2	chr11:116685792:T:C	116685792	NA,C	NA,T	NA,1	NA,inf	NA,inf	NA,0.466615	0.000144686	0.00014695
2	chr11:117308904:A:G	117308904	NA,G	NA,A	NA,1	NA,-inf	NA,inf	NA,0.425852	0.000144615	0.000146759
2	chr11:117153986:G:A	117153986	NA,A	NA,G	NA,1	NA,-inf	NA,inf	NA,0.527049	0.000144612	0.000146937
2	chr11:117451747:G:A	117451747	A,NA	G,NA	1,NA	-inf,NA	inf,NA	0.824764,NA	0.000144557	0.000147359
2	chr11:116731948:T:C	116731948	NA,C	NA,T	NA,1	NA,inf	NA,inf	NA,0.407388	0.000144514	0.000146538
2	chr11:117534230:G:A	117534230	NA,A	NA,G	NA,1	NA,inf	NA,inf	NA,0.487669	0.00014431	0.000146621
2	chr11:117302624:T:C	117302624	NA,C	NA,T	NA,1	NA,inf	NA,inf	NA,0.484845	0.000144237	0.000146541
2	chr11:117377635:A:G	117377635	G,NA	A,NA	1,NA	inf,NA	inf,NA	0.989707,NA	0.000143758	0.000147524
2	chr11:116677772:C:T	116677772	T,NA	C,NA	1,NA	-inf,NA	inf,NA	0.851806,NA	0.000143478	0.000146453
2	chr11:116689894:A:G	116689894	G,G	A,A	1,1	inf,inf	inf,inf	1.28597,1.51495	0.000143399	0.000154996
2	chr11:117010929:G:A	117010929	A,A	G,G	1,1	-inf,-inf	inf,inf	2.23706,1.38478	0.000143348	0.000182108
2	chr11:116802793:A:G	116802793	NA,G	NA,A	NA,1	NA,inf	NA,inf	NA,0.526203	0.0001432	0.00014569
2	chr11:116726606:G:A	116726606	NA,A	NA,G	NA,1	NA,-inf	NA,inf	NA,0.527815	0.00014316	0.000145666
2	chr11:116747748:G:A	116747748	NA,A	NA,G	NA,1	NA,inf	NA,inf	NA,0.794311	0.000143025	0.000146607
2	chr11:117002454:A:G	117002454	NA,G	NA,A	NA,1	NA,-inf	NA,inf	NA,0.512176	0.000142839	0.000145186
2	chr11:116620215:C:T	116620215	NA,T	NA,C	NA,1	NA,inf	NA,inf	NA,0.603898	0.000142678	0.000145374
2	chr11:117213375:C:T	117213375	T,T	C,C	1,1	inf,inf	inf,inf	0.357759,1.57391	0.000142656	0.000145333
2	chr11:116894201:C:T	116894201	NA,T	NA,C	NA,1	NA,inf	NA,inf	NA,0.466611	0.00014265	0.000144907
2	chr11:117254986:T:G	117254986	NA,G	NA,T	NA,1	NA,-inf	NA,inf	NA,0.394124	0.000142645	0.000144722
2	chr11:117455848:T:A	117455848	A,A	T,T	1,1	-inf,inf	inf,inf	0.279446,1.50797	0.000142607	0.000145102
2	chr11:117239246:A:G	117239246	NA,G	NA,A	NA,1	NA,-inf	NA,inf	NA,0.42261	0.000142598	0.000144732
2	chr11:117271698:G:A	117271698	NA,A	NA,G	NA,1	NA,-inf	NA,inf	NA,0.393626	0.000142577	0.000144654
2	chr11:116736504:G:A	116736504	NA,A	NA,G	NA,1	NA,-inf	NA,inf	NA,0.538591	0.000142451	0.000145018
2	chr11:117242795:C:T	117242795	T,T	C,C	1,1	inf,inf	inf,inf	0.108717,1.38892	0.000142245	0.000144241
2	chr11:117238532:A:G	117238532	NA,G	NA,A	NA,1	NA,inf	NA,inf	NA,0.488106	0.000142233	0.000144501
2	chr11:116964682:A:G	116964682	G,G	A,A	1,1	-inf,inf	inf,inf	0.451482,1.50964	0.000142192	0.000145632
2	chr11:117517246:T:G	117517246	NA,G	NA,T	NA,1	NA,inf	NA,inf	NA,0.479309	0.000142023	0.000144331
2	chr11:117272494:C:T	117272494	NA,T	NA,C	NA,1	NA,-inf	NA,inf	NA,0.390803	0.000141985	0.000144054
2	chr11:117286479:C:T	117286479	NA,T	NA,C	NA,1	NA,-inf	NA,inf	NA,0.512348	0.00014171	0.000143924
2	chr11:117402546:C:T	117402546	NA,T	NA,C	NA,1	NA,-inf	NA,inf	NA,0.457554	0.000141452	0.000143699
2	chr11:116829478:T:C	116829478	NA,C	NA,T	NA,1	NA,inf	NA,inf	NA,0.686607	0.000141389	0.000144523
2	chr11:117378360:C:CT	117378360	NA,CT	NA,C	NA,1	NA,inf	NA,inf	NA,0.437978	0.000141219	0.00014338
2	chr11:117443445:G:A	117443445	NA,A	NA,G	NA,1	NA,inf	NA,inf	NA,0.46552	0.000141199	0.000143386
2	chr11:117551591:T:A	117551591	NA,A	NA,T	NA,1	NA,inf	NA,inf	NA,0.477099	0.000141194	0.000143491
2	chr11:117210408:G:GA	117210408	NA,GA	NA,G	NA,1	NA,-inf	NA,inf	NA,0.507526	0.000141065	0.000143407
2	chr11:117240205:T:G	117240205	NA,G	NA,T	NA,1	NA,-inf	NA,inf	NA,0.414606	0.000140978	0.000143089
2	chr11:116821212:G:A	116821212	NA,A	NA,G	NA,1	NA,-inf	NA,inf	NA,0.496417	0.000140831	0.000143122
2	chr11:117209078:T:C	117209078	NA,C	NA,T	NA,1	NA,-inf	NA,inf	NA,0.446363	0.000140673	0.000142872
2	chr11:116717782:C:T	116717782	NA,T	NA,C	NA,1	NA,-inf	NA,inf	NA,0.51439	0.000140664	0.000143123
2	chr11:116695774:CCT:C	116695774	C,NA	CCT,NA	1,NA	-inf,NA	inf,NA	0.854851,NA	0.000140637	0.000143627
2	chr11:116662969:G:A	116662969	NA,A	NA,G	NA,1	NA,-inf	NA,inf	NA,0.50472	0.000140472	0.000142899
2	chr11:116782076:A:G	116782076	NA,G	NA,A	NA,1	NA,-inf	NA,inf	NA,0.513104	0.000140471	0.000142926
2	chr11:116690251:A:G	116690251	G,G	A,A	1,1	inf,inf	inf,inf	1.27638,1.50528	0.00014021	0.000151414
2	chr11:117180809:C:T	117180809	NA,T	NA,C	NA,1	NA,inf	NA,inf	NA,0.415563	0.000139912	0.000141822
2	chr11:117497983:G:T	117497983	NA,T	NA,G	NA,1	NA,inf	NA,inf	NA,0.452002	0.000139864	0.000142018
2	chr11:117550357:C:T	117550357	NA,T	NA,C	NA,1	NA,inf	NA,inf	NA,0.471586	0.000139767	0.000142051
2	chr11:116946803:C:T	116946803	NA,T	NA,C	NA,1	NA,-inf	NA,inf	NA,0.503053	0.000139759	0.000141999
2	chr11:117276464:C:G	117276464	G,NA	C,NA	1,NA	-inf,NA	inf,NA	0.809187,NA	0.000139593	0.000142347
2	chr11:117265704:C:T	117265704	NA,T	NA,C	NA,1	NA,-inf	NA,inf	NA,0.500274	0.000139512	0.000141694
2	chr11:117164526:A:G	117164526	NA,G	NA,A	NA,1	NA,-inf	NA,inf	NA,0.362465	0.000139505	0.000141472
2	chr11:116610504:T:C	116610504	C,C	T,T	1,1	-inf,inf	inf,inf	0.678576,1.15183	0.00013949	0.000141937
2	chr11:117180947:T:A	117180947	NA,A	NA,T	NA,1	NA,-inf	NA,inf	NA,0.361864	0.000139403	0.000141369
2	chr11:117330742:A:G	117330742	G,NA	A,NA	1,NA	-inf,NA	inf,NA	0.749163,NA	0.000139308	0.000141823
2	chr11:117273416:T:C	117273416	NA,C	NA,T	NA,1	NA,-inf	NA,inf	NA,0.499001	0.000139278	0.000141455
2	chr11:116666917:C:T	116666917	T,T	C,C	1,1	-inf,-inf	inf,inf	0.0377484,1.41276	0.000139161	0.000140914
2	chr11:117036327:G:A	117036327	A,A	G,G	1,1	inf,inf	inf,inf	1.33139,1.05249	0.000138943	0.000143315
2	chr11:117203888:T:C	117203888	NA,C	NA,T	NA,1	NA,-inf	NA,inf	NA,0.475359	0.00013892	0.000141266
2	chr11:117036012:T:C	117036012	C,C	T,T	1,1	inf,inf	inf,inf	1.36773,1.02728	0.000138869	0.000143347
2	chr11:117551800:G:A	117551800	NA,A	NA,G	NA,1	NA,-inf	NA,inf	NA,0.479151	0.000138859	0.000141246
2	chr11:116792603:T:C	116792603	NA,C	NA,T	NA,1	NA,inf	NA,inf	NA,0.391204	0.000138639	0.000140636
2	chr11:117168252:T:C	117168252	NA,C	NA,T	NA,1	NA,inf	NA,inf	NA,0.408359	0.000138465	0.00014036
2	chr11:117312124:C:G	117312124	NA,G	NA,C	NA,1	NA,-inf	NA,inf	NA,0.420945	0.000138465	0.0001406
2	chr11:117270549:T:C	117270549	NA,C	NA,T	NA,1	NA,-inf	NA,inf	NA,0.400851	0.000138352	0.000140426
2	chr11:117354204:C:T	117354204	NA,T	NA,C	NA,1	NA,-inf	NA,inf	NA,0.477831	0.000138243	0.000140693
2	chr11:117312935:G:A	117312935	NA,A	NA,G	NA,1	NA,-inf	NA,inf	NA,0.41923	0.000138186	0.000140316
2	chr11:116735362:C:A	116735362	NA,A	NA,C	NA,1	NA,-inf	NA,inf	NA,0.515118	0.000138145	0.000140625
2	chr11:117279475:G:A	117279475	NA,A	NA,G	NA,1	NA,-inf	NA,inf	NA,0.398476	0.00013791	0.000139977
2	chr11:117110875:C:T	117110875	NA,T	NA,C	NA,1	NA,inf	NA,inf	NA,0.436568	0.000137842	0.000139974
2	chr11:117233935:A:G	117233935	NA,G	NA,A	NA,1	NA,-inf	NA,inf	NA,0.397174	0.000137504	0.000139569
2	chr11:117311695:C:T	117311695	NA,T	NA,C	NA,1	NA,-inf	NA,inf	NA,0.4146	0.000137296	0.000139414
2	chr11:117321485:A:G	117321485	NA,G	NA,A	NA,1	NA,-inf	NA,inf	NA,0.414794	0.000137272	0.000139391
2	chr11:117215985:G:A	117215985	A,NA	G,NA	1,NA	inf,NA	inf,NA	1.14034,NA	0.000137151	0.000142056
2	chr11:117318763:C:T	117318763	NA,T	NA,C	NA,1	NA,-inf	NA,inf	NA,0.412629	0.000137041	0.000139153
2	chr11:117465794:T:C	117465794	NA,C	NA,T	NA,1	NA,inf	NA,inf	NA,0.423853	0.000137021	0.000139161
2	chr11:116683372:C:T	116683372	T,T	C,C	1,1	-inf,-inf	inf,inf	0.140896,1.5225	0.000136949	0.000139486
2	chr11:117318795:C:T	117318795	NA,T	NA,C	NA,1	NA,-inf	NA,inf	NA,0.412646	0.000136909	0.000139021
2	chr11:117484780:G:A	117484780	NA,A	NA,G	NA,1	NA,-inf	NA,inf	NA,0.429364	0.000136856	0.000139007
2	chr11:117266462:C:T	117266462	NA,T	NA,C	NA,1	NA,inf	NA,inf	NA,0.406163	0.000136781	0.000138849
2	chr11:116622484:C:T	116622484	T,T	C,C	1,1	inf,inf	inf,inf	0.143069,1.24917	0.000136751	0.000138325
2	chr11:116787071:A:G	116787071	NA,G	NA,A	NA,1	NA,inf	NA,inf	NA,0.756724	0.000136694	0.000140072
2	chr11:116750506:A:G	116750506	NA,G	NA,A	NA,1	NA,-inf	NA,inf	NA,0.507037	0.000136618	0.000139072
2	chr11:117169402:C:G	117169402	NA,G	NA,C	NA,1	NA,inf	NA,inf	NA,0.398479	0.000136587	0.000138463
2	chr11:117551782:G:T	117551782	NA,T	NA,G	NA,1	NA,-inf	NA,inf	NA,0.456046	0.000136505	0.000138765
2	chr11:116926905:T:C	116926905	NA,C	NA,T	NA,1	NA,inf	NA,inf	NA,0.616531	0.000136433	0.000139191
2	chr11:117530348:G:A	117530348	NA,A	NA,G	NA,1	NA,-inf	NA,inf	NA,0.464038	0.000136419	0.000138701
2	chr11:117365831:C:T	117365831	NA,T	NA,C	NA,1	NA,inf	NA,inf	NA,0.450909	0.000136408	0.000138651
2	chr11:116891867:C:G	116891867	G,G	C,C	1,1	-inf,inf	inf,inf	1.50025,0.237857	0.000136379	0.000138398
2	chr11:116751502:C:T	116751502	NA,T	NA,C	NA,1	NA,-inf	NA,inf	NA,0.505376	0.000136345	0.000138794
2	chr11:116970227:T:C	116970227	NA,C	NA,T	NA,1	NA,-inf	NA,inf	NA,0.483932	0.000136279	0.000138465
2	chr11:116900143:C:T	116900143	NA,T	NA,C	NA,1	NA,inf	NA,inf	NA,0.438184	0.000136216	0.000138373
2	chr11:117182215:T:C	117182215	NA,C	NA,T	NA,1	NA,-inf	NA,inf	NA,0.480261	0.000136154	0.00013841
2	chr11:117230658:A:C	117230658	NA,C	NA,A	NA,1	NA,-inf	NA,inf	NA,0.467815	0.000136019	0.000138261
2	chr11:117148112:T:C	117148112	C,NA	T,NA	1,NA	inf,NA	inf,NA	1.16696,NA	0.00013587	0.000141016
2	chr11:117200905:T:C	117200905	NA,C	NA,T	NA,1	NA,-inf	NA,inf	NA,0.475581	0.000135818	0.000138125
2	chr11:117424833:G:A	117424833	NA,A	NA,G	NA,1	NA,inf	NA,inf	NA,0.418164	0.00013574	0.000137838
2	chr11:117163651:T:C	117163651	NA,C	NA,T	NA,1	NA,-inf	NA,inf	NA,0.477832	0.000135734	0.000137983
2	chr11:116800289:A:G	116800289	NA,G	NA,A	NA,1	NA,-inf	NA,inf	NA,0.482191	0.000135677	0.000138007
2	chr11:116643602:T:C	116643602	C,C	T,T	1,1	-inf,inf	inf,inf	1.00345,0.907082	0.000135478	0.000138831
2	chr11:117311790:G:A	117311790	NA,A	NA,G	NA,1	NA,-inf	NA,inf	NA,0.40423	0.000135351	0.00013744
2	chr11:116900884:G:A	116900884	A,A	G,G	1,1	-inf,-inf	inf,inf	0.622407,1.45818	0.00013531	0.000138985
2	chr11:117514519:T:C	117514519	NA,C	NA,T	NA,1	NA,inf	NA,inf	NA,0.428734	0.0001352	0.000137377
2	chr11:117365060:C:T	117365060	NA,T	NA,C	NA,1	NA,inf	NA,inf	NA,0.461176	0.000135128	0.000137407
2	chr11:117132743:A:G	117132743	G,G	A,A	1,1	inf,inf	inf,inf	0.99815,0.326961	0.000135005	0.000135971
2	chr11:116620935:T:C	116620935	NA,C	NA,T	NA,1	NA,inf	NA,inf	NA,0.408039	0.000135001	0.000137091
2	chr11:117131687:A:G	117131687	G,G	A,A	1,1	-inf,-inf	inf,inf	0.435601,1.58227	0.000134982	0.000138804
2	chr11:117156500:A:G	117156500	NA,G	NA,A	NA,1	NA,-inf	NA,inf	NA,0.46373	0.000134955	0.000137167
2	chr11:117011532:C:A	117011532	NA,A	NA,C	NA,1	NA,-inf	NA,inf	NA,0.468871	0.000134926	0.000137139
2	chr11:117039084:G:A	117039084	NA,A	NA,G	NA,1	NA,-inf	NA,inf	NA,0.46707	0.000134617	0.000136825
2	chr11:116827421:C:T	116827421	NA,T	NA,C	NA,1	NA,inf	NA,inf	NA,0.39024	0.000134566	0.000136575
2	chr11:116791725:C:T	116791725	NA,T	NA,C	NA,1	NA,-inf	NA,inf	NA,0.478994	0.000134511	0.00013685
2	chr11:116836622:A:G	116836622	G,G	A,A	1,1	-inf,-inf	inf,inf	2.37379,0.996757	0.000134507	0.000159975
2	chr11:116927851:T:C	116927851	NA,C	NA,T	NA,1	NA,-inf	NA,inf	NA,0.466435	0.000134417	0.000136624
2	chr11:117224130:G:A	117224130	NA,A	NA,G	NA,1	NA,-inf	NA,inf	NA,0.416944	0.000134389	0.000136544
2	chr11:117448524:A:C	117448524	C,NA	A,NA	1,NA	inf,NA	inf,NA	0.66714,NA	0.000134132	0.000136331
2	chr11:117032537:T:A	117032537	NA,A	NA,T	NA,1	NA,-inf	NA,inf	NA,0.463713	0.000134028	0.000136226
2	chr11:117475764:C:T	117475764	NA,T	NA,C	NA,1	NA,inf	NA,inf	NA,0.439828	0.000134006	0.000136169
2	chr11:117409801:C:G	117409801	NA,G	NA,C	NA,1	NA,-inf	NA,inf	NA,0.442684	0.000133943	0.000136165
2	chr11:117313618:A:G	117313618	NA,G	NA,A	NA,1	NA,-inf	NA,inf	NA,0.395974	0.000133881	0.000135948
2	chr11:117302062:G:A	117302062	NA,A	NA,G	NA,1	NA,-inf	NA,inf	NA,0.468537	0.000133794	0.000135889
2	chr11:117503232:T:C	117503232	C,C	T,T	1,1	inf,inf	inf,inf	1.26483,0.153954	0.000133762	0.000135387
2	chr11:117156951:G:A	117156951	NA,A	NA,G	NA,1	NA,-inf	NA,inf	NA,0.466481	0.000133751	0.000135966
2	chr11:117454152:G:A	117454152	A,A	G,G	1,1	-inf,inf	inf,inf	0.240142,1.48765	0.000133723	0.00013603
2	chr11:117037741:C:A	117037741	A,A	C,C	1,1	inf,inf	inf,inf	1.33593,1.02683	0.000133659	0.000137892
2	chr11:117515851:C:T	117515851	NA,T	NA,C	NA,1	NA,inf	NA,inf	NA,0.439335	0.000133642	0.000135833
2	chr11:116795622:G:T	116795622	NA,T	NA,G	NA,1	NA,inf	NA,inf	NA,0.567561	0.000133342	0.000135927
2	chr11:117321768:G:A	117321768	NA,A	NA,G	NA,1	NA,-inf	NA,inf	NA,0.393301	0.000133279	0.00013534
2	chr11:116621290:G:C	116621290	NA,C	NA,G	NA,1	NA,inf	NA,inf	NA,0.416807	0.00013308	0.000135148
2	chr11:117320078:A:G	117320078	NA,G	NA,A	NA,1	NA,-inf	NA,inf	NA,0.390697	0.000132814	0.000134867
2	chr11:117318658:C:G	117318658	NA,G	NA,C	NA,1	NA,-inf	NA,inf	NA,0.390183	0.000132753	0.000134805
2	chr11:116848304:G:A	116848304	NA,A	NA,G	NA,1	NA,inf	NA,inf	NA,0.50399	0.000132733	0.000135129
2	chr11:117131845:T:C	117131845	NA,C	NA,T	NA,1	NA,inf	NA,inf	NA,0.462407	0.000132719	0.000134949
2	chr11:117240917:G:A	117240917	NA,A	NA,G	NA,1	NA,inf	NA,inf	NA,0.399467	0.000132612	0.000134655
2	chr11:117210784:A:C	117210784	C,C	A,A	1,1	inf,inf	inf,inf	0.681274,1.57772	0.000132593	0.000138006
2	chr11:116584779:T:C	116584779	NA,C	NA,T	NA,1	NA,inf	NA,inf	NA,0.386427	0.000132572	0.000134565
2	chr11:117558160:A:T	117558160	NA,T	NA,A	NA,1	NA,-inf	NA,inf	NA,0.424225	0.000132571	0.000134732
2	chr11:116750186:G:A	116750186	NA,A	NA,G	NA,1	NA,-inf	NA,inf	NA,0.482934	0.000132524	0.000134895
2	chr11:117179578:C:G	117179578	NA,G	NA,C	NA,1	NA,-inf	NA,inf	NA,0.459071	0.000132486	0.00013468
2	chr11:117163967:T:C	117163967	NA,C	NA,T	NA,1	NA,-inf	NA,inf	NA,0.459071	0.000132486	0.00013468
2	chr11:116607055:T:C	116607055	C,C	T,T	1,1	inf,inf	inf,inf	0.071984,1.43974	0.000132429	0.000134292
2	chr11:117573221:C:T	117573221	T,T	C,C	1,1	inf,-inf	inf,inf	1.36876,0.371403	0.000132425	0.000134815
2	chr11:117320079:G:A	117320079	NA,A	NA,G	NA,1	NA,-inf	NA,inf	NA,0.387978	0.000132347	0.000134393
2	chr11:117043665:T:C	117043665	NA,C	NA,T	NA,1	NA,inf	NA,inf	NA,0.574202	0.000132274	0.000134896
2	chr11:117317591:TC:T	117317591	NA,T	NA,TC	NA,1	NA,-inf	NA,inf	NA,0.386885	0.000132239	0.000134282
2	chr11:117510337:T:C	117510337	C,C	T,T	1,1	inf,inf	inf,inf	0.660038,0.966967	0.000132188	0.000133848
2	chr11:117319249:A:G	117319249	NA,G	NA,A	NA,1	NA,-inf	NA,inf	NA,0.387039	0.000132164	0.000134208
2	chr11:117449704:C:A	117449704	NA,A	NA,C	NA,1	NA,inf	NA,inf	NA,0.416173	0.000132047	0.000134174
2	chr11:117319908:A:G	117319908	NA,G	NA,A	NA,1	NA,-inf	NA,inf	NA,0.386104	0.000131998	0.000134039
2	chr11:116686328:G:C	116686328	C,C	G,G	1,1	inf,inf	inf,inf	1.33393,1.3653	0.000131708	0.000141818
2	chr11:117485275:G:A	117485275	NA,A	NA,G	NA,1	NA,inf	NA,inf	NA,0.426008	0.0001317	0.000133797
2	chr11:117485391:C:T	117485391	NA,T	NA,C	NA,1	NA,inf	NA,inf	NA,0.426008	0.0001317	0.000133797
2	chr11:117400783:C:T	117400783	T,T	C,C	1,1	-inf,inf	inf,inf	0.966218,0.749784	0.000131624	0.000133964
2	chr11:117317923:A:C	117317923	NA,C	NA,A	NA,1	NA,-inf	NA,inf	NA,0.383574	0.000131495	0.00013353
2	chr11:117564780:C:T	117564780	NA,T	NA,C	NA,1	NA,inf	NA,inf	NA,0.412622	0.000131475	0.000133541
2	chr11:117316351:G:C	117316351	NA,C	NA,G	NA,1	NA,-inf	NA,inf	NA,0.383113	0.000131441	0.000133475
```
