## Supplementary material for "Characterization of shared and ancestry-specific signals driving complex traits using multi-ancestry fine-mapping": susiex_nc2.cs80.snp

```
BP	SNP	PIP(CS1)	LogBF(CS1,Pop1)	LogBF(CS1,Pop2)	PIP(CS2)	LogBF(CS2,Pop1)	LogBF(CS2,Pop2)
116582802	chr11:116582802:C:T	2.80427e-06	-1.42821e-10	-0.706471	0.000174551	-1.42821e-10	-0.697525
116583114	chr11:116583114:A:G	1.85077e-06	-1.42821e-10	-1.12201	0.000109264	-1.42821e-10	-1.16598
116583154	chr11:116583154:A:T	1.87345e-06	-1.42821e-10	-1.10983	0.000110435	-1.42821e-10	-1.15532
116583168	chr11:116583168:T:C	3.12515e-07	-1.57523	-1.32548	2.16764e-05	-1.4532	-1.33032
116583320	chr11:116583320:TG:T	1.87088e-06	-1.42821e-10	-1.11121	0.000110642	-1.42821e-10	-1.15345
116583544	chr11:116583544:A:G	3.70655e-07	-1.4004	-1.3297	1.72964e-05	-1.68582	-1.32342
116583657	chr11:116583657:A:G	1.36541e-06	-1.51067	0.0845138	6.91879e-05	-1.65285	0.0299334
116584562	chr11:116584562:G:A	1.78524e-06	-1.42821e-10	-1.15806	0.000111933	-1.42821e-10	-1.14185
116584779	chr11:116584779:T:C	1.99248e-06	-1.42821e-10	-1.04824	0.000132572	-1.42821e-10	-0.972616
116584990	chr11:116584990:G:T	3.77114e-07	-1.42354	-1.28929	1.78577e-05	-1.68662	-1.29069
116585310	chr11:116585310:G:A	3.48987e-07	-1.60258	-1.18775	2.18609e-05	-1.55515	-1.21989
116585883	chr11:116585883:TG:T	6.8507e-07	-1.0609	-1.05495	4.66107e-05	-0.921456	-1.09646
116585942	chr11:116585942:C:T	7.0911e-07	-1.01448	-1.06688	4.85718e-05	-0.872584	-1.10412
116586025	chr11:116586025:G:A	1.57152e-06	-1.42821e-10	-1.28557	9.8309e-05	-1.42821e-10	-1.27163
116586398	chr11:116586398:T:A	3.67484e-07	-1.66305	-1.07564	2.49046e-05	-1.59347	-1.05123
116586623	chr11:116586623:G:A	4.87434e-07	-1.1357	-1.32051	2.03274e-05	-1.53857	-1.30921
116586674	chr11:116586674:C:T	5.89994e-07	-1.17038	-1.09487	3.92135e-05	-1.10925	-1.08147
116586754	chr11:116586754:C:T	5.62965e-07	-1.21728	-1.09487	3.73084e-05	-1.15905	-1.08147
116586831	chr11:116586831:C:T	1.51616e-05	-1.42821e-10	0.981148	0.000947101	-1.42821e-10	0.993661
116586933	chr11:116586933:A:G	2.89101e-07	-1.68015	-1.29845	1.89087e-05	-1.61423	-1.30589
116587334	chr11:116587334:C:T	2.92236e-07	-1.67879	-1.28902	1.90576e-05	-1.61895	-1.29332
116587376	chr11:116587376:C:T	9.2554e-06	-1.42821e-10	0.487592	0.00058014	-1.42821e-10	0.503526
116587433	chr11:116587433:T:C	1.36281e-06	-1.42807	-3.37191e-10	6.49066e-05	-1.68679	-3.37191e-10
116588145	chr11:116588145:C:T	5.12795e-07	-1.33952	-1.06597	2.27466e-05	-1.67611	-1.05922
116588188	chr11:116588188:T:C	7.1397e-06	-1.42821e-10	0.228055	0.000452405	-1.42821e-10	0.254832
116588527	chr11:116588527:A:AG	1.06256e-06	-1.37795	-0.298989	6.8379e-05	-1.41457	-0.220111
116588701	chr11:116588701:A:G	3.10373e-06	-1.42821e-10	-0.605011	0.00017549	-1.42821e-10	-0.692165
116588828	chr11:116588828:T:C	1.22877e-05	-1.42821e-10	0.770986	0.000711566	-1.42821e-10	0.707723
116589173	chr11:116589173:TCTTCAAAAATGGGCAGGA:T	2.20662e-06	-1.42821e-10	-0.946152	0.000125533	-1.42821e-10	-1.02718
116589455	chr11:116589455:G:C	1.3223e-06	-1.64402	0.18577	7.59513e-05	-1.64461	0.114958
116589797	chr11:116589797:C:T	1.54374e-06	-1.42821e-10	-1.30341	0.000100091	-1.42821e-10	-1.25366
116590004	chr11:116590004:T:A	3.75831e-06	-1.42821e-10	-0.413646	0.000216645	-1.42821e-10	-0.481486
116590308	chr11:116590308:A:G	1.63518e-06	-1.42821e-10	-1.24586	9.97253e-05	-1.42821e-10	-1.25733
116590725	chr11:116590725:C:T	1.64675e-06	-1.42821e-10	-1.23881	0.000100288	-1.42821e-10	-1.2517
116590825	chr11:116590825:T:C	4.49316e-06	-1.42821e-10	-0.235059	0.000287691	-1.42821e-10	-0.197857
116591123	chr11:116591123:T:C	3.27354e-06	-1.42821e-10	-0.551744	0.00019488	-1.42821e-10	-0.587361
116591266	chr11:116591266:G:A	2.02934e-06	-1.42821e-10	-1.0299	0.000129642	-1.42821e-10	-0.994966
116591714	chr11:116591714:A:C	2.78974e-07	-1.68016	-1.33409	1.73001e-05	-1.67753	-1.3315
116592071	chr11:116592071:G:A	2.03966e-06	-1.44304	0.418209	0.000160979	-1.22217	0.443696
116592846	chr11:116592846:C:A	3.97164e-06	-1.42821e-10	-0.358435	0.000238216	-1.42821e-10	-0.386566
116593296	chr11:116593296:A:G	2.53558e-06	-1.18849	0.381302	0.000153835	-1.20821	0.384344
116593394	chr11:116593394:C:T	3.96558e-07	-1.32955	-1.333	2.03683e-05	-1.51515	-1.33061
116593449	chr11:116593449:T:C	2.99045e-06	-1.42821e-10	-0.642192	0.000179348	-1.42821e-10	-0.670417
116593492	chr11:116593492:C:T	5.95609e-07	-1.67847	-0.577312	3.83011e-05	-1.62206	-0.592202
116593748	chr11:116593748:C:T	2.71563e-06	-0.738593	-3.37191e-10	0.000234621	-0.401775	-3.37191e-10
116593961	chr11:116593961:C:T	3.4431e-06	-1.42821e-10	-0.501243	0.000219128	-1.42821e-10	-0.470089
116594083	chr11:116594083:A:G	3.09799e-07	-1.68659	-1.22286	1.96408e-05	-1.68519	-1.19694
116594238	chr11:116594238:C:T	5.0225e-06	-0.988347	0.864658	0.000284367	-1.0857	0.876218
116594423	chr11:116594423:C:CCCTGGA	2.52178e-06	-1.42821e-10	-0.812652	0.000151874	-1.42821e-10	-0.836691
116594477	chr11:116594477:A:G	2.66111e-06	-1.42821e-10	-0.758872	0.000164537	-1.42821e-10	-0.756611
116594503	chr11:116594503:C:T	1.84532e-06	-1.42821e-10	-1.12496	0.0001127	-1.42821e-10	-1.13501
116594558	chr11:116594558:T:G	2.20424e-06	-1.42821e-10	-0.947231	0.000121151	-1.42821e-10	-1.0627
116594835	chr11:116594835:G:T	2.79059e-07	-1.68114	-1.3328	1.73126e-05	-1.67874	-1.32956
116594963	chr11:116594963:G:T	1.42513e-06	-1.1011	-0.282253	8.43384e-05	-1.18342	-0.241487
116595017	chr11:116595017:C:T	1.63729e-06	-1.09937	-0.145205	9.70625e-05	-1.18193	-0.102462
116595158	chr11:116595158:G:A	1.49704e-06	-1.42821e-10	-1.33413	9.22109e-05	-1.42821e-10	-1.33567
116595630	chr11:116595630:G:A	1.605e-06	-1.42821e-10	-1.26449	0.000100582	-1.42821e-10	-1.24877
116595997	chr11:116595997:T:C	7.39419e-07	-1.68448	-0.355028	5.17777e-05	-1.54555	-0.367236
116596177	chr11:116596177:G:A	1.33515e-06	-1.16745	-0.281128	0.000111398	-0.908213	-0.238419
116596383	chr11:116596383:G:T	3.79474e-07	-1.64626	-1.06033	2.31773e-05	-1.6666	-1.04997
116596397	chr11:116596397:G:A	2.11699e-06	-0.98762	-3.37191e-10	0.000107607	-1.18126	-3.37191e-10
116596632	chr11:116596632:C:T	5.79532e-06	0.0194352	-3.37191e-10	0.000280186	-0.22429	-3.37191e-10
116596872	chr11:116596872:A:G	6.23578e-07	-0.879256	-1.33064	5.90482e-05	-0.446991	-1.3344
116597136	chr11:116597136:G:A	8.47728e-07	-1.67446	-0.228349	5.6299e-05	-1.68292	-0.146148
116597203	chr11:116597203:C:G	3.16595e-07	-1.66331	-1.22444	1.94248e-05	-1.65882	-1.23437
116597387	chr11:116597387:C:T	4.01022e-06	-1.42821e-10	-0.34877	0.000239163	-1.42821e-10	-0.382598
116597452	chr11:116597452:A:T	4.12724e-07	-1.3047	-1.31789	2.01348e-05	-1.54559	-1.3117
116597819	chr11:116597819:C:T	2.90022e-06	-1.42821e-10	-0.672829	0.000184286	-1.42821e-10	-0.643253
116597822	chr11:116597822:G:A	5.50484e-07	-1.61833	-0.716245	3.00884e-05	-1.65652	-0.799082
116597835	chr11:116597835:T:G	7.27126e-07	-1.11213	-0.944141	4.62802e-05	-1.06276	-0.962267
116598744	chr11:116598744:C:T	1.15235e-06	-1.47805	-0.117761	8.11979e-05	-1.33782	-0.125039
116599404	chr11:116599404:A:C	4.24684e-06	-1.42821e-10	-0.29144	0.000290058	-1.42821e-10	-0.189663
116599456	chr11:116599456:A:C	3.06112e-07	-1.60313	-1.31829	2.0848e-05	-1.51874	-1.30375
116599510	chr11:116599510:T:C	3.10552e-07	-1.58075	-1.32627	2.12333e-05	-1.4896	-1.31457
116599572	chr11:116599572:A:G	1.06863e-06	-1.67124	-3.37191e-10	7.2467e-05	-1.57661	-3.37191e-10
116599656	chr11:116599656:A:T	4.04658e-07	-1.47099	-1.17133	2.26473e-05	-1.50845	-1.23126
116600230	chr11:116600230:C:T	4.20386e-06	-0.301612	-3.37191e-10	0.000208646	-0.519105	-3.37191e-10
116600327	chr11:116600327:G:A	3.00722e-07	-1.62651	-1.31267	2.03242e-05	-1.55274	-1.29519
116600404	chr11:116600404:T:C	1.47291e-06	-1.64692	0.296545	0.000101528	-1.64493	0.405525
116600432	chr11:116600432:A:G	1.43265e-06	-1.64058	0.262491	9.87885e-05	-1.63843	0.371666
116600547	chr11:116600547:G:A	2.80531e-07	-1.68462	-1.32406	1.72308e-05	-1.68329	-1.32976
116600777	chr11:116600777:G:A	5.84954e-07	-0.938805	-1.33503	2.47674e-05	-1.31474	-1.33547
116600973	chr11:116600973:C:T	3.21836e-07	-1.59849	-1.27284	2.31292e-05	-1.47667	-1.24198
116601181	chr11:116601181:G:A	1.06171e-06	-1.67774	-3.37191e-10	6.52785e-05	-1.68108	-3.37191e-10
116601360	chr11:116601360:T:C	4.13201e-06	-1.42821e-10	-0.318852	0.000245694	-1.42821e-10	-0.355659
116601707	chr11:116601707:C:T	4.07653e-06	-1.42821e-10	-0.332369	0.000276223	-1.42821e-10	-0.238537
116601824	chr11:116601824:T:TA	2.13534e-06	-1.42821e-10	-0.978991	0.000125327	-1.42821e-10	-1.02882
116601860	chr11:116601860:A:G	3.16052e-06	-1.65932	1.07244	0.000194993	-1.65868	1.0719
116601907	chr11:116601907:ACAG:A	1.58726e-06	-1.42821e-10	-1.27561	9.55703e-05	-1.42821e-10	-1.29988
116602273	chr11:116602273:A:G	1.63377e-06	-1.42821e-10	-1.24673	9.99471e-05	-1.42821e-10	-1.2551
116602411	chr11:116602411:T:A	4.79338e-06	-1.42821e-10	-0.17038	0.000278853	-1.42821e-10	-0.229059
116602557	chr11:116602557:G:A	1.60025e-06	-1.42821e-10	-1.26745	9.8027e-05	-1.42821e-10	-1.2745
116602565	chr11:116602565:T:C	1.22423e-06	-1.40856	-0.126738	6.09885e-05	-1.68665	-0.062405
116602987	chr11:116602987:A:G	6.46545e-07	-1.68418	-0.489543	4.19456e-05	-1.68356	-0.439815
116603013	chr11:116603013:G:T	6.45495e-07	-1.686	-0.489349	4.18673e-05	-1.68562	-0.439621
116603072	chr11:116603072:G:A	6.45341e-07	-1.68624	-0.489349	4.18552e-05	-1.68591	-0.439621
116603170	chr11:116603170:T:C	4.04598e-06	-1.42821e-10	-0.339892	0.00023704	-1.42821e-10	-0.391516
116603296	chr11:116603296:G:C	1.51845e-06	-1.42821e-10	-1.31992	9.26126e-05	-1.42821e-10	-1.33132
116603309	chr11:116603309:A:AG	6.54436e-07	-1.68569	-0.475902	4.24658e-05	-1.68526	-0.425786
116603548	chr11:116603548:C:A	1.49623e-06	-1.42821e-10	-1.33466	9.2254e-05	-1.42821e-10	-1.3352
116603802	chr11:116603802:C:T	2.8044e-07	-1.67566	-1.33335	1.74116e-05	-1.68431	-1.3183
116603838	chr11:116603838:G:A	6.37686e-07	-0.853481	-1.33404	2.63687e-05	-1.25276	-1.3348
116604036	chr11:116604036:G:A	3.14983e-07	-1.68542	-1.20743	1.85668e-05	-1.6864	-1.25197
116604101	chr11:116604101:G:A	1.53114e-06	-1.42821e-10	-1.3116	9.28791e-05	-1.42821e-10	-1.32845
116604182	chr11:116604182:C:T	3.21503e-07	-1.6851	-1.18727	1.90305e-05	-1.67789	-1.23581
116604296	chr11:116604296:C:T	1.83079e-06	-1.42821e-10	-1.13287	0.000113828	-1.42821e-10	-1.12505
116604384	chr11:116604384:G:A	1.57971e-06	-1.42821e-10	-1.28038	9.95174e-05	-1.42821e-10	-1.25941
116604428	chr11:116604428:T:C	2.06992e-06	-1.42821e-10	-1.01011	0.000130704	-1.42821e-10	-0.986811
116604694	chr11:116604694:C:T	3.14211e-07	-1.60685	-1.28846	1.75305e-05	-1.68653	-1.30927
116604821	chr11:116604821:T:G	1.68169e-06	-1.62867	0.410858	0.000101726	-1.6337	0.39624
116604953	chr11:116604953:G:A	1.59358e-06	-1.42821e-10	-1.27163	9.58405e-05	-1.42821e-10	-1.29706
116605066	chr11:116605066:A:G	1.50984e-06	-1.42821e-10	-1.32561	9.29592e-05	-1.42821e-10	-1.32758
116605951	chr11:116605951:C:A	1.38342e-06	-1.41306	-3.37191e-10	7.73786e-05	-1.51103	-3.37191e-10
116606048	chr11:116606048:T:C	3.10044e-07	-1.64963	-1.25903	1.80847e-05	-1.67424	-1.29044
116606082	chr11:116606082:A:G	4.59145e-06	-1.42821e-10	-0.213419	0.000267553	-1.42821e-10	-0.270425
116606672	chr11:116606672:T:TTCCTTGTTAGG	9.39807e-07	-1.62324	-0.176451	6.017e-05	-1.64578	-0.116785
116606975	chr11:116606975:G:A	3.48312e-07	-1.45746	-1.33481	2.08032e-05	-1.48904	-1.3356
116607055	chr11:116607055:T:C	1.86396e-06	-1.67579	0.560871	0.000132429	-1.66699	0.693292
116607197	chr11:116607197:G:T	8.09224e-06	-1.42821e-10	0.35329	0.000532916	-1.42821e-10	0.418619
116607306	chr11:116607306:C:T	3.13645e-06	-1.42821e-10	-0.594523	0.000187044	-1.42821e-10	-0.6284
116607749	chr11:116607749:A:G	1.80504e-06	-1.42821e-10	-1.14703	0.000115374	-1.42821e-10	-1.11156
116607943	chr11:116607943:G:A	4.38401e-07	-1.31079	-1.25145	2.38555e-05	-1.47177	-1.21597
116608187	chr11:116608187:G:A	3.14704e-07	-1.64383	-1.2499	1.87133e-05	-1.66633	-1.26418
116608259	chr11:116608259:A:AATGAGACTTCTGCACAGAAAACAGTCCTGATGGCTG	1.86678e-06	-1.42821e-10	-1.1134	0.000119839	-1.42821e-10	-1.07359
116608621	chr11:116608621:A:G	1.16172e-06	-1.58772	-3.37191e-10	6.69706e-05	-1.65549	-3.37191e-10
116608826	chr11:116608826:G:T	1.11857e-06	-1.62556	-3.37191e-10	6.70117e-05	-1.65488	-3.37191e-10
116608865	chr11:116608865:T:C	2.44356e-06	-1.42821e-10	-0.844158	0.000165274	-1.42821e-10	-0.752139
116608867	chr11:116608867:T:G	9.52738e-07	-1.6753	-0.110731	6.00793e-05	-1.68517	-0.0789073
116609035	chr11:116609035:C:A	6.04315e-07	-1.68157	-0.559707	4.09667e-05	-1.66919	-0.477799
116609316	chr11:116609316:C:T	3.22391e-06	-0.56702	-3.37191e-10	0.000156953	-0.8038	-3.37191e-10
116609402	chr11:116609402:C:T	1.4974e-06	-1.42821e-10	-1.33389	9.31784e-05	-1.42821e-10	-1.32523
116609519	chr11:116609519:T:C	3.72261e-07	-1.42571	-1.30007	2.25118e-05	-1.41515	-1.33056
116609549	chr11:116609549:T:C	2.94301e-07	-1.65197	-1.3088	1.81218e-05	-1.6714	-1.29122
116609632	chr11:116609632:G:A	5.32543e-06	-1.42821e-10	-0.0651219	0.000262282	-1.42821e-10	-0.290325
116609725	chr11:116609725:AG:A	1.6516e-06	-1.42821e-10	-1.23587	0.000105604	-1.42821e-10	-1.20005
116609899	chr11:116609899:A:C	6.81149e-07	-1.68682	-0.434765	4.70026e-05	-1.64542	-0.364119
116610096	chr11:116610096:G:A	9.37581e-07	-1.63571	-0.166361	6.15931e-05	-1.6014	-0.137796
116610349	chr11:116610349:C:T	4.34822e-07	-1.40951	-1.16092	3.01958e-05	-1.40073	-1.05132
116610458	chr11:116610458:G:A	4.14309e-07	-1.48539	-1.13337	2.40608e-05	-1.47701	-1.20215
116610491	chr11:116610491:G:A	9.19109e-07	-1.68619	-0.13578	6.58853e-05	-1.63372	-0.0381064
116610504	chr11:116610504:T:C	2.44817e-06	-0.946901	0.104626	0.00013949	-1.2718	0.350042
116610719	chr11:116610719:G:A	8.76982e-07	-1.22452	-0.644362	4.82399e-05	-1.46973	-0.513825
116610788	chr11:116610788:T:A	1.03461e-06	-0.464192	-1.2394	5.61156e-05	-0.633049	-1.19928
116611734	chr11:116611734:T:C	2.18143e-06	-1.00067	0.0430314	0.000125609	-1.31013	0.283564
116611822	chr11:116611822:A:T	1.49469e-06	-1.42821e-10	-1.3357	9.2246e-05	-1.42821e-10	-1.33529
116611856	chr11:116611856:C:T	3.02812e-06	0.478431	-1.1081	0.000103386	-0.153127	-1.06815
116611966	chr11:116611966:G:A	8.89642e-07	-1.68673	-0.167826	6.32556e-05	-1.64029	-0.0722678
116612178	chr11:116612178:T:C	2.25098e-06	-1.00167	0.0754151	0.000129963	-1.31085	0.318362
116612256	chr11:116612256:G:A	8.95766e-07	-1.6866	-0.16109	6.39079e-05	-1.63813	-0.0641661
116612730	chr11:116612730:A:G	5.47953e-06	-1.42821e-10	-0.0365956	0.000381375	-1.42821e-10	0.0840386
116613104	chr11:116613104:C:T	3.43161e-06	-0.504584	-3.37191e-10	0.00015393	-0.823244	-3.37191e-10
116613327	chr11:116613327:AC:A	8.58613e-07	-1.66352	-0.226534	3.89283e-05	-1.66803	-0.529994
116613436	chr11:116613436:A:G	4.60948e-06	-1.42821e-10	-0.209501	0.000328286	-1.42821e-10	-0.0658604
116613459	chr11:116613459:G:A	1.52911e-06	-1.42821e-10	-1.31293	9.54266e-05	-1.42821e-10	-1.30139
116613893	chr11:116613893:G:A	8.97219e-07	-1.68644	-0.159633	6.30959e-05	-1.65256	-0.0625327
116614024	chr11:116614024:T:C	4.79848e-07	-1.17449	-1.29741	2.92669e-05	-1.25036	-1.23292
116614027	chr11:116614027:C:T	1.77503e-06	-1.42821e-10	-1.1638	0.000112841	-1.42821e-10	-1.13377
116614047	chr11:116614047:G:C	4.68185e-06	-1.42821e-10	-0.193921	0.000316092	-1.42821e-10	-0.10371
116614484	chr11:116614484:G:A	1.09084e-06	-1.65067	-3.37191e-10	7.02347e-05	-1.6079	-3.37191e-10
116614659	chr11:116614659:TATCA:T	1.35074e-06	-1.68669	0.249726	8.63638e-05	-1.6866	0.285421
116614703	chr11:116614703:C:G	3.64192e-07	-1.55732	-1.19037	2.07461e-05	-1.55437	-1.27302
116614866	chr11:116614866:T:A	4.08378e-07	-1.44666	-1.18652	2.58473e-05	-1.49417	-1.11336
116614882	chr11:116614882:G:A	4.51678e-07	-1.68629	-0.846115	3.18669e-05	-1.67227	-0.725906
116615076	chr11:116615076:T:C	3.91314e-06	-1.42821e-10	-0.373276	0.000273446	-1.42821e-10	-0.24864
116615105	chr11:116615105:AG:A	3.24917e-06	-1.42821e-10	-0.559214	0.000224698	-1.42821e-10	-0.444985
116615113	chr11:116615113:G:A	4.97363e-07	-1.50481	-0.931237	2.65954e-05	-1.67489	-0.90412
116615145	chr11:116615145:AC:A	1.14753e-06	-1.6	-3.37191e-10	7.53369e-05	-1.53777	-3.37191e-10
116615313	chr11:116615313:G:A	6.02617e-07	-1.63816	-0.605925	3.68184e-05	-1.52508	-0.728671
116615431	chr11:116615431:C:T	5.79445e-06	-1.42821e-10	0.0192861	0.000403394	-1.42821e-10	0.140171
116615871	chr11:116615871:A:G	3.33029e-06	-0.944752	0.410197	0.000198289	-1.04529	0.475275
116615947	chr11:116615947:G:C	6.14924e-06	-1.62264	1.70135	0.000387218	-1.65857	1.75781
116616277	chr11:116616277:C:G	1.81446e-06	-1.42821e-10	-1.14182	0.00011595	-1.42821e-10	-1.10659
116616347	chr11:116616347:A:G	6.50801e-06	-1.42821e-10	0.135419	0.000420892	-1.42821e-10	0.182632
116616614	chr11:116616614:G:T	1.69569e-05	-1.42821e-10	1.09306	0.00105876	-1.42821e-10	1.10511
116616982	chr11:116616982:C:A	4.3895e-06	-0.993945	0.735544	0.00025522	-1.08605	0.768428
116617416	chr11:116617416:T:C	3.55942e-07	-1.5404	-1.2302	2.16643e-05	-1.60656	-1.17752
116617464	chr11:116617464:A:G	1.49476e-06	-1.42821e-10	-1.33565	9.26258e-05	-1.42821e-10	-1.33118
116617822	chr11:116617822:G:A	4.68773e-07	-1.19637	-1.29889	2.76906e-05	-1.2464	-1.29225
116618031	chr11:116618031:T:C	3.95195e-07	-1.61099	-1.055	2.5408e-05	-1.55356	-1.07112
116618036	chr11:116618036:G:A	3.82626e-07	-1.64178	-1.05653	2.43366e-05	-1.59515	-1.07261
116618098	chr11:116618098:T:C	2.6763e-06	-1.42821e-10	-0.753179	0.000173697	-1.42821e-10	-0.70243
116618165	chr11:116618165:A:T	1.0291e-06	-0.410163	-1.29877	5.00325e-05	-0.672881	-1.27419
116618261	chr11:116618261:G:A	3.73086e-07	-1.57895	-1.14461	2.33193e-05	-1.63496	-1.0755
116618452	chr11:116618452:A:G	6.51358e-06	-1.42821e-10	0.136274	0.000421249	-1.42821e-10	0.183481
116618912	chr11:116618912:T:G	2.40795e-05	-1.13644	2.58018	0.00143896	-1.21889	2.63082
116618927	chr11:116618927:C:T	1.06518e-06	-1.67448	-3.37191e-10	7.26724e-05	-1.57378	-3.37191e-10
116619120	chr11:116619120:A:G	6.50801e-06	-1.42821e-10	0.135419	0.000420892	-1.42821e-10	0.182632
116619262	chr11:116619262:T:C	7.96251e-07	-0.793673	-1.17178	4.08475e-05	-1.01701	-1.13288
116619556	chr11:116619556:GT:G	1.91069e-06	-1.42821e-10	-1.09015	0.000107295	-1.42821e-10	-1.18416
116619656	chr11:116619656:G:A	1.24967e-05	-1.42821e-10	0.78785	0.000833222	-1.42821e-10	0.865555
116619678	chr11:116619678:T:C	6.50801e-06	-1.42821e-10	0.135419	0.000420892	-1.42821e-10	0.182632
116619866	chr11:116619866:T:C	6.08622e-07	-0.920357	-1.31382	3.53743e-05	-0.998657	-1.2951
116620215	chr11:116620215:C:T	2.69574e-06	-1.42821e-10	-0.745943	0.000142678	-1.42821e-10	-0.899152
116620253	chr11:116620253:T:G	1.71833e-06	-1.24035	0.0440887	0.000106012	-1.29118	0.0949872
116620342	chr11:116620342:C:T	1.50083e-06	-1.42821e-10	-1.3316	9.22061e-05	-1.42821e-10	-1.33572
116620343	chr11:116620343:G:A	3.33769e-07	-1.55158	-1.28334	1.99202e-05	-1.60954	-1.25847
116620533	chr11:116620533:A:AC	5.08733e-07	-1.12072	-1.29273	3.02441e-05	-1.19193	-1.25851
116620711	chr11:116620711:T:G	3.56166e-07	-1.58832	-1.18165	2.19878e-05	-1.64185	-1.1274
116620748	chr11:116620748:A:G	2.0202e-06	-1.60099	0.566576	8.51754e-05	-1.6121	0.197068
116620904	chr11:116620904:A:G	3.45082e-07	-1.6092	-1.19238	2.14242e-05	-1.65553	-1.13969
116620935	chr11:116620935:T:C	2.09059e-06	-1.42821e-10	-1.00017	0.000135001	-1.42821e-10	-0.954463
116621164	chr11:116621164:A:G	3.50643e-06	-1.42821e-10	-0.483016	0.000189721	-1.42821e-10	-0.614191
116621290	chr11:116621290:G:C	2.06784e-06	-1.42821e-10	-1.01111	0.00013308	-1.42821e-10	-0.968793
116621297	chr11:116621297:T:C	1.43418e-06	-1.37702	-3.37191e-10	7.23883e-05	-1.5777	-3.37191e-10
116621390	chr11:116621390:A:G	5.01062e-07	-1.15941	-1.26923	2.95374e-05	-1.2154	-1.25869
116621595	chr11:116621595:A:G	3.36692e-07	-1.6203	-1.20591	2.09427e-05	-1.66274	-1.15522
116621694	chr11:116621694:T:C	7.45505e-07	-0.750944	-1.28036	3.78411e-05	-0.977587	-1.24876
116621811	chr11:116621811:G:A	1.50199e-06	-1.42821e-10	-1.33082	9.22174e-05	-1.42821e-10	-1.3356
116621984	chr11:116621984:G:T	5.42117e-07	-1.01644	-1.33344	3.14564e-05	-1.07621	-1.33493
116622029	chr11:116622029:C:T	1.99276e-06	-1.42821e-10	-1.0481	0.00012828	-1.42821e-10	-1.00553
116622369	chr11:116622369:G:A	5.84284e-06	-1.42821e-10	0.0276026	0.00039224	-1.42821e-10	0.11213
116622438	chr11:116622438:G:A	3.65142e-06	-0.4425	-3.37191e-10	0.00015417	-0.821691	-3.37191e-10
116622484	chr11:116622484:C:T	1.57449e-06	-1.61707	0.333386	0.000136751	-1.43579	0.494208
116622611	chr11:116622611:C:T	3.00721e-06	-0.528542	-0.108062	0.000127798	-0.966363	-0.0429345
116623021	chr11:116623021:G:A	2.76915e-07	-1.68669	-1.33497	1.73886e-05	-1.66824	-1.33569
116623183	chr11:116623183:A:T	1.92226e-06	-1.08411	-3.37191e-10	9.64978e-05	-1.29022	-3.37191e-10
116623233	chr11:116623233:T:G	6.59971e-07	-1.62618	-0.526999	4.19102e-05	-1.68572	-0.438491
116623460	chr11:116623460:AT:A	2.03303e-06	-1.42821e-10	-1.02809	0.000123167	-1.42821e-10	-1.0462
116623497	chr11:116623497:T:A	1.54332e-06	-1.42821e-10	-1.30368	9.28418e-05	-1.42821e-10	-1.32885
116623547	chr11:116623547:G:A	9.6969e-07	-0.503541	-1.26485	3.72148e-05	-0.976561	-1.26648
116623600	chr11:116623600:G:A	8.14727e-06	-1.42821e-10	0.360068	0.000642938	-1.42821e-10	0.606304
116623723	chr11:116623723:C:T	2.02506e-06	-1.42821e-10	-1.03202	0.000119643	-1.42821e-10	-1.07523
116623786	chr11:116623786:C:T	6.55358e-06	-1.42821e-10	0.142396	0.000377675	-1.42821e-10	0.0742909
116624086	chr11:116624086:A:G	3.15663e-07	-1.58283	-1.30787	1.99211e-05	-1.55953	-1.30844
116624261	chr11:116624261:T:C	2.81108e-06	-1.42821e-10	-0.704048	0.000182418	-1.42821e-10	-0.653443
116624458	chr11:116624458:T:C	2.33545e-06	0.41544	-1.30485	6.9821e-05	-0.307885	-1.30592
116624597	chr11:116624597:C:T	2.90954e-06	0.655642	-1.32526	8.28526e-05	-0.11873	-1.32395
116625063	chr11:116625063:T:C	5.02985e-07	-1.68446	-0.740353	2.64834e-05	-1.68567	-0.897559
116625067	chr11:116625067:C:T	2.62577e-06	0.560227	-1.33247	7.63774e-05	-0.191132	-1.33292
116625109	chr11:116625109:C:A	2.64631e-06	-0.764451	-3.37191e-10	8.02585e-05	-1.47449	-3.37191e-10
116625176	chr11:116625176:T:C	4.4488e-06	-1.42821e-10	-0.244981	0.000299791	-1.42821e-10	-0.156657
116625470	chr11:116625470:G:A	3.73844e-06	0.213285	-0.632231	0.000145523	-0.296451	-0.582956
116625699	chr11:116625699:T:C	3.39063e-07	-1.50567	-1.31351	2.04614e-05	-1.50553	-1.33568
116625794	chr11:116625794:A:G	1.51474e-06	-1.42821e-10	-1.32237	9.31997e-05	-1.42821e-10	-1.325
116625907	chr11:116625907:C:T	2.81863e-06	-1.42821e-10	-0.701365	0.000178427	-1.42821e-10	-0.675563
116626243	chr11:116626243:A:G	3.96008e-06	-1.42821e-10	-0.36135	0.00026576	-1.42821e-10	-0.277151
116626244	chr11:116626244:T:A	2.68047e-06	0.555807	-1.30743	7.79737e-05	-0.194949	-1.30842
116626749	chr11:116626749:A:C	5.91657e-07	-1.10796	-1.15448	3.09921e-05	-1.27115	-1.15486
116626802	chr11:116626802:A:C	1.50321e-06	-1.42821e-10	-1.33001	9.22607e-05	-1.42821e-10	-1.33513
116626891	chr11:116626891:T:C	1.55421e-06	-1.42821e-10	-1.29665	9.81971e-05	-1.42821e-10	-1.27277
116627037	chr11:116627037:A:T	8.73963e-07	-0.547909	-1.32442	2.39941e-05	-1.35895	-1.32299
116627066	chr11:116627066:A:C	3.29347e-06	-0.545673	-3.37191e-10	8.97509e-05	-1.36271	-3.37191e-10
116627403	chr11:116627403:C:T	3.30308e-07	-1.51275	-1.33259	2.0413e-05	-1.51479	-1.32878
116627446	chr11:116627446:T:C	1.51388e-06	-1.42821e-10	-1.32294	9.31052e-05	-1.42821e-10	-1.32601
116627758	chr11:116627758:C:G	1.51209e-06	-1.42821e-10	-1.32412	9.35822e-05	-1.42821e-10	-1.3209
116627932	chr11:116627932:A:G	1.00684e-06	-0.405643	-1.32516	5.55194e-05	-0.511925	-1.33109
116627973	chr11:116627973:A:AC	2.57037e-06	0.506288	-1.29985	7.55206e-05	-0.234363	-1.30098
116627978	chr11:116627978:T:C	8.79065e-07	-0.540649	-1.32586	2.40315e-05	-1.35586	-1.32452
116628145	chr11:116628145:T:G	4.13376e-06	0.355268	-0.673696	0.000156763	-0.176042	-0.628968
116628614	chr11:116628614:A:G	1.50197e-06	-1.42821e-10	-1.33084	9.22152e-05	-1.42821e-10	-1.33562
116628882	chr11:116628882:C:T	1.69415e-06	-1.42821e-10	-1.21043	0.000101534	-1.42821e-10	-1.23936
116629715	chr11:116629715:AG:A	3.35179e-06	-0.528121	-3.37191e-10	9.03619e-05	-1.35592	-3.37191e-10
116629871	chr11:116629871:C:T	2.74304e-06	0.571517	-1.30006	7.96667e-05	-0.180706	-1.30119
116630051	chr11:116630051:C:T	2.80166e-06	0.592562	-1.29997	8.10418e-05	-0.163693	-1.30109
116630336	chr11:116630336:T:C	2.36042e-06	0.395969	-1.27475	7.11732e-05	-0.318518	-1.27611
116630355	chr11:116630355:C:T	2.23084e-06	0.34536	-1.2806	6.79192e-05	-0.359492	-1.28193
116630417	chr11:116630417:A:G	3.31731e-07	-1.5075	-1.33355	2.05906e-05	-1.50785	-1.32706
116630692	chr11:116630692:T:C	2.9041e-06	0.0793158	-0.750808	0.000170886	-0.0423281	-0.676419
116631201	chr11:116631201:C:T	5.38783e-07	-1.1058	-1.25025	2.81105e-05	-1.27219	-1.25141
116631227	chr11:116631227:A:G	5.77616e-07	-1.11647	-1.16999	3.01016e-05	-1.2794	-1.17577
116631270	chr11:116631270:C:A	2.54251e-06	0.472781	-1.27725	7.52872e-05	-0.259789	-1.27865
116631355	chr11:116631355:A:G	4.89974e-07	-1.16808	-1.28294	1.84339e-05	-1.6309	-1.31465
116631568	chr11:116631568:C:T	1.49481e-06	-1.42821e-10	-1.33562	9.22098e-05	-1.42821e-10	-1.33568
116631569	chr11:116631569:G:A	2.01399e-06	-1.0375	-3.37191e-10	0.000102846	-1.22651	-3.37191e-10
116631757	chr11:116631757:T:TATTG	2.74703e-06	0.550768	-1.27786	8.02299e-05	-0.195591	-1.27926
116631964	chr11:116631964:A:G	1.5262e-06	-1.42821e-10	-1.31484	9.3882e-05	-1.42821e-10	-1.31771
116631989	chr11:116631989:A:T	3.25134e-07	-1.52728	-1.33386	2.02139e-05	-1.52697	-1.32641
116632035	chr11:116632035:T:C	2.78027e-06	0.564053	-1.27912	8.10046e-05	-0.184743	-1.2805
116632059	chr11:116632059:T:A	2.76118e-06	0.55615	-1.27811	8.05746e-05	-0.191061	-1.2795
116632095	chr11:116632095:G:A	3.68714e-06	-0.432764	-3.37191e-10	9.54052e-05	-1.30161	-3.37191e-10
116632117	chr11:116632117:C:G	4.34446e-06	0.168369	-0.437082	0.000202261	-0.196998	-0.353188
116632129	chr11:116632129:C:CT	2.6655e-06	0.521313	-1.27853	7.83056e-05	-0.219207	-1.27992
116632249	chr11:116632249:TCTC:T	1.53963e-06	-1.30608	-3.37191e-10	0.000117195	-1.09591	-3.37191e-10
116632686	chr11:116632686:A:T	2.88513e-06	0.0609254	-0.738972	0.000112929	-0.460893	-0.672093
116632927	chr11:116632927:G:A	2.59322e-06	0.506041	-1.29075	7.64567e-05	-0.230988	-1.29203
116633660	chr11:116633660:A:G	3.02667e-06	0.637473	-1.26763	8.68686e-05	-0.126273	-1.26908
116634037	chr11:116634037:T:C	2.60635e-06	0.514862	-1.29453	7.69703e-05	-0.219279	-1.29705
116634267	chr11:116634267:A:G	3.44507e-06	0.805584	-1.30625	9.67175e-05	0.0204831	-1.30843
116634522	chr11:116634522:C:T	1.18108e-06	-1.68645	0.115258	8.51534e-05	-1.66672	0.251425
116634527	chr11:116634527:G:A	1.71998e-06	-1.42821e-10	-1.1953	0.000104953	-1.42821e-10	-1.20624
116634596	chr11:116634596:G:A	1.5763e-06	-1.42821e-10	-1.28254	9.9346e-05	-1.42821e-10	-1.26114
116635058	chr11:116635058:T:C	6.60378e-07	-0.860213	-1.29235	2.13291e-05	-1.49876	-1.30091
116635273	chr11:116635273:C:T	8.65812e-07	-0.616132	-1.26557	2.47982e-05	-1.38008	-1.2689
116635693	chr11:116635693:C:A	3.37818e-06	0.74581	-1.26609	9.96784e-05	0.00959899	-1.26739
116636390	chr11:116636390:A:G	4.89844e-07	-1.20524	-1.24604	2.68691e-05	-1.27664	-1.29212
116636420	chr11:116636420:T:C	2.03327e-06	-1.42821e-10	-1.02797	0.000131226	-1.42821e-10	-0.982821
116636762	chr11:116636762:A:G	1.63685e-06	-1.50763	0.262787	0.000100117	-1.65226	0.398853
116637012	chr11:116637012:C:T	2.82917e-06	-1.42821e-10	-0.697633	0.0001463	-1.42821e-10	-0.874086
116637078	chr11:116637078:G:C	2.40224e-06	0.104096	-0.965307	8.90358e-05	-0.418119	-0.952587
116637145	chr11:116637145:G:A	1.73477e-06	-1.42821e-10	-1.18674	0.000104176	-1.42821e-10	-1.21366
116637454	chr11:116637454:C:T	1.054e-06	-1.68503	-3.37191e-10	7.11516e-05	-1.59493	-3.37191e-10
116637491	chr11:116637491:T:C	1.99124e-06	-1.42821e-10	-1.04886	0.000117949	-1.42821e-10	-1.08949
116637987	chr11:116637987:C:T	1.5242e-06	-1.42821e-10	-1.31614	9.48748e-05	-1.42821e-10	-1.30719
116638057	chr11:116638057:G:A	8.96111e-07	-0.582298	-1.26501	4.42834e-05	-0.821224	-1.24791
116638116	chr11:116638116:T:G	7.37782e-07	-0.707926	-1.3338	3.5012e-05	-0.971363	-1.33269
116638192	chr11:116638192:C:T	1.58371e-06	-1.42821e-10	-1.27784	9.53549e-05	-1.42821e-10	-1.30214
116638215	chr11:116638215:A:AACC	1.51474e-06	-1.42821e-10	-1.32237	9.40709e-05	-1.42821e-10	-1.3157
116638361	chr11:116638361:T:C	1.55251e-06	-1.42821e-10	-1.29774	9.3948e-05	-1.42821e-10	-1.317
116638567	chr11:116638567:G:A	1.94515e-06	-1.07228	-3.37191e-10	9.73197e-05	-1.28174	-3.37191e-10
116638621	chr11:116638621:G:A	5.0349e-07	-1.09281	-1.331	2.6761e-05	-1.2414	-1.33139
116638807	chr11:116638807:A:G	1.58104e-06	-1.42821e-10	-1.27953	9.92178e-05	-1.42821e-10	-1.26243
116639397	chr11:116639397:G:A	1.49565e-06	-1.42821e-10	-1.33505	9.24816e-05	-1.42821e-10	-1.33273
116639421	chr11:116639421:T:C	2.99233e-07	-1.68545	-1.2587	2.08134e-05	-1.67506	-1.14909
116639618	chr11:116639618:G:A	1.05795e-06	-1.68128	-3.37191e-10	6.50413e-05	-1.68472	-3.37191e-10
116639652	chr11:116639652:G:A	6.95969e-07	-0.764424	-1.33564	3.30826e-05	-1.02547	-1.33527
116639806	chr11:116639806:A:G	1.49565e-06	-1.42821e-10	-1.33505	9.24814e-05	-1.42821e-10	-1.33274
116640311	chr11:116640311:A:G	7.0426e-05	3.46376	-0.946809	0.000408093	1.10274	-0.950984
116640805	chr11:116640805:C:T	4.3092e-07	-1.28071	-1.29874	2.08975e-05	-1.56337	-1.25675
116641049	chr11:116641049:G:A	1.05765e-06	-1.68157	-3.37191e-10	6.72781e-05	-1.65091	-3.37191e-10
116641132	chr11:116641132:C:G	1.49913e-06	-1.42821e-10	-1.33273	9.22229e-05	-1.42821e-10	-1.33554
116641203	chr11:116641203:G:A	1.16937e-06	-1.58115	-3.37191e-10	6.87169e-05	-1.62975	-3.37191e-10
116641982	chr11:116641982:C:T	2.38999e-06	-1.42821e-10	-0.866325	0.000155562	-1.42821e-10	-0.812698
116642030	chr11:116642030:G:A	1.69503e-06	0.117364	-1.32728	6.48397e-05	-0.362184	-1.32564
116642465	chr11:116642465:G:A	7.99742e-06	1.12754	-0.786031	0.000232598	0.50905	-0.919484
116642471	chr11:116642471:T:C	4.7265e-06	-0.244707	0.0602769	0.000188307	-0.676577	0.0549054
116642582	chr11:116642582:A:G	3.21615e-06	-1.42821e-10	-0.569432	0.000200018	-1.42821e-10	-0.561335
116643355	chr11:116643355:A:G	1.18235e-06	-1.57011	-3.37191e-10	6.6782e-05	-1.65831	-3.37191e-10
116643602	chr11:116643602:T:C	3.35383e-06	-0.33402	-0.193492	0.000135478	-0.754662	-0.196272
116643612	chr11:116643612:G:T	1.13741e-06	-0.304391	-1.30447	4.58802e-05	-0.732205	-1.3015
116643923	chr11:116643923:T:C	1.47678e-05	-1.42821e-10	0.954832	0.000892829	-1.42821e-10	0.934651
116643982	chr11:116643982:G:A	8.83015e-06	0.627089	-0.186532	0.000344478	0.0940525	-0.111767
116644200	chr11:116644200:G:C	1.52698e-06	-1.42821e-10	-1.31432	9.56646e-05	-1.42821e-10	-1.2989
116644280	chr11:116644280:C:T	9.73079e-07	-0.795601	-0.969303	4.09023e-05	-1.14698	-1.00158
116644651	chr11:116644651:G:A	2.81775e-06	-1.42821e-10	-0.701676	0.000172737	-1.42821e-10	-0.707973
116644811	chr11:116644811:G:A	1.07808e-06	-1.66243	-3.37191e-10	7.80359e-05	-1.50257	-3.37191e-10
116644840	chr11:116644840:T:C	7.06872e-05	2.07564	0.44501	0.000684	0.0444606	0.623752
116645070	chr11:116645070:G:A	1.82355e-06	-1.42821e-10	-1.13683	0.000110923	-1.42821e-10	-1.1509
116645190	chr11:116645190:AG:A	1.51983e-06	-1.42821e-10	-1.31902	9.31986e-05	-1.42821e-10	-1.32501
116645789	chr11:116645789:C:T	5.1671e-07	-1.07108	-1.32681	2.5032e-05	-1.3071	-1.33249
116645870	chr11:116645870:C:T	8.40646e-07	-0.628139	-1.28306	3.60584e-05	-0.992776	-1.28183
116645925	chr11:116645925:C:T	1.11236e-06	-1.63113	-3.37191e-10	6.59055e-05	-1.67152	-3.37191e-10
116646156	chr11:116646156:G:A	4.88895e-05	1.64196	0.509992	0.000569369	-0.21212	0.696904
116646608	chr11:116646608:T:C	5.37485e-05	1.70482	0.541885	0.000616149	-0.169223	0.732967
116646776	chr11:116646776:G:A	1.20026e-05	-1.42821e-10	0.74751	0.000723555	-1.42821e-10	0.724432
116646921	chr11:116646921:C:A	3.2147e-06	-1.42821e-10	-0.569882	0.000214804	-1.42821e-10	-0.490016
116647052	chr11:116647052:G:A	7.85996e-06	-1.42821e-10	0.324167	0.000599433	-1.42821e-10	0.536241
116647251	chr11:116647251:T:G	1.31238e-06	-0.35468	-1.11109	4.98941e-05	-0.82392	-1.12592
116647291	chr11:116647291:G:A	9.72821e-07	-0.737607	-1.02756	4.40808e-05	-1.08398	-0.98974
116647516	chr11:116647516:T:C	1.54694e-06	-1.42821e-10	-1.30134	9.23325e-05	-1.42821e-10	-1.33435
116647602	chr11:116647602:A:C	3.84568e-06	-1.42821e-10	-0.390665	0.000150193	-1.42821e-10	-0.847822
116647721	chr11:116647721:G:T	6.60115e-07	-0.993996	-1.15896	5.35037e-05	-0.787791	-1.0922
116648172	chr11:116648172:A:G	5.20067e-07	-1.07695	-1.31446	2.46278e-05	-1.32759	-1.32828
116648184	chr11:116648184:C:T	1.03242e-05	-0.388462	0.985333	0.000280448	-0.711585	0.488229
116648243	chr11:116648243:A:G	5.44455e-07	-1.03451	-1.31107	2.53964e-05	-1.29884	-1.3263
116648455	chr11:116648455:C:G	1.45705e-06	-1.3612	-3.37191e-10	0.000107197	-1.18507	-3.37191e-10
116648464	chr11:116648464:C:A	3.04077e-07	-1.61982	-1.30828	1.80174e-05	-1.66577	-1.30263
116648627	chr11:116648627:C:T	8.19575e-07	-0.601929	-1.33466	4.39724e-05	-0.752615	-1.32357
116648641	chr11:116648641:A:G	0.000131064	3.3012	-0.163135	0.000256813	-0.469182	0.157785
116648709	chr11:116648709:G:A	5.13268e-06	-1.42821e-10	-0.101987	0.000390851	-1.42821e-10	0.108583
116648867	chr11:116648867:C:G	0.000137463	3.17815	0.00759018	0.000293639	-0.528655	0.351263
116648938	chr11:116648938:C:T	6.17044e-07	-0.967765	-1.25267	1.74924e-05	-1.66962	-1.32835
116649022	chr11:116649022:C:T	0.000147076	3.23613	0.0172069	0.000305075	-0.50123	0.362045
116649233	chr11:116649233:T:C	1.76346e-06	-0.262783	-0.907552	5.93476e-05	-0.680271	-1.09606
116649321	chr11:116649321:C:T	1.05935e-06	-0.41736	-1.2626	5.18526e-05	-0.628656	-1.28268
116649681	chr11:116649681:T:C	0.000121183	3.04248	0.0172069	0.000277893	-0.594554	0.362045
116649717	chr11:116649717:A:C	0.000131643	3.02695	0.115524	0.000308309	-0.601194	0.472554
116649752	chr11:116649752:C:T	2.95902e-07	-1.64924	-1.30611	1.9901e-05	-1.62039	-1.24858
116649810	chr11:116649810:G:T	6.44446e-07	-0.984863	-1.19212	3.19298e-05	-1.26205	-1.13415
116649865	chr11:116649865:G:A	1.51859e-06	-1.42821e-10	-1.31983	9.3278e-05	-1.42821e-10	-1.32416
116650043	chr11:116650043:A:T	1.53689e-06	-1.42821e-10	-1.30786	0.000101345	-1.42821e-10	-1.24121
116650209	chr11:116650209:C:G	0.000162337	3.16776	0.184301	0.00035516	-0.537139	0.549963
116650418	chr11:116650418:T:G	0.000126176	3.08528	0.0147789	0.000282042	-0.576995	0.359306
116650470	chr11:116650470:A:G	3.26546e-07	-1.55757	-1.29923	1.922e-05	-1.66679	-1.237
116650788	chr11:116650788:C:G	1.44066e-05	0.930074	-3.37191e-10	0.000212877	-0.49903	-3.37191e-10
116650841	chr11:116650841:A:G	0.000126618	3.06676	0.0367981	0.000286182	-0.588229	0.385112
116651031	chr11:116651031:G:A	1.26104e-06	-0.314224	-1.19145	2.64813e-05	-1.42766	-1.15565
116651394	chr11:116651394:A:G	7.67136e-05	2.36747	0.234992	0.000256275	-0.918709	0.605214
116651536	chr11:116651536:G:A	1.85028e-06	-1.42821e-10	-1.12228	0.000114511	-1.42821e-10	-1.11907
116651540	chr11:116651540:G:A	4.4063e-07	-1.26129	-1.29588	2.37214e-05	-1.39225	-1.30112
116651613	chr11:116651613:C:T	8.35678e-05	2.48268	0.205358	0.000261627	-0.865203	0.572381
116651842	chr11:116651842:A:G	4.53069e-05	2.14196	-0.066115	0.00016922	-1.00927	0.280721
116651908	chr11:116651908:G:C	5.9227e-05	2.40787	-0.0641114	0.000193533	-0.863684	0.269388
116652244	chr11:116652244:C:T	5.45543e-05	2.3066	-0.0450199	0.000188998	-0.909819	0.29181
116652253	chr11:116652253:CTT:C	6.67792e-05	2.52765	-0.0638745	0.000204156	-0.810531	0.269673
116652259	chr11:116652259:AAGTGG:A	6.57213e-05	2.51474	-0.06693	0.00020227	-0.816372	0.26623
116652293	chr11:116652293:T:C	4.85505e-06	-1.42821e-10	-0.157595	0.000317438	-1.42821e-10	-0.0994633
116652448	chr11:116652448:C:T	5.08032e-07	-1.1399	-1.27493	2.46046e-05	-1.38415	-1.27266
116652450	chr11:116652450:T:C	6.4539e-05	2.4965	-0.0668428	0.000200665	-0.82445	0.266341
116652562	chr11:116652562:C:T	2.42463e-06	-0.392887	-0.459051	4.92782e-05	-1.4964	-0.465866
116652591	chr11:116652591:A:T	1.81789e-05	1.16265	-3.37191e-10	8.26288e-05	-1.44539	-3.37191e-10
116652593	chr11:116652593:A:T	8.456e-06	0.397262	-3.37191e-10	8.57108e-05	-1.40877	-3.37191e-10
116652656	chr11:116652656:G:C	2.40027e-05	2.74521	-1.30466	4.52344e-05	-0.788834	-1.25905
116652825	chr11:116652825:C:T	5.27307e-06	-1.42821e-10	-0.075003	0.000184547	-1.42821e-10	-0.641839
116652940	chr11:116652940:G:A	5.24854e-07	-1.13783	-1.24442	2.54191e-05	-1.38276	-1.24149
116653038	chr11:116653038:A:T	1.9518e-06	-1.06886	-3.37191e-10	6.96569e-05	-1.61616	-3.37191e-10
116653052	chr11:116653052:AG:A	4.86624e-06	-1.42821e-10	-0.155293	0.000318195	-1.42821e-10	-0.0970811
116653127	chr11:116653127:G:A	5.45005e-05	2.33607	-0.0754745	0.000185305	-0.894848	0.257107
116653173	chr11:116653173:G:A	1.49881e-06	-1.42821e-10	-1.33294	9.28395e-05	-1.42821e-10	-1.32887
116653214	chr11:116653214:C:T	5.41965e-05	2.28167	-0.0266688	0.000191311	-0.918302	0.31246
116653225	chr11:116653225:T:C	1.6642e-06	-1.42821e-10	-1.22827	9.76931e-05	-1.42821e-10	-1.27791
116653449	chr11:116653449:G:C	2.56919e-06	-1.42821e-10	-0.794026	0.000157034	-1.42821e-10	-0.803283
116653517	chr11:116653517:G:A	2.5658e-06	-1.42821e-10	-0.795345	0.000156827	-1.42821e-10	-0.804601
116653732	chr11:116653732:C:G	1.70569e-06	-1.42821e-10	-1.20364	9.82059e-05	-1.42821e-10	-1.27268
116654115	chr11:116654115:G:A	4.78242e-07	-1.64346	-0.831797	3.17812e-05	-1.56854	-0.83233
116654512	chr11:116654512:C:G	1.51519e-06	-0.770388	-0.551689	3.88627e-05	-1.64001	-0.559697
116654559	chr11:116654559:G:A	4.92956e-06	-1.42821e-10	-0.142366	0.000321579	-1.42821e-10	-0.0865013
116654589	chr11:116654589:A:C	5.7039e-07	-1.05511	-1.24394	2.70564e-05	-1.32082	-1.241
116654602	chr11:116654602:G:A	5.42625e-07	-1.10434	-1.24461	2.60369e-05	-1.35855	-1.24168
116654836	chr11:116654836:T:C	4.60912e-07	-1.65295	-0.85921	3.04202e-05	-1.58458	-0.860059
116655013	chr11:116655013:T:C	5.40873e-05	1.83677	0.416218	0.000218218	-1.32157	0.847322
116655150	chr11:116655150:C:T	3.99038e-05	2.77512	-0.826268	6.728e-05	-0.981217	-0.669664
116655188	chr11:116655188:A:G	2.052e-06	-1.42821e-10	-1.0188	0.000121456	-1.42821e-10	-1.06019
116655278	chr11:116655278:C:T	5.81003e-07	-1.07002	-1.21059	2.7576e-05	-1.3356	-1.2072
116655315	chr11:116655315:CCT:C	2.94672e-05	2.18655	-0.540889	8.18831e-05	-1.21361	-0.240844
116655601	chr11:116655601:C:A	1.86627e-06	-1.42821e-10	-1.11367	0.000110735	-1.42821e-10	-1.15261
116655811	chr11:116655811:CT:C	2.02873e-06	-1.42821e-10	-1.03021	0.000123717	-1.42821e-10	-1.04175
116655952	chr11:116655952:C:T	7.70494e-06	-1.42821e-10	0.304247	0.000541134	-1.42821e-10	0.433922
116656256	chr11:116656256:A:G	2.00327e-06	-1.42821e-10	-1.04283	0.000115694	-1.42821e-10	-1.1088
116656354	chr11:116656354:T:C	1.88144e-06	-1.42821e-10	-1.10558	0.000110588	-1.42821e-10	-1.15394
116656495	chr11:116656495:C:T	3.12658e-06	-1.42821e-10	-0.597676	0.000123853	-1.42821e-10	-1.04064
116656682	chr11:116656682:A:T	1.49462e-06	-1.42821e-10	-1.33574	9.25449e-05	-1.42821e-10	-1.33205
116656804	chr11:116656804:T:C	1.45289e-05	0.938527	-3.37191e-10	0.000148492	-0.859211	-3.37191e-10
116656871	chr11:116656871:T:C	2.19595e-06	-1.42821e-10	-0.951	0.000127332	-1.42821e-10	-1.01294
116657011	chr11:116657011:A:G	6.2407e-07	-0.8749	-1.33421	2.03463e-05	-1.52491	-1.32194
116657072	chr11:116657072:CAT:C	4.77273e-07	-1.28916	-1.18812	2.16307e-05	-1.68678	-1.09885
116657167	chr11:116657167:T:C	1.7065e-06	-1.42821e-10	-1.20317	0.000111862	-1.42821e-10	-1.14247
116657390	chr11:116657390:ACTCCTGAC:A	2.99029e-05	-1.42821e-10	1.66034	0.00177157	-1.42821e-10	1.61988
116657485	chr11:116657485:A:T	7.93456e-07	-0.650514	-1.31846	2.18592e-05	-1.48683	-1.28829
116657532	chr11:116657532:A:G	2.18875e-06	-0.123608	-0.830678	5.23615e-05	-1.41849	-0.483084
116657827	chr11:116657827:C:T	4.66689e-05	1.57244	0.533019	0.000526992	-0.403825	0.811267
116657943	chr11:116657943:T:A	4.57165e-07	-1.52469	-0.995636	2.81601e-05	-1.68126	-0.84058
116657946	chr11:116657946:A:G	4.14862e-06	-1.42821e-10	-0.314838	0.000293104	-1.42821e-10	-0.179216
116658307	chr11:116658307:C:T	3.02122e-07	-1.62936	-1.30518	1.71769e-05	-1.68399	-1.33219
116658323	chr11:116658323:AC:A	1.98882e-06	-1.42821e-10	-1.05008	0.00011627	-1.42821e-10	-1.10383
116658725	chr11:116658725:T:C	2.25866e-06	-0.761222	-0.161623	4.68256e-05	-1.68075	-0.332568
116658751	chr11:116658751:T:C	4.53103e-07	-1.54728	-0.981972	3.11475e-05	-1.41875	-1.00226
116658807	chr11:116658807:A:G	1.04617e-05	-0.379549	0.989653	0.000189705	-1.58555	0.971281
116658924	chr11:116658924:T:G	6.6965e-07	-0.803348	-1.33527	2.02404e-05	-1.5699	-1.28216
116659128	chr11:116659128:C:G	1.7142e-06	-1.42821e-10	-1.19867	0.000107645	-1.42821e-10	-1.1809
116659176	chr11:116659176:G:A	1.59703e-06	-1.42821e-10	-1.26947	9.60712e-05	-1.42821e-10	-1.29465
116659197	chr11:116659197:C:T	8.99219e-07	-0.509895	-1.33395	2.25733e-05	-1.42307	-1.3199
116659239	chr11:116659239:C:T	2.81984e-07	-1.66778	-1.33574	1.75491e-05	-1.67905	-1.31569
116659344	chr11:116659344:G:A	7.07289e-07	-1.62732	-0.456613	4.10997e-05	-1.68412	-0.459624
116659492	chr11:116659492:T:C	4.16727e-06	-0.529422	0.219069	8.50701e-05	-1.58675	0.170483
116659576	chr11:116659576:C:T	3.07194e-07	-1.63584	-1.28205	2.20271e-05	-1.51679	-1.25068
116659581	chr11:116659581:T:C	3.09748e-07	-1.62606	-1.28355	2.23836e-05	-1.49887	-1.25255
116659824	chr11:116659824:T:C	2.08845e-06	-1.42821e-10	-1.00119	0.000122537	-1.42821e-10	-1.05133
116660005	chr11:116660005:G:T	2.07479e-06	-1.42821e-10	-1.00776	0.000121889	-1.42821e-10	-1.05663
116660080	chr11:116660080:T:G	2.30871e-06	-0.46794	-0.432985	3.67447e-05	-1.61098	-0.644775
116660758	chr11:116660758:T:G	3.1363e-07	-1.64342	-1.25373	1.85096e-05	-1.68652	-1.25493
116660762	chr11:116660762:T:A	8.12525e-05	1.84791	0.812036	0.00085252	-0.205682	1.09413
116661146	chr11:116661146:A:G	1.99017e-06	-1.42821e-10	-1.04939	0.000116407	-1.42821e-10	-1.10265
116661252	chr11:116661252:A:T	3.92075e-07	-1.68252	-0.991401	2.29327e-05	-1.67041	-1.05677
116661293	chr11:116661293:C:G	2.02739e-06	-1.42821e-10	-1.03087	0.000118416	-1.42821e-10	-1.08554
116661795	chr11:116661795:A:G	1.50163e-06	-1.42821e-10	-1.33107	9.22626e-05	-1.42821e-10	-1.33511
116661831	chr11:116661831:T:C	8.70688e-06	0.426498	-3.37191e-10	0.000167144	-0.740888	-3.37191e-10
116661951	chr11:116661951:T:C	1.82733e-06	-1.42821e-10	-1.13476	0.000114717	-1.42821e-10	-1.11728
116662103	chr11:116662103:C:G	4.50353e-06	-1.42821e-10	-0.232754	0.000442374	-1.42821e-10	0.232412
116662138	chr11:116662138:T:C	3.75054e-07	-1.6855	-1.0328	2.58278e-05	-1.63936	-0.968937
116662139	chr11:116662139:G:A	3.61495e-07	-1.48232	-1.2728	2.00684e-05	-1.66032	-1.20028
116662450	chr11:116662450:G:C	7.37965e-06	0.261111	-3.37191e-10	6.69788e-05	-1.65537	-3.37191e-10
116662777	chr11:116662777:A:G	1.91384e-06	-1.42821e-10	-1.0885	0.000112467	-1.42821e-10	-1.13708
116662878	chr11:116662878:T:C	3.02109e-07	-1.60967	-1.32491	1.7466e-05	-1.67988	-1.31961
116662946	chr11:116662946:T:C	1.90313e-06	-1.42821e-10	-1.09411	0.000111905	-1.42821e-10	-1.14209
116662967	chr11:116662967:C:T	9.59811e-07	-1.67174	-0.106892	7.35066e-05	-1.61858	0.0562128
116662969	chr11:116662969:G:A	2.42716e-06	-1.42821e-10	-0.850892	0.000140472	-1.42821e-10	-0.914734
116663292	chr11:116663292:G:A	1.90584e-06	-1.42821e-10	-1.09269	0.000112046	-1.42821e-10	-1.14083
116663324	chr11:116663324:C:A	1.70784e-06	-1.42821e-10	-1.20239	0.000101654	-1.42821e-10	-1.23817
116663570	chr11:116663570:AT:A	6.99303e-07	-0.885977	-1.20931	3.44971e-05	-1.27699	-1.04188
116663695	chr11:116663695:C:T	1.74771e-06	-1.42821e-10	-1.17931	0.000103884	-1.42821e-10	-1.21647
116663782	chr11:116663782:C:T	1.91714e-06	-1.42821e-10	-1.08678	0.000112652	-1.42821e-10	-1.13544
116664111	chr11:116664111:C:T	6.68895e-07	-0.838681	-1.30106	2.04627e-05	-1.58015	-1.26099
116664246	chr11:116664246:A:G	3.56321e-07	-1.6134	-1.15614	2.39503e-05	-1.53596	-1.14781
116664370	chr11:116664370:G:A	3.1021e-07	-1.64745	-1.26068	1.79126e-05	-1.68682	-1.28742
116664437	chr11:116664437:A:G	1.8717e-06	-1.42821e-10	-1.11077	0.000110255	-1.42821e-10	-1.15695
116664714	chr11:116664714:G:A	1.85283e-06	-1.42821e-10	-1.1209	0.000109301	-1.42821e-10	-1.16564
116664854	chr11:116664854:G:A	1.94422e-06	-1.42821e-10	-1.07276	0.000114084	-1.42821e-10	-1.12281
116664906	chr11:116664906:AC:A	1.86985e-06	-1.42821e-10	-1.11176	0.000110158	-1.42821e-10	-1.15783
116664907	chr11:116664907:C:A	3.12616e-07	-1.58812	-1.31228	1.78644e-05	-1.6724	-1.30453
116664914	chr11:116664914:C:T	3.13575e-07	-1.59597	-1.30137	1.802e-05	-1.67527	-1.29299
116664958	chr11:116664958:GA:G	1.86868e-06	-1.42821e-10	-1.11238	0.000110097	-1.42821e-10	-1.15839
116664986	chr11:116664986:C:T	1.61295e-05	1.09031	-0.0472684	0.000276253	-0.608251	0.369823
116665105	chr11:116665105:C:G	1.86491e-06	-1.42821e-10	-1.1144	0.000109909	-1.42821e-10	-1.16009
116665139	chr11:116665139:T:A	1.86687e-06	-1.42821e-10	-1.11335	0.000110012	-1.42821e-10	-1.15915
116665280	chr11:116665280:G:A	1.86942e-06	-1.42821e-10	-1.11199	0.000110138	-1.42821e-10	-1.15801
116665287	chr11:116665287:A:T	1.82681e-06	-1.42821e-10	-1.13505	9.46424e-05	-1.42821e-10	-1.30964
116665564	chr11:116665564:T:C	1.17345e-06	-0.350922	-1.22674	1.95467e-05	-1.6011	-1.28583
116665701	chr11:116665701:A:G	8.33433e-06	0.313465	0.0693026	7.51952e-05	-1.3981	-0.141555
116665759	chr11:116665759:T:C	4.29261e-07	-1.66171	-0.921596	3.07778e-05	-1.62776	-0.80519
116665939	chr11:116665939:A:C	5.71914e-07	-1.67687	-0.619509	3.85599e-05	-1.68488	-0.522655
116666097	chr11:116666097:T:C	3.4118e-06	-1.42821e-10	-0.510374	0.000129672	-1.42821e-10	-0.994733
116666103	chr11:116666103:C:T	3.54413e-07	-1.58645	-1.18846	2.00485e-05	-1.67166	-1.18993
116666207	chr11:116666207:CA:C	1.54772e-06	-1.42821e-10	-1.30083	0.000100936	-1.42821e-10	-1.24525
116666274	chr11:116666274:G:A	3.08111e-06	-1.42821e-10	-0.612326	0.000204701	-1.42821e-10	-0.538192
116666342	chr11:116666342:G:A	4.84164e-07	-1.13137	-1.33158	1.78947e-05	-1.66148	-1.31376
116666394	chr11:116666394:C:T	1.8743e-06	-1.42821e-10	-1.10938	0.000110393	-1.42821e-10	-1.1557
116666399	chr11:116666399:A:G	3.48613e-07	-1.58294	-1.20847	1.96841e-05	-1.67023	-1.2097
116666401	chr11:116666401:T:C	1.59397e-06	-1.42821e-10	-1.27139	9.51869e-05	-1.42821e-10	-1.3039
116666436	chr11:116666436:G:T	1.77597e-06	-1.42821e-10	-1.16327	9.37587e-05	-1.42821e-10	-1.31902
116666662	chr11:116666662:A:G	2.67678e-06	-1.42821e-10	-0.753	0.000160474	-1.42821e-10	-0.781615
116666676	chr11:116666676:T:A	2.38792e-05	1.43539	-3.37191e-10	0.000776829	0.795476	-3.37191e-10
116666768	chr11:116666768:C:T	1.81491e-06	-1.42821e-10	-1.14158	0.000107285	-1.42821e-10	-1.18425
116666901	chr11:116666901:G:A	5.3348e-07	-1.3568	-1.00915	2.58108e-05	-1.68447	-0.924481
116666917	chr11:116666917:C:T	1.75361e-06	-1.68183	0.505887	0.000139161	-1.63958	0.715462
116667036	chr11:116667036:T:C	1.74364e-06	-1.42821e-10	-1.18164	0.000111284	-1.42821e-10	-1.14766
116667044	chr11:116667044:C:T	6.20598e-07	-1.28808	-0.926605	3.63464e-05	-1.68059	-0.586063
116667129	chr11:116667129:C:A	5.01044e-07	-1.09661	-1.33207	1.80117e-05	-1.65379	-1.31493
116667245	chr11:116667245:G:C	1.95779e-06	-1.33351	0.267706	0.000162932	-1.62964	0.863232
116667355	chr11:116667355:G:A	2.44297e-06	-0.8444	-3.37191e-10	8.26679e-05	-1.44491	-3.37191e-10
116667386	chr11:116667386:C:A	3.47837e-07	-1.58564	-1.20799	1.96734e-05	-1.67125	-1.20923
116667690	chr11:116667690:G:C	4.67414e-07	-1.63533	-0.862828	3.12556e-05	-1.5673	-0.850248
116667859	chr11:116667859:A:G	3.11744e-06	-0.381845	-0.218758	5.35979e-05	-1.60747	-0.270766
116667972	chr11:116667972:A:G	3.10861e-06	-0.442979	-0.160459	5.60551e-05	-1.61957	-0.21384
116668101	chr11:116668101:G:A	1.86491e-06	-1.42821e-10	-1.1144	0.000109909	-1.42821e-10	-1.16009
116668115	chr11:116668115:C:T	1.91234e-06	-1.42821e-10	-1.08929	0.000112372	-1.42821e-10	-1.13793
116668134	chr11:116668134:A:C	2.08168e-06	-1.35334	0.348904	0.000176772	-1.63897	0.954088
116668341	chr11:116668341:C:A	3.59801e-07	-1.63903	-1.12079	2.52289e-05	-1.58012	-1.05164
116668373	chr11:116668373:A:G	1.86502e-05	1.18824	-3.37191e-10	0.000173056	-0.706129	-3.37191e-10
116668455	chr11:116668455:G:A	1.53189e-06	-1.42821e-10	-1.31111	9.314e-05	-1.42821e-10	-1.32564
116668486	chr11:116668486:C:G	3.26539e-06	-1.37109	0.816853	0.000290531	-1.64185	1.45381
116668522	chr11:116668522:C:T	2.84918e-06	-1.42821e-10	-0.690585	0.000116052	-1.42821e-10	-1.10571
116668550	chr11:116668550:C:G	1.23862e-05	-1.42821e-10	0.778966	0.00112921	-1.42821e-10	1.16953
116668605	chr11:116668605:A:G	1.05915e-06	-1.68015	-3.37191e-10	6.59678e-05	-1.67058	-3.37191e-10
116668642	chr11:116668642:C:T	1.63033e-06	-1.42821e-10	-1.24883	0.000103271	-1.42821e-10	-1.22239
116668695	chr11:116668695:G:C	3.67004e-07	-1.45648	-1.28352	1.9608e-05	-1.66468	-1.21913
116668717	chr11:116668717:A:G	1.60457e-06	-1.42821e-10	-1.26476	9.56479e-05	-1.42821e-10	-1.29907
116668920	chr11:116668920:A:G	1.53885e-05	1.13826	-0.142255	0.000253552	-0.58765	0.263476
116669092	chr11:116669092:C:G	3.58312e-07	-1.60949	-1.15447	2.4084e-05	-1.5316	-1.1466
116669151	chr11:116669151:T:C	3.20776e-06	-1.38277	0.810731	0.000287321	-1.64619	1.44705
116669204	chr11:116669204:G:A	6.46808e-07	-1.3349	-0.838425	3.27968e-05	-1.68541	-0.684006
116669434	chr11:116669434:G:A	1.95422e-06	-1.42821e-10	-1.06762	0.000121535	-1.42821e-10	-1.05954
116669593	chr11:116669593:C:T	1.49498e-05	0.967083	-3.37191e-10	0.000152607	-0.831881	-3.37191e-10
116669722	chr11:116669722:C:T	2.84881e-06	-1.40178	0.711067	0.000254721	-1.65295	1.33337
116670075	chr11:116670075:T:C	3.23164e-06	-1.37477	0.810145	0.000287856	-1.64331	1.44603
116670199	chr11:116670199:C:T	1.84204e-05	1.23501	-0.0591679	0.000295855	-0.525798	0.355923
116670267	chr11:116670267:A:G	4.24247e-07	-1.35257	-1.24248	1.70948e-05	-1.68528	-1.3357
116670317	chr11:116670317:A:T	3.21982e-07	-1.57062	-1.30025	1.82232e-05	-1.66534	-1.2917
116670393	chr11:116670393:G:A	3.19377e-06	-1.42821e-10	-0.576412	0.00012449	-1.42821e-10	-1.03552
116670480	chr11:116670480:C:T	1.61134e-06	-1.26055	-3.37191e-10	7.7947e-05	-1.50372	-3.37191e-10
116670551	chr11:116670551:G:A	1.26192e-05	1.00791	-0.210306	0.000217116	-0.664257	0.184944
116670755	chr11:116670755:A:G	3.76237e-06	-0.674139	0.261572	8.47872e-05	-1.63873	0.219129
116670822	chr11:116670822:C:T	4.7384e-07	-1.63483	-0.849666	3.45319e-05	-1.59287	-0.724993
116671530	chr11:116671530:G:A	6.59865e-07	-1.63735	-0.515988	4.09213e-05	-1.65763	-0.490464
116671779	chr11:116671779:T:G	6.78064e-06	-1.01453	1.19098	0.000219407	-1.674	1.20519
116672020	chr11:116672020:A:G	3.07898e-07	-1.6118	-1.3038	1.78782e-05	-1.6805	-1.29566
116672092	chr11:116672092:C:A	5.75701e-06	0.0128025	-3.37191e-10	0.000103345	-1.22167	-3.37191e-10
116672308	chr11:116672308:T:C	3.40698e-07	-1.60644	-1.20794	1.95272e-05	-1.67876	-1.20918
116672353	chr11:116672353:TA:T	6.38684e-07	-1.66065	-0.525309	3.98538e-05	-1.6745	-0.500023
116672450	chr11:116672450:C:T	9.65641e-06	-1.42821e-10	0.530007	0.000859512	-1.42821e-10	0.896621
116672797	chr11:116672797:C:T	5.89002e-07	-1.32729	-0.939649	2.91653e-05	-1.68587	-0.800896
116672835	chr11:116672835:A:G	1.16262e-06	-1.58694	-3.37191e-10	8.12601e-05	-1.46209	-3.37191e-10
116673141	chr11:116673141:A:C	1.91973e-06	-1.42821e-10	-1.08543	0.000112792	-1.42821e-10	-1.1342
116673225	chr11:116673225:T:C	4.50162e-06	-1.42821e-10	-0.233177	0.000438778	-1.42821e-10	0.224249
116673298	chr11:116673298:A:T	1.5273e-06	-1.42821e-10	-1.31412	9.3312e-05	-1.42821e-10	-1.3238
116674778	chr11:116674778:A:T	4.49063e-07	-1.63667	-0.901534	3.25025e-05	-1.59542	-0.783002
116675006	chr11:116675006:C:T	2.37518e-06	-0.778086	-0.0944554	6.04394e-05	-1.65889	-0.0992141
116675444	chr11:116675444:A:T	2.04821e-05	1.34129	-0.0593543	0.000317172	-0.459672	0.359373
116675674	chr11:116675674:G:C	2.84342e-06	-1.42821e-10	-0.692609	0.00016318	-1.42821e-10	-0.764893
116675786	chr11:116675786:T:C	5.25846e-07	-1.04719	-1.33317	1.81643e-05	-1.64259	-1.3177
116675916	chr11:116675916:C:A	3.55049e-07	-1.56429	-1.20883	1.98365e-05	-1.66217	-1.21005
116676221	chr11:116676221:C:A	1.59635e-06	-1.42821e-10	-1.26989	9.52701e-05	-1.42821e-10	-1.30303
116676269	chr11:116676269:A:C	1.60076e-06	-1.42821e-10	-1.26714	9.5483e-05	-1.42821e-10	-1.3008
116676287	chr11:116676287:T:G	0.000210056	0.663623	2.94614	0.00243277	-0.943071	2.88011
116676603	chr11:116676603:C:A	1.5897e-06	-1.42821e-10	-1.27407	9.50131e-05	-1.42821e-10	-1.30573
116676692	chr11:116676692:C:A	5.78358e-07	-0.953601	-1.33158	1.83109e-05	-1.61688	-1.33537
116677079	chr11:116677079:CAA:C	1.8636e-06	-1.42821e-10	-1.1151	0.000109809	-1.42821e-10	-1.161
116677128	chr11:116677128:G:C	1.5987e-06	-1.42821e-10	-1.26842	9.53956e-05	-1.42821e-10	-1.30171
116677133	chr11:116677133:C:T	3.33889e-06	-1.42821e-10	-0.531978	0.000127939	-1.42821e-10	-1.00819
116677207	chr11:116677207:C:A	5.65414e-07	-1.68682	-0.620988	4.3652e-05	-1.434	-0.649494
116677255	chr11:116677255:C:T	1.05212e-06	-1.6868	-3.37191e-10	6.62154e-05	-1.66683	-3.37191e-10
116677504	chr11:116677504:C:T	1.24031e-05	-1.42821e-10	0.780334	0.00102773	-1.42821e-10	1.07537
116677632	chr11:116677632:G:A	5.41129e-07	-1.01716	-1.33456	1.81357e-05	-1.63039	-1.33147
116677633	chr11:116677633:G:A	1.94136e-06	-1.42821e-10	-1.07423	0.000117635	-1.42821e-10	-1.09216
116677639	chr11:116677639:T:C	1.13054e-06	-1.61492	-3.37191e-10	6.55385e-05	-1.67711	-3.37191e-10
116677772	chr11:116677772:C:T	2.97499e-06	-0.647373	-3.37191e-10	0.000143478	-0.893561	-3.37191e-10
116677879	chr11:116677879:C:T	3.51669e-06	-1.42821e-10	-0.480094	0.000325267	-1.42821e-10	-0.075097
116678173	chr11:116678173:T:C	1.49471e-06	-1.42821e-10	-1.33568	9.24371e-05	-1.42821e-10	-1.33322
116678399	chr11:116678399:A:C	3.51105e-07	-1.57629	-1.20799	1.97467e-05	-1.66753	-1.20923
116678427	chr11:116678427:C:A	1.81707e-06	-1.42821e-10	-1.14039	0.000107401	-1.42821e-10	-1.18318
116678453	chr11:116678453:A:G	2.13477e-06	-1.42821e-10	-0.979258	0.000101677	-1.42821e-10	-1.23795
116678691	chr11:116678691:A:C	1.55557e-06	-1.42821e-10	-1.29577	9.47472e-05	-1.42821e-10	-1.30853
116678710	chr11:116678710:A:T	3.96535e-07	-1.3626	-1.30001	1.82935e-05	-1.68392	-1.26928
116679179	chr11:116679179:A:G	3.12206e-07	-1.66158	-1.24013	2.06272e-05	-1.63068	-1.20245
116679180	chr11:116679180:T:C	4.77169e-07	-1.14597	-1.33153	1.78412e-05	-1.66461	-1.31362
116679254	chr11:116679254:G:A	3.48758e-07	-1.583	-1.20799	1.9693e-05	-1.67025	-1.20923
116679398	chr11:116679398:A:G	5.17653e-07	-1.06302	-1.33305	1.80968e-05	-1.64664	-1.31737
116679811	chr11:116679811:A:G	1.78378e-05	1.22025	-0.0765443	0.00028397	-0.546901	0.336026
116679815	chr11:116679815:T:A	3.70123e-06	-1.42821e-10	-0.428949	0.00034605	-1.42821e-10	-0.013162
116679831	chr11:116679831:C:A	1.66413e-05	1.12005	-0.0457789	0.000277266	-0.606377	0.371611
116680059	chr11:116680059:A:G	1.56826e-06	-1.42821e-10	-1.28765	9.539e-05	-1.42821e-10	-1.30177
116680199	chr11:116680199:C:G	1.30712e-06	-1.46979	-3.37191e-10	7.32228e-05	-1.56624	-3.37191e-10
116680381	chr11:116680381:A:C	1.52743e-06	-1.42821e-10	-1.31403	9.6185e-05	-1.42821e-10	-1.29347
116680821	chr11:116680821:T:C	3.97094e-07	-1.40769	-1.25351	1.96001e-05	-1.67648	-1.20773
116681345	chr11:116681345:A:T	1.72362e-05	1.14404	-0.034639	0.000284098	-0.594495	0.384068
116681813	chr11:116681813:T:C	3.00525e-06	-1.42821e-10	-0.637253	0.000210098	-1.42821e-10	-0.512169
116681845	chr11:116681845:C:T	1.52465e-05	1.03936	-0.0526235	0.000261258	-0.657829	0.363593
116682143	chr11:116682143:G:A	3.17375e-07	-1.63347	-1.25181	2.05226e-05	-1.63076	-1.20746
116682308	chr11:116682308:A:G	8.38634e-06	0.301594	0.0873952	7.56055e-05	-1.40949	-0.124729
116682670	chr11:116682670:T:G	1.81928e-06	-1.42821e-10	-1.13917	0.000107526	-1.42821e-10	-1.18201
116682757	chr11:116682757:T:TG	3.39529e-06	-0.433234	-0.081992	6.06529e-05	-1.61594	-0.138641
116682893	chr11:116682893:C:T	1.61273e-06	-1.42821e-10	-1.25969	9.60033e-05	-1.42821e-10	-1.29536
116683186	chr11:116683186:G:A	1.31754e-05	-1.42821e-10	0.840737	0.00120776	-1.42821e-10	1.23678
116683208	chr11:116683208:C:T	1.46025e-06	-1.66704	0.308029	0.000116343	-1.61405	0.51085
116683372	chr11:116683372:C:T	2.53737e-06	-1.62684	0.820358	0.000136949	-1.68624	0.7461
116683482	chr11:116683482:T:G	8.0225e-07	-0.716703	-1.24125	6.18674e-05	-0.504589	-1.23016
116684288	chr11:116684288:T:C	1.59269e-06	-1.42821e-10	-1.27219	9.51451e-05	-1.42821e-10	-1.30434
116684491	chr11:116684491:A:G	7.1204e-07	-1.67448	-0.402758	4.42921e-05	-1.68121	-0.387725
116684670	chr11:116684670:A:T	5.41943e-07	-1.01815	-1.33206	1.83616e-05	-1.63451	-1.31497
116684699	chr11:116684699:T:C	3.43494e-06	-0.470921	-0.032694	6.86668e-05	-1.58791	-0.0425649
116684706	chr11:116684706:G:A	3.79819e-06	-0.399883	-0.00320679	7.28553e-05	-1.55707	-0.0142008
116684780	chr11:116684780:CTG:C	2.77305e-07	-1.68683	-1.33343	1.72946e-05	-1.67431	-1.33504
116684939	chr11:116684939:T:G	9.29305e-06	-1.42821e-10	0.491652	0.000824417	-1.42821e-10	0.854932
116685013	chr11:116685013:G:A	1.05496e-06	-1.68411	-3.37191e-10	6.54276e-05	-1.6788	-3.37191e-10
116685049	chr11:116685049:T:A	9.12531e-06	0.327897	0.14554	8.04502e-05	-1.40083	-0.0712737
116685253	chr11:116685253:A:C	1.10767e-05	-1.42821e-10	0.667228	0.000999639	-1.42821e-10	1.04765
116685792	chr11:116685792:T:C	2.26442e-06	-1.42821e-10	-0.920299	0.000144686	-1.42821e-10	-0.88518
116685922	chr11:116685922:T:G	1.9062e-06	-1.42821e-10	-1.09251	0.000116971	-1.42821e-10	-1.09782
116686002	chr11:116686002:C:A	3.18452e-06	-1.42821e-10	-0.579315	0.000124171	-1.42821e-10	-1.03809
116686048	chr11:116686048:A:G	1.18879e-05	-1.42821e-10	0.737902	0.00107965	-1.42821e-10	1.12465
116686196	chr11:116686196:C:T	2.18159e-05	1.32621	0.0188171	0.000337339	-0.484179	0.445522
116686320	chr11:116686320:C:T	1.52825e-06	-1.42821e-10	-1.31349	9.27104e-05	-1.42821e-10	-1.33026
116686328	chr11:116686328:G:C	1.01109e-05	0.191078	0.384917	0.000131708	-1.20637	0.227222
116686426	chr11:116686426:C:A	6.9581e-07	-1.44204	-0.658255	3.70709e-05	-1.60767	-0.639243
116686439	chr11:116686439:A:G	4.68413e-07	-1.65479	-0.841227	2.9e-05	-1.66894	-0.82351
116686500	chr11:116686500:A:C	2.59285e-06	-0.605753	-0.179105	5.73247e-05	-1.62357	-0.187446
116686532	chr11:116686532:T:C	9.2131e-06	0.351272	0.131739	8.01564e-05	-1.39159	-0.0841751
116686598	chr11:116686598:G:T	3.6266e-07	-1.44608	-1.30582	1.76294e-05	-1.67461	-1.31556
116686983	chr11:116686983:G:T	1.44321e-05	-1.42821e-10	0.931839	0.00133375	-1.42821e-10	1.336
116687166	chr11:116687166:A:C	3.72491e-06	-1.55517	1.13259	0.000258203	-1.59213	1.28613
116687243	chr11:116687243:C:T	2.58724e-06	-0.787024	-3.37191e-10	0.000116816	-1.09914	-3.37191e-10
116687529	chr11:116687529:T:A	2.44635e-05	-0.294313	1.75388	0.000347432	-1.59464	1.58547
116687605	chr11:116687605:G:A	2.7283e-06	-1.42821e-10	-0.733937	0.000180224	-1.42821e-10	-0.665546
116687637	chr11:116687637:C:T	3.28307e-06	-1.42821e-10	-0.548835	0.000126478	-1.42821e-10	-1.01968
116687739	chr11:116687739:A:C	1.50757e-06	-1.47409	0.14697	8.81179e-05	-1.58371	0.202643
116687787	chr11:116687787:C:T	4.76858e-06	-0.175566	-3.37191e-10	9.36887e-05	-1.31977	-3.37191e-10
116687809	chr11:116687809:A:G	2.31369e-05	-0.250064	1.65388	0.000322989	-1.58312	1.501
116688066	chr11:116688066:G:A	4.83883e-06	-1.42821e-10	-0.160941	0.000268346	-1.42821e-10	-0.267467
116688112	chr11:116688112:G:A	7.47918e-06	1.30534	-1.03083	9.82661e-05	-0.481468	-0.790597
116688200	chr11:116688200:G:A	9.43808e-06	1.73048	-1.22334	9.67329e-05	-0.220916	-1.06687
116688492	chr11:116688492:A:G	9.79208e-06	-1.42821e-10	0.543958	0.000942835	-1.42821e-10	0.989147
116688932	chr11:116688932:C:A	6.78089e-06	-1.42821e-10	0.176493	0.000432636	-1.42821e-10	0.210152
116688947	chr11:116688947:A:G	1.82194e-06	-1.42821e-10	-1.13772	0.000148652	-1.42821e-10	-0.858137
116689027	chr11:116689027:T:C	1.16499e-06	-1.02503	-0.559871	8.98325e-05	-1.38747	0.0256701
116689458	chr11:116689458:G:A	1.08911e-06	-0.995932	-0.656323	8.01088e-05	-1.37146	-0.104902
116689609	chr11:116689609:C:T	1.08144e-06	-1.05613	-0.603195	8.22809e-05	-1.41189	-0.0377158
116689731	chr11:116689731:T:C	8.79849e-05	1.04635	1.6932	0.000523293	-1.27458	1.67498
116689808	chr11:116689808:T:C	1.04668e-06	-1.04367	-0.648322	7.83769e-05	-1.40402	-0.0941941
116689812	chr11:116689812:A:G	1.01214e-06	-1.07607	-0.649475	7.66048e-05	-1.42545	-0.0956309
116689813	chr11:116689813:A:G	9.8843e-07	-1.08706	-0.66219	7.4777e-05	-1.43255	-0.112685
116689894	chr11:116689894:A:G	1.15981e-05	0.0614788	0.65175	0.000143399	-1.51507	0.62096
116689950	chr11:116689950:C:T	6.09291e-06	-1.42821e-10	0.0695101	0.000388326	-1.42821e-10	0.102101
116689951	chr11:116689951:T:G	1.14371e-06	-0.410067	-1.19327	1.82868e-05	-1.62351	-1.33005
116690022	chr11:116690022:C:G	7.28552e-07	-1.47354	-0.580773	0.000123065	-1.08531	0.0382806
116690062	chr11:116690062:A:G	9.79188e-07	-1.09065	-0.667996	7.39624e-05	-1.43592	-0.120264
116690232	chr11:116690232:G:A	9.92169e-07	-1.0577	-0.687777	7.35725e-05	-1.41432	-0.147149
116690251	chr11:116690251:A:G	1.12058e-05	0.0440517	0.634762	0.00014021	-1.52047	0.603863
116690276	chr11:116690276:A:G	9.42332e-07	-1.10025	-0.696762	7.07372e-05	-1.44136	-0.159416
116690486	chr11:116690486:G:A	9.23374e-07	-1.08053	-0.73681	6.76968e-05	-1.42904	-0.215668
116690540	chr11:116690540:G:A	1.49528e-06	-1.42821e-10	-1.3353	9.6528e-05	-1.42821e-10	-1.28991
116690550	chr11:116690550:G:A	6.33825e-06	-1.42821e-10	0.108988	0.000411423	-1.42821e-10	0.159877
116690677	chr11:116690677:G:A	5.68742e-07	-1.0601	-1.24184	2.94559e-05	-1.41645	-1.0604
116690701	chr11:116690701:G:A	1.25323e-06	-1.51189	-3.37191e-10	9.68099e-05	-1.28699	-3.37191e-10
116690754	chr11:116690754:C:A	1.33641e-06	-1.08721	-0.360416	0.000107084	-1.43542	0.249296
116690879	chr11:116690879:A:G	2.63598e-06	-1.42821e-10	-0.768359	0.000150754	-1.42821e-10	-0.844098
116690928	chr11:116690928:G:A	5.86746e-05	-1.42821e-10	2.33439	0.00200566	-1.42821e-10	1.74398
116690985	chr11:116690985:T:A	1.00089e-06	-1.02435	-0.712379	7.27608e-05	-1.39051	-0.182057
116691073	chr11:116691073:G:A	1.53732e-06	-1.42821e-10	-1.30758	9.3499e-05	-1.42821e-10	-1.32179
116691074	chr11:116691074:T:G	4.31818e-05	1.16634	0.861465	0.000238067	-1.22659	0.839392
116691210	chr11:116691210:C:T	4.54354e-06	-1.42821e-10	-0.223909	0.000276469	-1.42821e-10	-0.237645
116691212	chr11:116691212:G:A	1.7431e-06	-1.07589	-0.106053	0.000150499	-1.42215	0.576369
116691222	chr11:116691222:G:A	1.0423e-06	-1.05677	-0.639417	7.90071e-05	-1.4125	-0.0777109
116691280	chr11:116691280:T:C	4.48112e-05	1.1785	0.886338	0.000245102	-1.22221	0.864141
116691550	chr11:116691550:C:T	1.16799e-06	-1.03658	-0.545753	9.08277e-05	-1.39873	0.0479506
116691572	chr11:116691572:G:A	1.19416e-06	-1.00582	-0.554348	9.18005e-05	-1.37719	0.0370632
116691971	chr11:116691971:C:T	1.18874e-06	-1.56472	-3.37191e-10	7.23568e-05	-1.57814	-3.37191e-10
116692543	chr11:116692543:G:A	1.49553e-06	-1.42821e-10	-1.33514	9.22315e-05	-1.42821e-10	-1.33544
116692680	chr11:116692680:G:A	5.21097e-06	-1.42821e-10	-0.0868494	0.000316986	-1.42821e-10	-0.100885
116692775	chr11:116692775:A:G	2.22879e-06	-1.42821e-10	-0.936155	0.000153289	-1.42821e-10	-0.827419
116692821	chr11:116692821:TGCG:T	1.31754e-06	-1.46185	-3.37191e-10	6.75875e-05	-1.64632	-3.37191e-10
116692892	chr11:116692892:G:A	9.34919e-07	-0.518522	-1.28639	1.78847e-05	-1.64697	-1.32882
116692990	chr11:116692990:G:A	8.37714e-07	-0.614706	-1.29999	1.77177e-05	-1.66367	-1.32151
116693093	chr11:116693093:G:A	2.99869e-06	-1.42821e-10	-0.63944	0.000201238	-1.42821e-10	-0.555255
116693276	chr11:116693276:C:G	1.27527e-05	0.953797	-0.14567	7.91305e-05	-1.30895	-0.179697
116693502	chr11:116693502:A:G	1.58816e-06	-1.42821e-10	-1.27504	0.000103295	-1.42821e-10	-1.22215
116693604	chr11:116693604:C:T	1.50625e-06	-1.42821e-10	-1.32799	9.97774e-05	-1.42821e-10	-1.2568
116693692	chr11:116693692:C:T	5.97184e-06	-1.43709	1.48653	0.000563002	-1.658	2.13154
116693777	chr11:116693777:C:T	4.58539e-07	-1.39389	-1.12344	2.2848e-05	-1.59809	-1.13279
116693837	chr11:116693837:G:A	6.93467e-06	0.157531	0.0413877	8.04748e-05	-1.48782	0.0160227
116693846	chr11:116693846:T:C	6.99773e-06	0.166584	0.0413877	8.07009e-05	-1.48502	0.0160227
116694182	chr11:116694182:G:A	6.99698e-05	-1.42821e-10	2.51045	0.00778406	-1.42821e-10	3.10009
116694340	chr11:116694340:G:A	1.65079e-06	-1.42821e-10	-1.23636	9.81538e-05	-1.42821e-10	-1.27321
116694593	chr11:116694593:G:A	1.08791e-06	-0.849996	-0.80336	7.00158e-05	-1.26506	-0.345961
116694866	chr11:116694866:C:T	5.07362e-05	-1.42821e-10	2.18903	0.00175239	-1.42821e-10	1.60899
116694887	chr11:116694887:C:A	4.25817e-07	-1.4444	-1.14696	2.17296e-05	-1.62533	-1.15574
116695016	chr11:116695016:G:A	1.77732e-06	-0.98382	-0.178688	3.22242e-05	-1.61299	-0.774036
116695401	chr11:116695401:C:T	3.14981e-06	-1.40353	0.813254	0.000266644	-1.66733	1.3935
116695774	chr11:116695774:CCT:C	2.99066e-06	-0.642122	-3.37191e-10	0.000140637	-0.913561	-3.37191e-10
116696217	chr11:116696217:T:C	3.61644e-06	-0.899155	0.447031	6.87818e-05	-1.60698	-0.0218253
116696733	chr11:116696733:A:C	5.48777e-06	0.271894	-0.306988	6.0009e-05	-1.44724	-0.318006
116696763	chr11:116696763:G:A	2.38584e-06	-1.42821e-10	-0.868065	0.000156643	-1.42821e-10	-0.805774
116696867	chr11:116696867:C:T	2.03397e-06	-1.42821e-10	-1.02763	0.000163517	-1.42821e-10	-0.762827
116696897	chr11:116696897:G:A	2.05071e-06	-1.42821e-10	-1.01943	0.000124593	-1.42821e-10	-1.03469
116696903	chr11:116696903:C:T	3.42495e-07	-1.5463	-1.26281	1.87133e-05	-1.63508	-1.29543
116697452	chr11:116697452:G:A	5.80925e-07	-0.956337	-1.32441	1.77353e-05	-1.68598	-1.29821
116697666	chr11:116697666:G:A	3.53073e-06	0.859549	-1.33566	2.53907e-05	-1.36053	-1.26483
116697800	chr11:116697800:T:G	2.88021e-06	-0.0184101	-0.661342	3.63251e-05	-1.54385	-0.723387
116697997	chr11:116697997:A:G	3.70435e-06	0.90517	-1.33328	2.50866e-05	-1.34474	-1.29267
116698488	chr11:116698488:A:G	2.89986e-06	0.0630107	-0.735963	3.46673e-05	-1.51896	-0.794989
116698999	chr11:116698999:T:A	4.29659e-06	-0.279793	-3.37191e-10	0.000248163	-0.345659	-3.37191e-10
116699700	chr11:116699700:C:T	6.5348e-06	-1.42821e-10	0.139527	0.000482842	-1.42821e-10	0.319945
116699725	chr11:116699725:T:C	0.00040185	-1.42821e-10	4.25846	0.0298226	-1.42821e-10	4.44328
116699851	chr11:116699851:C:T	1.62493e-06	-1.42821e-10	-1.25215	9.63891e-05	-1.42821e-10	-1.29135
116700002	chr11:116700002:G:C	3.78922e-06	0.929854	-1.33531	2.55952e-05	-1.33709	-1.28025
116700100	chr11:116700100:AAAAAAAT:A	8.42762e-07	-1.33717	-0.571516	3.98515e-05	-1.55551	-0.619069
116700226	chr11:116700226:G:A	4.12536e-06	1.01513	-1.3356	2.67815e-05	-1.30845	-1.26359
116700422	chr11:116700422:T:A	6.77403e-07	-0.794058	-1.33305	2.27254e-05	-1.40096	-1.3353
116700534	chr11:116700534:A:G	3.77958e-06	0.926055	-1.33406	2.54275e-05	-1.3345	-1.28941
116700568	chr11:116700568:T:C	1.19882e-06	-0.41293	-1.14335	3.10019e-05	-1.65902	-0.766679
116701453	chr11:116701453:T:C	0.000112893	2.98883	-3.37191e-10	0.00347013	2.2922	-3.37191e-10
116701489	chr11:116701489:T:C	3.32575e-06	0.798633	-1.33455	2.43382e-05	-1.38116	-1.28654
116701809	chr11:116701809:C:T	3.68811e-06	0.901088	-1.33359	2.50525e-05	-1.34705	-1.29173
116702322	chr11:116702322:A:T	1.11548e-06	-1.62833	-3.37191e-10	6.56393e-05	-1.67557	-3.37191e-10
116702808	chr11:116702808:AC:A	3.40871e-06	-1.42821e-10	-0.51128	0.000191205	-1.42821e-10	-0.606398
116702992	chr11:116702992:C:T	1.64345e-05	-1.42821e-10	1.06177	0.00231397	-1.42821e-10	1.88698
116703526	chr11:116703526:G:A	1.75838e-05	-1.42821e-10	1.12936	0.00250696	-1.42821e-10	1.96708
116703582	chr11:116703582:A:C	2.31625e-06	-1.42821e-10	-0.897667	0.000154104	-1.42821e-10	-0.822115
116703620	chr11:116703620:G:A	4.62684e-07	-1.34767	-1.16066	2.3266e-05	-1.67695	-1.0358
116703747	chr11:116703747:G:A	5.51753e-07	-1.1635	-1.16877	2.45911e-05	-1.47508	-1.18228
116703772	chr11:116703772:G:A	1.24502e-05	2.10062	-1.3165	2.65533e-05	-1.24484	-1.33575
116703898	chr11:116703898:CTG:C	1.96876e-06	0.164776	-1.22499	2.79756e-05	-1.49315	-1.03526
116704101	chr11:116704101:T:C	2.19916e-06	-0.0213842	-0.928156	2.95937e-05	-1.53785	-0.934336
116704192	chr11:116704192:A:G	0.000313344	-1.42821e-10	4.00969	0.0232252	-1.42821e-10	4.19325
116704757	chr11:116704757:G:A	1.83532e-06	-1.1143	-0.0160979	3.93489e-05	-1.60416	-0.583119
116704839	chr11:116704839:A:G	3.60225e-06	0.435332	-0.891388	2.93613e-05	-1.39514	-1.08492
116704898	chr11:116704898:T:G	5.9977e-07	-1.27431	-0.974512	2.68672e-05	-1.52676	-1.04207
116704957	chr11:116704957:A:AC	1.69625e-05	0.273262	0.820128	0.000175614	-1.47141	0.779955
116705038	chr11:116705038:C:T	5.48384e-06	-1.10023	1.06442	0.000392926	-1.34887	1.46274
116705056	chr11:116705056:G:A	3.22393e-06	-1.42821e-10	-0.567014	0.000181298	-1.42821e-10	-0.6596
116705140	chr11:116705140:T:C	1.71214e-06	-1.42821e-10	-1.19987	0.000100706	-1.42821e-10	-1.24754
116705164	chr11:116705164:A:G	6.6663e-07	-1.22944	-0.913694	2.92017e-05	-1.49847	-0.987051
116705420	chr11:116705420:AT:A	1.58933e-06	-1.42821e-10	-1.2743	0.000104717	-1.42821e-10	-1.20848
116705494	chr11:116705494:C:T	1.98881e-06	-1.05008	-3.37191e-10	8.61896e-05	-1.40319	-3.37191e-10
116705684	chr11:116705684:T:C	4.56896e-07	-1.18649	-1.33442	1.71137e-05	-1.68635	-1.33351
116705699	chr11:116705699:A:G	0.000120919	0.64707	2.41044	0.000644508	-1.5294	2.13815
116706028	chr11:116706028:G:A	7.29064e-07	-0.790747	-1.26286	2.86869e-05	-1.22435	-1.27895
116706327	chr11:116706327:A:G	2.63094e-05	-0.215943	1.74825	0.000312089	-1.65088	1.53443
116706539	chr11:116706539:T:C	1.62277e-06	-1.42821e-10	-1.25348	9.68317e-05	-1.42821e-10	-1.28677
116707255	chr11:116707255:A:T	6.95512e-07	-0.916665	-1.18406	2.83242e-05	-1.31786	-1.19817
116707501	chr11:116707501:C:G	2.49237e-05	2.49796	-1.01976	6.8315e-05	-0.356609	-1.27901
116707507	chr11:116707507:C:T	6.56081e-07	-0.876108	-1.28298	2.12803e-05	-1.59659	-1.20538
116707645	chr11:116707645:G:T	7.46382e-06	0.272453	-3.37191e-10	0.000284918	-0.207544	-3.37191e-10
116707818	chr11:116707818:A:C	1.75893e-06	-1.42821e-10	-1.17291	0.000103703	-1.42821e-10	-1.21821
116707928	chr11:116707928:C:G	3.38762e-06	-1.42821e-10	-0.517488	0.000189706	-1.42821e-10	-0.614269
116708316	chr11:116708316:G:A	2.72166e-06	-1.42821e-10	-0.736371	0.000154168	-1.42821e-10	-0.821701
116708346	chr11:116708346:A:G	1.28352e-05	-1.42821e-10	0.81458	0.00064841	-1.42821e-10	0.614779
116708383	chr11:116708383:G:A	5.33043e-07	-1.0894	-1.27737	2.55233e-05	-1.31819	-1.30197
116708390	chr11:116708390:C:T	1.32081e-06	-1.45937	-3.37191e-10	8.43922e-05	-1.42427	-3.37191e-10
116708564	chr11:116708564:C:T	1.59715e-06	-1.42821e-10	-1.2694	0.000102164	-1.42821e-10	-1.23316
116708950	chr11:116708950:A:G	2.75379e-05	-1.42821e-10	1.57795	0.00266069	-1.42821e-10	2.0266
116709080	chr11:116709080:C:T	1.87108e-06	-1.42821e-10	-1.1111	0.000110019	-1.42821e-10	-1.15909
116709094	chr11:116709094:AC:A	3.55699e-06	-1.42821e-10	-0.468699	0.000199099	-1.42821e-10	-0.565944
116709697	chr11:116709697:A:G	4.96356e-06	-0.135492	-3.37191e-10	0.000216004	-0.484448	-3.37191e-10
116710082	chr11:116710082:A:G	4.00082e-07	-1.52662	-1.12708	2.57435e-05	-1.5512	-1.06037
116710443	chr11:116710443:C:G	9.90368e-07	-0.860272	-0.887022	3.87264e-05	-1.29102	-0.912202
116710457	chr11:116710457:G:A	2.26066e-05	-1.42821e-10	1.38062	0.00183546	-1.42821e-10	1.6553
116710523	chr11:116710523:C:T	3.26368e-06	-1.42821e-10	-0.554759	0.00017854	-1.42821e-10	-0.674934
116710543	chr11:116710543:C:T	9.09096e-06	1.78941	-1.31975	2.82873e-05	-1.2709	-1.24643
116710598	chr11:116710598:GC:G	1.49739e-06	-1.42821e-10	-1.33389	9.33004e-05	-1.42821e-10	-1.32392
116711080	chr11:116711080:G:A	1.5271e-06	-1.42821e-10	-1.31424	0.000101033	-1.42821e-10	-1.2443
116711084	chr11:116711084:C:T	9.9607e-07	-0.853683	-0.88787	3.88512e-05	-1.28698	-0.91303
116711102	chr11:116711102:C:T	2.77551e-06	-1.42821e-10	-0.716779	0.00015751	-1.42821e-10	-0.800258
116711826	chr11:116711826:C:T	1.00709e-06	-0.842898	-0.887652	3.9152e-05	-1.27948	-0.912817
116712301	chr11:116712301:G:A	3.83479e-05	2.45021	-0.541129	2.76573e-05	-1.63278	-0.907079
116712323	chr11:116712323:T:C	6.00785e-06	-1.42821e-10	0.0554518	0.000609727	-1.42821e-10	0.553266
116712387	chr11:116712387:G:A	1.45895e-06	-0.616361	-0.743534	0.000115579	-0.401726	-0.708064
116712797	chr11:116712797:C:A	5.10674e-05	-0.399339	2.59487	0.00059932	-1.67824	2.21429
116712969	chr11:116712969:G:A	2.51045e-05	2.36056	-0.875123	7.1775e-05	-0.994621	-0.591587
116713257	chr11:116713257:A:G	3.00724e-06	-1.42821e-10	-0.636593	0.000170158	-1.42821e-10	-0.723016
116713731	chr11:116713731:A:C	1.07207e-06	-0.785287	-0.882735	4.09436e-05	-1.23949	-0.908059
116713788	chr11:116713788:C:T	0.000124056	1.93339	1.14972	0.000150005	-1.67208	0.823011
116714728	chr11:116714728:G:A	9.41741e-07	-0.910619	-0.887022	3.74702e-05	-1.324	-0.912202
116714817	chr11:116714817:A:G	7.40615e-06	-0.668962	0.933657	0.000209742	-1.61091	1.09704
116714897	chr11:116714897:G:A	1.23789e-06	-1.52421	-3.37191e-10	7.48047e-05	-1.54486	-3.37191e-10
116714909	chr11:116714909:G:A	1.3245e-06	-0.516907	-0.939669	0.000101719	-0.274413	-0.963115
116715515	chr11:116715515:G:A	5.8152e-07	-1.17403	-1.10569	2.53563e-05	-1.50239	-1.12433
116715567	chr11:116715567:T:C	0.000262438	3.94447	-0.112068	3.93941e-05	-1.61593	-0.570197
116715707	chr11:116715707:C:T	0.000100348	0.46188	2.40915	0.000694338	-1.65288	2.33609
116716065	chr11:116716065:TC:T	2.20249e-06	-0.38261	-0.565417	0.000180457	-0.128462	-0.53579
116716138	chr11:116716138:G:A	1.18902e-06	-0.776542	-0.787942	4.43119e-05	-1.24791	-0.820583
116716211	chr11:116716211:TTAGACTCCTGA:T	1.05478e-06	-1.68428	-3.37191e-10	6.85078e-05	-1.6328	-3.37191e-10
116716287	chr11:116716287:G:A	7.10352e-06	-1.42821e-10	0.222975	0.000764824	-1.42821e-10	0.779901
116717133	chr11:116717133:T:C	7.59328e-07	-1.68413	-0.328809	5.69632e-05	-1.44907	-0.36827
116717237	chr11:116717237:C:A	3.34042e-06	-0.117759	-0.41376	0.000285756	0.179045	-0.383651
116717782	chr11:116717782:C:T	2.4591e-06	-1.42821e-10	-0.837818	0.000140664	-1.42821e-10	-0.91337
116717826	chr11:116717826:G:C	1.52137e-06	-1.42821e-10	-1.31801	9.74347e-05	-1.42821e-10	-1.28056
116717877	chr11:116717877:C:T	1.52272e-06	-1.42821e-10	-1.31712	9.28508e-05	-1.42821e-10	-1.32875
116717913	chr11:116717913:T:C	1.03544e-06	-0.828728	-0.874061	2.54515e-05	-1.54478	-1.07819
116718193	chr11:116718193:A:G	4.38406e-07	-1.61884	-0.94339	3.23106e-05	-1.62386	-0.760485
116718221	chr11:116718221:G:A	5.08979e-06	-1.42821e-10	-0.110378	0.00051338	-1.42821e-10	0.381272
116718411	chr11:116718411:T:C	6.67916e-07	-1.52116	-0.620047	4.16407e-05	-1.66964	-0.461022
116718557	chr11:116718557:G:A	1.89384e-06	-1.42821e-10	-1.09901	0.000104204	-1.42821e-10	-1.2134
116718592	chr11:116718592:G:A	1.86032e-06	-1.42821e-10	-1.11686	0.00010964	-1.42821e-10	-1.16254
116718625	chr11:116718625:G:A	6.20879e-06	-1.42821e-10	0.0883506	0.000327635	-1.42821e-10	-0.0678452
116718802	chr11:116718802:C:T	1.54575e-06	-0.350971	-0.951135	0.000104725	-0.277043	-0.931368
116718936	chr11:116718936:G:C	4.48948e-06	-0.737435	0.501558	0.000102148	-1.57136	0.338039
116719091	chr11:116719091:G:C	1.52591e-06	-1.42821e-10	-1.31503	9.27231e-05	-1.42821e-10	-1.33013
116719152	chr11:116719152:G:A	1.79389e-06	-0.221138	-0.932089	0.000122082	-0.142959	-0.91209
116719323	chr11:116719323:G:C	8.81102e-06	0.350668	0.087721	6.1856e-05	-1.58498	-0.149951
116719508	chr11:116719508:A:G	4.10769e-06	-1.42821e-10	-0.324754	0.000227691	-1.42821e-10	-0.431756
116719697	chr11:116719697:C:T	1.89969e-06	-1.42821e-10	-1.09593	0.000104683	-1.42821e-10	-1.2088
116719812	chr11:116719812:G:A	5.57096e-07	-1.2424	-1.08023	2.4803e-05	-1.54901	-1.09977
116719959	chr11:116719959:A:AAAG	1.99082e-06	-1.42821e-10	-1.04907	0.000108477	-1.42821e-10	-1.17321
116720071	chr11:116720071:G:A	0.000308632	5.29651	-1.30198	0.000188205	0.394738	-1.01695
116720324	chr11:116720324:C:T	9.84537e-06	0.265218	0.284168	7.26326e-05	-1.60199	0.0276628
116720702	chr11:116720702:G:A	3.61336e-07	-1.51432	-1.24124	1.87206e-05	-1.6126	-1.31752
116720754	chr11:116720754:T:C	1.72663e-06	-1.42821e-10	-1.19144	0.000111683	-1.42821e-10	-1.14408
116720778	chr11:116720778:C:G	3.84937e-06	-1.42821e-10	-0.389705	0.000224153	-1.42821e-10	-0.447416
116720837	chr11:116720837:C:A	9.49108e-07	-1.0106	-0.779247	4.73782e-05	-1.26338	-0.738207
116721532	chr11:116721532:T:C	5.53503e-07	-1.21296	-1.11614	2.42567e-05	-1.53657	-1.13448
116721649	chr11:116721649:C:T	4.46514e-06	0.579254	-0.820569	2.83874e-05	-1.51919	-0.994611
116721744	chr11:116721744:G:C	8.84458e-07	-1.23987	-0.620522	5.66595e-05	-1.31482	-0.507869
116722342	chr11:116722342:A:T	3.50557e-07	-1.53312	-1.25273	1.87656e-05	-1.60539	-1.32233
116722736	chr11:116722736:CTATT:C	4.12243e-06	-1.42821e-10	-0.321171	0.000297727	-1.42821e-10	-0.163568
116722979	chr11:116722979:C:G	4.16318e-06	-1.42821e-10	-0.311337	0.000300967	-1.42821e-10	-0.152745
116723030	chr11:116723030:T:A	1.56756e-06	-1.42821e-10	-1.28809	0.000100514	-1.42821e-10	-1.24945
116723038	chr11:116723038:T:C	1.68007e-06	-0.308633	-0.910148	0.000114103	-0.232865	-0.889782
116723076	chr11:116723076:C:T	1.91276e-06	-1.42821e-10	-1.08907	0.000104935	-1.42821e-10	-1.20641
116723109	chr11:116723109:CCT:C	1.54538e-05	1.00024	-3.37191e-10	8.61063e-05	-1.40416	-3.37191e-10
116723315	chr11:116723315:G:A	6.76192e-07	-1.34551	-0.783379	4.30309e-05	-1.41337	-0.684458
116723578	chr11:116723578:C:T	8.97174e-07	-1.062	-0.784117	5.57906e-05	-1.1529	-0.68524
116723579	chr11:116723579:G:A	4.41531e-06	-1.42821e-10	-0.252537	0.000279908	-1.42821e-10	-0.225282
116723858	chr11:116723858:C:A	7.4123e-06	-1.42821e-10	0.265525	0.000535033	-1.42821e-10	0.422585
116723999	chr11:116723999:A:G	3.43855e-07	-1.51392	-1.29123	1.84016e-05	-1.61309	-1.33422
116724595	chr11:116724595:A:G	3.03894e-06	-1.42821e-10	-0.626105	0.000157808	-1.42821e-10	-0.798363
116724640	chr11:116724640:C:T	1.43703e-06	-0.409818	-0.965216	9.73751e-05	-0.33578	-0.945394
116725040	chr11:116725040:C:T	3.63457e-07	-1.46848	-1.28123	1.79841e-05	-1.63826	-1.332
116725178	chr11:116725178:G:A	3.99848e-06	-1.42821e-10	-0.3517	0.00038648	-1.42821e-10	0.0973352
116725593	chr11:116725593:A:C	7.21422e-06	1.08316	-0.844717	2.29932e-05	-1.49942	-1.22513
116725710	chr11:116725710:T:C	2.62531e-06	-1.42821e-10	-0.772417	0.000149368	-1.42821e-10	-0.853332
116725712	chr11:116725712:C:T	4.16556e-06	-1.42821e-10	-0.310764	0.000214447	-1.42821e-10	-0.491683
116725728	chr11:116725728:C:T	1.51006e-06	-1.42821e-10	-1.32547	9.78196e-05	-1.42821e-10	-1.27662
116726036	chr11:116726036:A:G	3.59273e-07	-1.48885	-1.27244	2.24452e-05	-1.53402	-1.21464
116726071	chr11:116726071:G:A	1.50994e-06	-1.42821e-10	-1.32555	9.42605e-05	-1.42821e-10	-1.31368
116726546	chr11:116726546:A:G	1.747e-05	-1.42821e-10	1.12287	0.00162804	-1.42821e-10	1.53539
116726606	chr11:116726606:G:A	2.50628e-06	-1.42821e-10	-0.818815	0.00014316	-1.42821e-10	-0.895784
116726701	chr11:116726701:A:G	3.59989e-06	-1.42821e-10	-0.456713	0.000125598	-1.42821e-10	-1.02666
116726998	chr11:116726998:G:A	3.42028e-06	-0.507894	-3.37191e-10	0.00021453	-0.491294	-3.37191e-10
116727173	chr11:116727173:T:C	3.87048e-07	-1.51172	-1.1751	2.38398e-05	-1.54515	-1.14324
116727349	chr11:116727349:G:A	6.98848e-07	-0.886322	-1.20962	2.9089e-05	-1.33009	-1.15929
116727402	chr11:116727402:A:G	3.79336e-07	-1.46617	-1.24077	2.60672e-05	-1.63526	-0.963809
116727532	chr11:116727532:T:C	1.96361e-06	-0.795399	-0.267429	3.43775e-05	-1.53886	-0.783482
116727599	chr11:116727599:C:T	4.89261e-06	-0.149888	-3.37191e-10	6.91963e-05	-1.6228	-3.37191e-10
116727767	chr11:116727767:T:C	4.31359e-06	-1.42821e-10	-0.275844	0.000313051	-1.42821e-10	-0.113377
116728272	chr11:116728272:A:G	7.58183e-07	-0.701829	-1.31262	1.77533e-05	-1.64886	-1.33431
116728565	chr11:116728565:A:G	3.79478e-07	-1.43841	-1.26816	1.78327e-05	-1.65064	-1.32807
116728676	chr11:116728676:C:T	3.71664e-07	-1.45242	-1.27496	1.78944e-05	-1.645	-1.33025
116728788	chr11:116728788:T:C	1.1715e-06	-0.271874	-1.30746	4.81362e-05	-0.774225	-1.21149
116728818	chr11:116728818:C:T	3.70117e-07	-1.45332	-1.27823	1.78843e-05	-1.64461	-1.33121
116728819	chr11:116728819:G:A	1.85206e-06	-1.42821e-10	-1.12132	0.000119979	-1.42821e-10	-1.07243
116728870	chr11:116728870:G:A	1.17712e-06	-0.713801	-0.860741	7.92089e-05	-0.64919	-0.838466
116729054	chr11:116729054:G:A	4.42925e-06	-1.42821e-10	-0.249384	0.000436997	-1.42821e-10	0.220183
116729184	chr11:116729184:A:G	6.9432e-05	3.60817	-1.10544	3.90831e-05	-0.861112	-1.33294
116729305	chr11:116729305:T:C	1.51505e-06	-1.61354	0.291381	8.95024e-05	-1.19335	-0.172126
116729364	chr11:116729364:A:T	1.78305e-06	-1.42821e-10	-1.15929	9.99422e-05	-1.42821e-10	-1.25515
116729465	chr11:116729465:T:C	2.73215e-06	-1.42821e-10	-0.732526	0.000150736	-1.42821e-10	-0.844217
116729848	chr11:116729848:G:A	7.19746e-05	3.63662	-1.09792	3.95178e-05	-0.850959	-1.33203
116729849	chr11:116729849:G:A	7.27365e-06	-1.42821e-10	0.246644	0.000248846	-1.42821e-10	-0.342909
116730439	chr11:116730439:C:T	5.12708e-06	-1.42821e-10	-0.103079	0.000376805	-1.42821e-10	0.0719828
116730479	chr11:116730479:G:A	1.58518e-06	-1.42821e-10	-1.27692	9.61668e-05	-1.42821e-10	-1.29366
116730622	chr11:116730622:A:C	2.73457e-06	-0.731641	-3.37191e-10	0.00015352	-0.825914	-3.37191e-10
116730748	chr11:116730748:C:T	2.85926e-06	-1.42821e-10	-0.687053	0.000161746	-1.42821e-10	-0.773715
116730762	chr11:116730762:G:T	1.01726e-06	-0.79654	-0.923963	6.81266e-05	-0.734714	-0.903662
116730995	chr11:116730995:A:T	3.19818e-06	0.419745	-0.994777	2.13375e-05	-1.5785	-1.22078
116731246	chr11:116731246:G:A	2.83511e-06	-1.42821e-10	-0.695533	0.000155828	-1.42821e-10	-0.81099
116731948	chr11:116731948:T:C	2.02481e-06	-1.42821e-10	-1.03214	0.000144514	-1.42821e-10	-0.88637
116732418	chr11:116732418:C:G	2.35873e-06	-0.87937	-0.000122458	4.30665e-05	-1.5121	-0.584899
116732938	chr11:116732938:T:C	5.00014e-06	-1.42821e-10	-0.128149	0.000287288	-1.42821e-10	-0.199258
116732961	chr11:116732961:G:A	1.71196e-05	1.27928	-0.176672	0.000193473	-0.174009	-0.420596
116733008	chr11:116733008:C:A	7.62311e-05	3.63019	-1.03404	4.02907e-05	-0.844642	-1.31898
116733154	chr11:116733154:A:G	1.03522e-06	-0.860901	-0.8421	6.9117e-05	-0.801622	-0.822321
116733316	chr11:116733316:T:C	4.12357e-05	3.18093	-1.19924	3.31712e-05	-1.02532	-1.33274
116733354	chr11:116733354:T:C	4.58964e-07	-1.68033	-0.836064	3.03377e-05	-1.43941	-1.00794
116733357	chr11:116733357:A:G	4.60384e-06	-1.42821e-10	-0.210723	0.000335942	-1.42821e-10	-0.0428049
116733709	chr11:116733709:C:A	5.04724e-06	-1.42821e-10	-0.118774	0.000188149	-1.42821e-10	-0.622508
116733798	chr11:116733798:G:A	3.42677e-06	0.228992	-0.734988	8.91956e-05	-0.752419	-0.616494
116734354	chr11:116734354:C:T	3.08326e-05	3.00778	-1.31683	4.48122e-05	-0.948166	-1.1091
116734549	chr11:116734549:G:A	5.5705e-07	-1.22991	-1.09281	2.45205e-05	-1.54837	-1.11187
116735005	chr11:116735005:T:C	1.61042e-06	-1.42821e-10	-1.26112	9.74738e-05	-1.42821e-10	-1.28016
116735178	chr11:116735178:A:G	1.16445e-06	-0.829765	-0.755604	7.83445e-05	-0.766876	-0.731753
116735362	chr11:116735362:C:A	2.48072e-06	-1.42821e-10	-0.829067	0.000138145	-1.42821e-10	-0.931441
116735858	chr11:116735858:A:ATAGT	1.11013e-06	-0.918699	-0.714441	7.43898e-05	-0.861136	-0.68929
116735902	chr11:116735902:C:T	1.70722e-06	-1.42821e-10	-1.20275	0.000102611	-1.42821e-10	-1.2288
116735914	chr11:116735914:G:A	6.33245e-07	-1.58652	-0.607992	3.2632e-05	-1.54803	-0.826427
116736050	chr11:116736050:G:A	0.00387876	7.08609	-0.560434	3.78383e-05	-1.28183	-0.944588
116736335	chr11:116736335:TTCTG:T	3.11201e-06	0.222814	-0.825162	8.00545e-05	-0.761994	-0.715043
116736504	chr11:116736504:G:A	2.56719e-06	-1.42821e-10	-0.794802	0.000142451	-1.42821e-10	-0.900747
116736721	chr11:116736721:C:T	0.00377055	6.861	-0.363638	4.17452e-05	-1.32973	-0.798428
116736925	chr11:116736925:C:T	3.69837e-06	0.900628	-1.33035	2.33727e-05	-1.42708	-1.28109
116737310	chr11:116737310:G:A	8.70636e-06	-1.42821e-10	0.426439	0.00104564	-1.42821e-10	1.09264
116737903	chr11:116737903:T:C	3.25899e-06	-1.42821e-10	-0.556196	0.000118517	-1.42821e-10	-1.08469
116738180	chr11:116738180:T:C	1.27873e-06	-0.819392	-0.672353	8.61277e-05	-0.757258	-0.646655
116738824	chr11:116738824:G:T	1.24721e-06	-1.51671	-3.37191e-10	0.000110223	-1.15724	-3.37191e-10
116739332	chr11:116739332:C:T	0.00026719	0.42121	3.42913	0.00169695	-1.57477	3.15162
116739533	chr11:116739533:A:G	9.47753e-05	3.45485	-0.640961	6.08474e-05	-0.584232	-1.16714
116739578	chr11:116739578:T:C	4.499e-06	0.993703	-1.22746	6.61055e-05	-0.495054	-1.17344
116739607	chr11:116739607:T:C	1.49683e-06	-1.42821e-10	-1.33426	9.26246e-05	-1.42821e-10	-1.33119
116740103	chr11:116740103:A:G	1.55131e-06	-1.42821e-10	-1.29851	0.000103303	-1.42821e-10	-1.22208
116740490	chr11:116740490:G:A	4.55415e-06	-1.42821e-10	-0.221576	0.000173791	-1.42821e-10	-0.701892
116740561	chr11:116740561:G:A	7.82295e-06	-1.42821e-10	0.319447	0.00091392	-1.42821e-10	0.957999
116740741	chr11:116740741:C:T	5.08785e-06	0.166204	-0.276964	2.44825e-05	-1.5686	-1.09319
116741017	chr11:116741017:C:G	0.00422342	6.93229	-0.321501	4.37669e-05	-1.31549	-0.76538
116741111	chr11:116741111:A:T	4.03706e-06	0.791278	-1.13338	3.28968e-05	-1.18884	-1.17753
116741248	chr11:116741248:G:C	1.01638e-06	-0.747118	-0.974254	7.02714e-05	-0.656163	-0.951216
116741269	chr11:116741269:G:A	7.74156e-05	1.81221	0.799361	4.97764e-05	-1.45181	-0.500391
116741279	chr11:116741279:G:A	4.6824e-07	-1.5851	-0.911286	2.54716e-05	-1.54705	-1.07513
116741412	chr11:116741412:A:G	0.000186335	4.57175	-1.08182	0.000100476	0.054633	-1.30446
116741558	chr11:116741558:G:A	3.50126e-06	0.516288	-1.00078	8.15576e-05	-0.546401	-0.912034
116741596	chr11:116741596:G:C	5.49356e-07	-1.59316	-0.743466	2.93882e-05	-1.53848	-0.940666
116742301	chr11:116742301:G:A	6.26435e-07	-1.5955	-0.609828	3.29399e-05	-1.53575	-0.82931
116742468	chr11:116742468:T:C	0.000114121	0.502319	2.49733	0.000618892	-1.56055	2.12873
116742707	chr11:116742707:G:T	4.54647e-05	1.87143	0.207895	3.47903e-05	-1.43952	-0.870888
116742862	chr11:116742862:G:A	1.09004e-06	-1.65141	-3.37191e-10	6.5101e-05	-1.6838	-3.37191e-10
116742944	chr11:116742944:C:T	1.42318e-05	1.72589	-0.808028	2.31531e-05	-1.44127	-1.27635
116743544	chr11:116743544:C:T	2.46138e-06	-1.42821e-10	-0.836893	0.000148886	-1.42821e-10	-0.856565
116744147	chr11:116744147:T:C	4.15243e-05	2.46	-0.47134	3.23828e-05	-1.2567	-1.12542
116744528	chr11:116744528:G:A	4.54954e-07	-1.31522	-1.20995	2.09008e-05	-1.59653	-1.22343
116744779	chr11:116744779:T:G	5.13899e-06	-1.42821e-10	-0.100758	0.000295212	-1.42821e-10	-0.17205
116745386	chr11:116745386:C:T	6.5337e-07	-1.07536	-1.08786	4.41154e-05	-1.00488	-1.06806
116745429	chr11:116745429:A:C	2.30689e-06	-1.42821e-10	-0.901716	0.000129324	-1.42821e-10	-0.997423
116745686	chr11:116745686:T:C	5.78384e-06	0.695492	-0.678038	2.67853e-05	-1.52427	-1.04762
116746514	chr11:116746514:G:A	1.54851e-06	-1.42821e-10	-1.30032	0.000102334	-1.42821e-10	-1.2315
116746524	chr11:116746524:A:C	2.31663e-06	0.0777389	-0.97524	6.05676e-05	-0.870602	-0.885382
116746600	chr11:116746600:T:G	2.62154e-06	-1.42821e-10	-0.773853	0.000164377	-1.42821e-10	-0.757582
116747066	chr11:116747066:C:T	3.02817e-07	-1.66392	-1.26832	1.7146e-05	-1.68282	-1.33516
116747129	chr11:116747129:G:A	3.75205e-06	-1.42821e-10	-0.415313	0.000147784	-1.42821e-10	-0.863991
116747580	chr11:116747580:T:C	3.25353e-06	-1.42821e-10	-0.557874	0.000118224	-1.42821e-10	-1.08716
116747748	chr11:116747748:G:A	3.58242e-06	-1.42821e-10	-0.461576	0.000143025	-1.42821e-10	-0.896727
116748316	chr11:116748316:A:G	4.93392e-06	-1.42821e-10	-0.141482	0.000361562	-1.42821e-10	0.0306895
116748318	chr11:116748318:T:C	1.0766e-06	-1.6638	-3.37191e-10	6.49111e-05	-1.68673	-3.37191e-10
116748335	chr11:116748335:G:A	9.46503e-07	-0.906254	-0.886343	6.5222e-05	-0.821909	-0.860039
116748357	chr11:116748357:C:G	1.75506e-05	2.06695	-0.939479	2.35763e-05	-1.38416	-1.31534
116748674	chr11:116748674:A:T	5.27078e-06	-0.0754375	-3.37191e-10	0.000111473	-1.14596	-3.37191e-10
116748940	chr11:116748940:G:A	1.50334e-06	-1.42821e-10	-1.32993	9.45849e-05	-1.42821e-10	-1.31025
116749021	chr11:116749021:G:GA	1.07402e-06	-1.66621	-3.37191e-10	6.64807e-05	-1.66283	-3.37191e-10
116749108	chr11:116749108:C:A	5.08406e-06	-1.42821e-10	-0.111505	0.000551293	-1.42821e-10	0.452521
116749141	chr11:116749141:A:ACT	2.20209e-06	-1.42821e-10	-0.948207	0.000124176	-1.42821e-10	-1.03805
116749151	chr11:116749151:C:A	1.75358e-05	1.58768	-0.461049	2.2459e-05	-1.53589	-1.21217
116749271	chr11:116749271:C:T	1.56612e-06	-1.42821e-10	-1.28902	0.000100204	-1.42821e-10	-1.25254
116749369	chr11:116749369:T:C	5.36796e-06	-1.42821e-10	-0.0571668	0.000588722	-1.42821e-10	0.518209
116749540	chr11:116749540:C:A	2.71284e-06	0.144694	-0.884313	7.04039e-05	-0.824028	-0.781467
116749627	chr11:116749627:A:G	3.68545e-06	-1.42821e-10	-0.433222	0.000235787	-1.42821e-10	-0.396815
116749661	chr11:116749661:G:A	1.08813e-06	-1.65316	-3.37191e-10	7.62718e-05	-1.52544	-3.37191e-10
116749954	chr11:116749954:T:C	4.42268e-07	-1.35963	-1.19383	2.07624e-05	-1.61835	-1.20825
116750080	chr11:116750080:C:T	7.91946e-06	1.19696	-0.865252	2.81497e-05	-1.37444	-1.14777
116750122	chr11:116750122:T:C	2.73986e-06	-1.42821e-10	-0.729707	0.000180149	-1.42821e-10	-0.665962
116750186	chr11:116750186:G:A	2.37095e-06	-1.42821e-10	-0.874323	0.000132524	-1.42821e-10	-0.972979
116750332	chr11:116750332:C:T	3.02097e-06	-1.42821e-10	-0.632037	0.000113135	-1.42821e-10	-1.13116
116750473	chr11:116750473:C:A	4.28511e-06	-1.42821e-10	-0.282469	0.000260852	-1.42821e-10	-0.295791
116750506	chr11:116750506:A:G	2.45452e-06	-1.42821e-10	-0.839683	0.000136618	-1.42821e-10	-0.942556
116750683	chr11:116750683:T:C	3.86082e-06	-1.42821e-10	-0.386737	0.000151007	-1.42821e-10	-0.842421
116750907	chr11:116750907:G:A	1.966e-06	-1.06161	-3.37191e-10	9.61756e-05	-1.29357	-3.37191e-10
116751054	chr11:116751054:G:A	5.14199e-07	-1.29272	-1.11004	2.33374e-05	-1.58566	-1.12402
116751115	chr11:116751115:C:T	1.99551e-06	-1.42821e-10	-1.04672	0.000108299	-1.42821e-10	-1.17485
116751120	chr11:116751120:A:C	4.42618e-06	-1.42821e-10	-0.250078	0.000322086	-1.42821e-10	-0.0849268
116751142	chr11:116751142:T:C	1.64589e-06	-1.42821e-10	-1.23933	0.000106914	-1.42821e-10	-1.18772
116751256	chr11:116751256:C:T	1.053e-06	-1.68597	-3.37191e-10	7.08023e-05	-1.59985	-3.37191e-10
116751274	chr11:116751274:T:C	1.56354e-06	-1.42821e-10	-1.29066	0.000104833	-1.42821e-10	-1.20737
116751366	chr11:116751366:C:T	1.32697e-05	-1.42821e-10	0.847865	0.00129628	-1.42821e-10	1.30751
116751502	chr11:116751502:C:T	2.44874e-06	-1.42821e-10	-0.842043	0.000136345	-1.42821e-10	-0.944553
116751626	chr11:116751626:G:A	1.00441e-06	-0.78313	-0.950088	6.94387e-05	-0.692427	-0.926874
116752006	chr11:116752006:C:T	2.51975e-05	2.47079	-0.981658	2.65397e-05	-1.26091	-1.32019
116752045	chr11:116752045:G:A	7.90165e-07	-0.970457	-1.00267	2.48568e-05	-1.34903	-1.29758
116752168	chr11:116752168:A:G	2.66806e-06	-1.42821e-10	-0.756265	0.000147177	-1.42821e-10	-0.868107
116752242	chr11:116752242:G:A	6.51141e-06	1.15342	-1.01748	2.41866e-05	-1.39521	-1.27874
116752310	chr11:116752310:A:G	5.21893e-07	-1.62567	-0.762234	2.95543e-05	-1.48485	-0.988662
116752399	chr11:116752399:A:G	4.46355e-06	-1.42821e-10	-0.24167	0.000325017	-1.42821e-10	-0.0758655
116752943	chr11:116752943:C:T	0.00176657	6.83866	-1.09948	9.65669e-05	0.0338614	-1.32337
116753634	chr11:116753634:A:C	5.21778e-06	-1.42821e-10	-0.0855439	0.000383685	-1.42821e-10	0.090078
116753969	chr11:116753969:G:A	5.09204e-06	-1.42821e-10	-0.109937	0.000373965	-1.42821e-10	0.0644178
116753987	chr11:116753987:G:T	0.000726051	4.5936	0.256407	0.000109134	-0.896273	-0.270897
116754200	chr11:116754200:C:T	2.53859e-06	-0.806005	-3.37191e-10	0.000168397	-0.733421	-3.37191e-10
116754542	chr11:116754542:T:G	2.10624e-06	-1.42821e-10	-0.992711	0.000122063	-1.42821e-10	-1.05521
116754578	chr11:116754578:G:C	4.46935e-07	-1.55691	-0.986042	2.33786e-05	-1.57573	-1.13219
116754616	chr11:116754616:T:C	4.63468e-07	-1.53872	-0.967912	2.33383e-05	-1.59135	-1.1183
116754646	chr11:116754646:G:A	1.89773e-05	2.17139	-0.965762	2.46979e-05	-1.3358	-1.31723
116754860	chr11:116754860:T:C	1.72219e-06	-1.42821e-10	-1.19402	0.000101715	-1.42821e-10	-1.23757
116755035	chr11:116755035:C:T	3.83076e-06	-1.42821e-10	-0.394552	0.000150192	-1.42821e-10	-0.847831
116755181	chr11:116755181:T:C	1.132e-06	-1.65201	0.0383771	7.52712e-05	-1.52653	-0.0121147
116755510	chr11:116755510:C:T	4.63692e-07	-1.31163	-1.19452	2.12299e-05	-1.59543	-1.2089
116755542	chr11:116755542:G:A	2.17393e-05	2.23767	-0.896161	2.52198e-05	-1.33357	-1.29855
116755854	chr11:116755854:A:G	8.90684e-07	-0.818393	-1.03499	2.84112e-05	-1.23443	-1.27853
116756019	chr11:116756019:T:C	3.40471e-07	-1.60857	-1.20647	1.93692e-05	-1.56894	-1.32712
116756339	chr11:116756339:C:T	1.98365e-06	-0.110937	-0.941738	5.52446e-05	-0.999904	-0.84807
116756340	chr11:116756340:G:A	2.3215e-05	1.63652	-0.229339	2.53746e-05	-1.52419	-1.10181
116756381	chr11:116756381:G:A	2.33213e-05	2.32394	-0.912189	2.62432e-05	-1.28841	-1.30392
116757341	chr11:116757341:G:A	2.28876e-05	1.66392	-0.270941	2.50006e-05	-1.51905	-1.1218
116757555	chr11:116757555:C:T	2.60822e-05	1.76095	-0.237311	2.59655e-05	-1.49644	-1.10654
116757680	chr11:116757680:C:T	6.95244e-06	0.201478	-3.37191e-10	0.000109629	-1.16265	-3.37191e-10
116757685	chr11:116757685:T:C	6.09929e-07	-1.67197	-0.560056	2.1563e-05	-1.62506	-1.16371
116758432	chr11:116758432:T:C	4.71784e-06	-1.42821e-10	-0.186263	0.000344859	-1.42821e-10	-0.0166096
116758437	chr11:116758437:G:A	6.45011e-06	0.126483	-3.37191e-10	0.000182911	-0.650746	-3.37191e-10
116759189	chr11:116759189:G:A	4.48751e-07	-1.33572	-1.20319	2.08153e-05	-1.60703	-1.21703
116759233	chr11:116759233:C:T	5.01389e-07	-1.56943	-0.858557	2.60846e-05	-1.56502	-1.03338
116759884	chr11:116759884:C:T	6.55216e-06	1.1777	-1.03552	2.46124e-05	-1.37101	-1.28549
116760051	chr11:116760051:C:G	2.09387e-06	-1.42821e-10	-0.998601	0.000118776	-1.42821e-10	-1.08251
116760515	chr11:116760515:G:A	4.04519e-06	-1.42821e-10	-0.340086	0.000233112	-1.42821e-10	-0.408224
116760675	chr11:116760675:T:C	0.000400651	0.513603	3.74187	0.00225495	-1.55745	3.41858
116760826	chr11:116760826:G:C	1.05563e-06	-1.68348	-3.37191e-10	6.75849e-05	-1.64636	-3.37191e-10
116760991	chr11:116760991:T:C	0.00567645	7.52099	-0.614521	3.79889e-05	-1.23805	-0.984403
116761099	chr11:116761099:T:C	1.60025e-06	-1.42821e-10	-1.26745	0.000103058	-1.42821e-10	-1.22445
116761137	chr11:116761137:C:T	4.63258e-06	-1.42821e-10	-0.204501	0.000338094	-1.42821e-10	-0.0364195
116761196	chr11:116761196:T:C	4.72017e-07	-1.27805	-1.2103	2.12704e-05	-1.5787	-1.22373
116761409	chr11:116761409:CA:C	4.56788e-07	-1.59035	-0.930798	2.52236e-05	-1.54178	-1.09018
116761784	chr11:116761784:C:T	1.81698e-05	2.41899	-1.25684	2.71811e-05	-1.24962	-1.3076
116762057	chr11:116762057:T:C	1.50649e-06	-1.42821e-10	-1.32783	9.71747e-05	-1.42821e-10	-1.28323
116762071	chr11:116762071:A:G	4.94532e-07	-1.57465	-0.867112	2.60589e-05	-1.55961	-1.03977
116762082	chr11:116762082:T:C	2.69283e-06	0.00246838	-0.749491	7.4489e-05	-0.914288	-0.634804
116762240	chr11:116762240:C:T	6.09781e-05	1.78317	0.589733	4.45764e-05	-1.47231	-0.590226
116762259	chr11:116762259:G:A	4.73781e-07	-1.57903	-0.905596	2.53976e-05	-1.555	-1.0701
116762637	chr11:116762637:A:T	4.62433e-06	-1.42821e-10	-0.206284	0.000337396	-1.42821e-10	-0.0384864
116762832	chr11:116762832:T:C	1.82621e-06	-1.42821e-10	-1.13537	9.49214e-05	-1.42821e-10	-1.3067
116763146	chr11:116763146:G:A	2.30805e-05	2.29527	-0.893894	2.64454e-05	-1.28884	-1.29582
116763231	chr11:116763231:G:A	4.52619e-07	-1.36378	-1.16654	2.12668e-05	-1.62032	-1.18227
116763457	chr11:116763457:C:T	1.31367e-06	-0.16926	-1.29553	2.45484e-05	-1.49832	-1.16077
116763581	chr11:116763581:A:C	4.67334e-07	-1.31632	-1.182	2.14387e-05	-1.59746	-1.19708
116763797	chr11:116763797:A:G	5.2537e-06	-1.42821e-10	-0.0786823	0.000386638	-1.42821e-10	0.097745
116764457	chr11:116764457:G:T	1.54417e-05	-1.42821e-10	0.999455	0.000851502	-1.42821e-10	0.887257
116764897	chr11:116764897:C:A	1.60134e-05	1.5906	-0.554786	2.15214e-05	-1.54758	-1.24311
116765068	chr11:116765068:A:G	4.2192e-07	-1.4095	-1.19105	2.03025e-05	-1.63999	-1.20901
116765185	chr11:116765185:A:G	8.94402e-06	-1.42821e-10	0.45337	0.000856167	-1.42821e-10	0.892721
116765235	chr11:116765235:T:C	1.11961e-06	-1.62463	-3.37191e-10	6.49045e-05	-1.68683	-3.37191e-10
116766029	chr11:116766029:G:A	1.92719e-06	-1.42821e-10	-1.08155	0.00011276	-1.42821e-10	-1.13449
116766281	chr11:116766281:A:C	2.56528e-05	-1.42821e-10	1.50704	0.0038644	-1.42821e-10	2.39982
116766430	chr11:116766430:C:T	1.21044e-05	1.30615	-0.550195	2.03018e-05	-1.60665	-1.24238
116766718	chr11:116766718:C:T	2.05581e-06	-1.42821e-10	-1.01694	0.000116472	-1.42821e-10	-1.10209
116766729	chr11:116766729:G:A	2.62225e-06	-1.42821e-10	-0.773583	0.000105065	-1.42821e-10	-1.20516
116767248	chr11:116767248:C:T	1.50824e-06	-1.42821e-10	-1.32667	9.44513e-05	-1.42821e-10	-1.31166
116767269	chr11:116767269:A:C	0.000554002	0.56086	4.01869	0.00234045	-1.55677	3.45513
116767518	chr11:116767518:G:A	5.5683e-06	-1.42821e-10	-0.0205253	0.00019967	-1.42821e-10	-0.563078
116767883	chr11:116767883:G:A	1.95904e-05	-1.42821e-10	1.23742	0.00283887	-1.42821e-10	2.09142
116767941	chr11:116767941:T:G	1.50927e-06	-1.32599	-3.37191e-10	7.83257e-05	-1.49887	-3.37191e-10
116768035	chr11:116768035:G:A	5.06064e-07	-1.44648	-0.972231	2.47802e-05	-1.65431	-0.995386
116768138	chr11:116768138:T:C	8.4003e-07	-1.05339	-0.858543	5.95108e-05	-0.940927	-0.832661
116768388	chr11:116768388:A:G	0.00894994	8.22537	-0.863581	3.68696e-05	-1.09986	-1.15249
116768507	chr11:116768507:T:G	3.7411e-06	-1.42821e-10	-0.418235	0.000147171	-1.42821e-10	-0.868146
116768619	chr11:116768619:T:A	1.10502e-06	-1.63775	-3.37191e-10	6.52032e-05	-1.68224	-3.37191e-10
116768737	chr11:116768737:C:T	1.62873e-06	-1.42821e-10	-1.24981	0.000104377	-1.42821e-10	-1.21173
116768976	chr11:116768976:C:T	1.64921e-06	0.0598874	-1.29721	2.30451e-05	-1.51264	-1.20965
116769225	chr11:116769225:A:G	4.51251e-07	-1.59413	-0.93922	1.89036e-05	-1.68001	-1.24038
116769346	chr11:116769346:T:C	7.67417e-07	-1.54793	-0.454413	2.6585e-05	-1.57794	-1.00146
116769521	chr11:116769521:A:G	0.00850005	8.20796	-0.897747	3.59467e-05	-1.10413	-1.17358
116769652	chr11:116769652:A:G	7.80161e-07	-1.55142	-0.43445	2.68295e-05	-1.58127	-0.988972
116770135	chr11:116770135:C:T	1.35659e-05	-1.42821e-10	0.869948	0.00101367	-1.42821e-10	1.06159
116770312	chr11:116770312:C:T	1.09073e-05	1.36752	-0.7157	2.42862e-05	-1.48341	-1.18642
116771225	chr11:116771225:T:C	5.89156e-06	-1.42821e-10	0.0359053	0.00043693	-1.42821e-10	0.220028
116771333	chr11:116771333:T:C	1.60315e-06	-1.26564	-3.37191e-10	8.3368e-05	-1.43648	-3.37191e-10
116771421	chr11:116771421:C:T	4.02327e-06	0.540981	-0.886501	1.8788e-05	-1.65587	-1.27066
116771570	chr11:116771570:G:A	1.64022e-06	-1.42821e-10	-1.24279	0.000106818	-1.42821e-10	-1.18862
116771870	chr11:116771870:G:A	1.69918e-06	-1.42821e-10	-1.20747	0.000117976	-1.42821e-10	-1.08927
116772039	chr11:116772039:G:A	1.49067e-06	-1.33839	-3.37191e-10	0.000121771	-1.05761	-3.37191e-10
116772119	chr11:116772119:C:T	2.79273e-06	-1.42821e-10	-0.710596	0.000108385	-1.42821e-10	-1.17406
116772295	chr11:116772295:A:G	5.2786e-07	-1.40182	-0.974721	2.51461e-05	-1.63719	-0.997851
116772729	chr11:116772729:G:A	1.49472e-06	-1.42821e-10	-1.33567	9.22595e-05	-1.42821e-10	-1.33514
116774370	chr11:116774370:T:C	3.73684e-06	-1.42821e-10	-0.419373	0.000146937	-1.42821e-10	-0.869743
116774378	chr11:116774378:TCA:T	3.84082e-07	-1.46841	-1.2261	1.92958e-05	-1.66262	-1.23724
116774433	chr11:116774433:A:G	4.45551e-07	-1.68662	-0.859435	2.73438e-05	-1.2754	-1.27585
116774559	chr11:116774559:C:T	3.77353e-05	2.44626	-0.553284	1.97961e-05	-1.68682	-1.18744
116774651	chr11:116774651:A:G	2.2412e-06	-1.42821e-10	-0.930606	0.000129202	-1.42821e-10	-0.998366
116774829	chr11:116774829:C:G	1.51831e-06	-1.42821e-10	-1.32002	9.93936e-05	-1.42821e-10	-1.26066
116774966	chr11:116774966:C:A	1.01324e-06	-0.888537	-0.83593	7.30938e-05	-0.758065	-0.809936
116775346	chr11:116775346:C:G	6.50876e-05	3.06892	-0.630799	0.000934275	1.48298	-0.502954
116775355	chr11:116775355:A:G	1.66003e-06	-1.42821e-10	-1.23078	0.000108003	-1.42821e-10	-1.17759
116775391	chr11:116775391:A:G	8.67871e-06	1.47668	-1.05342	1.90715e-05	-1.57583	-1.33572
116776016	chr11:116776016:A:G	5.30259e-06	-1.42821e-10	-0.0694193	0.000304069	-1.42821e-10	-0.142491
116776104	chr11:116776104:C:G	1.07254e-06	-1.66759	-3.37191e-10	6.60261e-05	-1.66969	-3.37191e-10
116776142	chr11:116776142:C:T	6.98394e-05	3.17377	-0.665189	0.000981666	1.56999	-0.540482
116776436	chr11:116776436:T:C	1.06315e-06	-1.67638	-3.37191e-10	6.97309e-05	-1.6151	-3.37191e-10
116776579	chr11:116776579:G:A	3.79597e-06	-1.42821e-10	-0.403676	0.000148358	-1.42821e-10	-0.860116
116776891	chr11:116776891:C:T	0.0116168	7.5195	0.103087	4.98911e-05	-1.29592	-0.653977
116777008	chr11:116777008:G:A	1.07332e-06	-1.66686	-3.37191e-10	7.59006e-05	-1.53032	-3.37191e-10
116777507	chr11:116777507:A:G	1.08129e-06	-1.65946	-3.37191e-10	7.74069e-05	-1.51067	-3.37191e-10
116778060	chr11:116778060:C:A	1.40959e-06	-1.39431	-3.37191e-10	7.00067e-05	-1.61115	-3.37191e-10
116778201	chr11:116778201:G:C	0.637295	11.7829	-0.155551	3.8171e-05	-1.03954	-1.17813
116778419	chr11:116778419:G:A	1.05245e-05	1.11621	-0.500111	1.92836e-05	-1.64622	-1.25427
116778822	chr11:116778822:A:G	2.15478e-05	2.662	-1.32934	3.08085e-05	-1.18847	-1.24348
116779043	chr11:116779043:T:C	1.47887e-06	-1.34634	-3.37191e-10	7.58873e-05	-1.53049	-3.37191e-10
116779259	chr11:116779259:G:C	1.61717e-06	-1.42821e-10	-1.25694	0.000110155	-1.42821e-10	-1.15786
116779402	chr11:116779402:C:T	1.04345e-05	1.20002	-0.592517	1.89903e-05	-1.63478	-1.28103
116779738	chr11:116779738:ATC:A	1.5706e-05	-1.42821e-10	1.01643	0.00220244	-1.42821e-10	1.83758
116779855	chr11:116779855:C:A	1.8444e-06	-1.12546	-3.37191e-10	9.29408e-05	-1.32778	-3.37191e-10
116779922	chr11:116779922:C:T	1.49471e-06	-1.42821e-10	-1.33568	9.25906e-05	-1.42821e-10	-1.33156
116779950	chr11:116779950:CTAGT:C	7.77483e-05	3.28128	-0.665415	0.0010733	1.65949	-0.540739
116779989	chr11:116779989:A:G	1.72747e-06	-1.42821e-10	-1.19095	9.60647e-05	-1.42821e-10	-1.29472
116780399	chr11:116780399:C:T	0.0166137	8.74975	-0.76938	4.76944e-05	-0.679621	-1.31531
116781585	chr11:116781585:C:T	7.64931e-05	3.26362	-0.664034	0.00106017	1.64568	-0.539239
116781635	chr11:116781635:A:G	1.08562e-05	1.02304	-0.375917	2.05415e-05	-1.65401	-1.18329
116781707	chr11:116781707:G:A	0.0158432	8.74881	-0.815937	4.30166e-05	-0.975777	-1.12238
116781775	chr11:116781775:A:G	0.0174743	8.89446	-0.863581	4.3372e-05	-0.937436	-1.15249
116782000	chr11:116782000:A:G	1.49463e-06	-1.42821e-10	-1.33574	9.22882e-05	-1.42821e-10	-1.33483
116782076	chr11:116782076:A:G	2.45536e-06	-1.42821e-10	-0.839343	0.000140471	-1.42821e-10	-0.914742
116782469	chr11:116782469:G:C	2.12777e-06	-0.982543	-3.37191e-10	0.000102347	-1.23138	-3.37191e-10
116782491	chr11:116782491:T:C	2.31564e-06	-1.42821e-10	-0.897928	0.000130783	-1.42821e-10	-0.986207
116782580	chr11:116782580:C:T	0.00497092	6.8737	-0.0999528	3.95881e-05	-1.39074	-0.790475
116783046	chr11:116783046:C:T	4.88673e-07	-1.45014	-1.00354	2.39958e-05	-1.65627	-1.02559
116783321	chr11:116783321:C:T	2.61093e-06	-1.42821e-10	-0.777908	0.00014867	-1.42821e-10	-0.858015
116783370	chr11:116783370:A:C	2.75806e-06	-1.42821e-10	-0.723088	0.00015149	-1.42821e-10	-0.839227
116783443	chr11:116783443:A:G	2.84228e-07	-1.67912	-1.31647	3.30006e-05	-1.02802	-1.3352
116783719	chr11:116783719:C:T	0.000438144	0.463734	3.8812	0.00215384	-1.57277	3.38804
116783815	chr11:116783815:G:A	1.59332e-05	-1.42821e-10	1.03079	0.00225264	-1.42821e-10	1.86011
116784243	chr11:116784243:G:A	7.56348e-07	-1.06313	-0.953734	5.34718e-05	-0.950382	-0.930208
116784246	chr11:116784246:C:T	1.49466e-06	-1.42821e-10	-1.33572	9.22749e-05	-1.42821e-10	-1.33497
116784739	chr11:116784739:T:G	1.50156e-06	-1.42821e-10	-1.33111	9.31572e-05	-1.42821e-10	-1.32546
116786072	chr11:116786072:C:A	0.0104085	7.27521	0.237555	5.24979e-05	-1.33859	-0.560383
116786693	chr11:116786693:G:A	2.77391e-06	-1.42821e-10	-0.717356	0.000108352	-1.42821e-10	-1.17436
116786740	chr11:116786740:G:A	3.95849e-06	-1.42821e-10	-0.361753	0.000175438	-1.42821e-10	-0.69246
116786845	chr11:116786845:C:T	0.00932416	8.57828	-1.17553	4.18477e-05	-0.808554	-1.31715
116786874	chr11:116786874:C:CA	5.13006e-06	0.875741	-0.978238	1.77071e-05	-1.65643	-1.32935
116786951	chr11:116786951:C:T	1.6619e-06	-1.42821e-10	-1.22965	0.000107516	-1.42821e-10	-1.1821
116787071	chr11:116787071:A:G	3.37854e-06	-1.42821e-10	-0.520173	0.000136694	-1.42821e-10	-0.941998
116787406	chr11:116787406:G:T	8.62651e-07	-0.883787	-1.00157	6.15751e-05	-0.75957	-0.979917
116787466	chr11:116787466:T:A	6.54342e-06	-1.42821e-10	0.140844	0.000378622	-1.42821e-10	0.0767946
116788257	chr11:116788257:G:T	3.5238e-06	-1.42821e-10	-0.478075	0.000224908	-1.42821e-10	-0.444055
116788979	chr11:116788979:A:G	1.50446e-06	-1.42821e-10	-1.32918	9.35308e-05	-1.42821e-10	-1.32145
116789356	chr11:116789356:G:A	5.59212e-06	-1.42821e-10	-0.0162571	0.000319974	-1.42821e-10	-0.0915042
116789734	chr11:116789734:A:G	6.05349e-07	-1.10164	-1.13793	3.13552e-05	-1.14798	-1.26639
116789838	chr11:116789838:C:CCT	6.13261e-07	-1.07515	-1.15143	3.18913e-05	-1.12312	-1.27429
116789956	chr11:116789956:G:A	1.49544e-06	-1.42821e-10	-1.33519	9.27909e-05	-1.42821e-10	-1.3294
116789970	chr11:116789970:G:A	0.0161539	8.99938	-1.04708	4.09959e-05	-0.890168	-1.2561
116790052	chr11:116790052:G:A	1.03844e-06	-0.756824	-0.943074	7.50837e-05	-0.623841	-0.917299
116790097	chr11:116790097:G:A	3.16084e-07	-1.68367	-1.20569	2.80487e-05	-1.25124	-1.27456
116790254	chr11:116790254:G:A	5.18154e-06	-1.42821e-10	-0.0925138	0.000380362	-1.42821e-10	0.0813788
116791110	chr11:116791110:T:C	0.0306386	9.80141	-1.20901	5.35595e-05	-0.555252	-1.3237
116791317	chr11:116791317:TG:T	7.11817e-07	-1.66961	-0.407936	0.000114759	-1.33398	0.217068
116791615	chr11:116791615:G:T	1.43053e-05	1.61244	-0.689425	2.33185e-05	-1.5183	-1.1922
116791636	chr11:116791636:G:T	1.18687e-05	-1.42821e-10	0.736293	0.00114379	-1.42821e-10	1.18236
116791725	chr11:116791725:C:T	2.33945e-06	-1.42821e-10	-0.887698	0.000134511	-1.42821e-10	-0.958096
116791757	chr11:116791757:C:A	3.66273e-06	-1.42821e-10	-0.439407	0.00036648	-1.42821e-10	0.044201
116791863	chr11:116791863:C:T	0.0123115	8.74188	-1.0612	6.0531e-05	-0.625718	-1.13087
116792069	chr11:116792069:G:A	3.07085e-06	-1.42821e-10	-0.615662	0.000168628	-1.42821e-10	-0.732048
116792399	chr11:116792399:G:A	1.53739e-06	-1.42821e-10	-1.30753	9.43723e-05	-1.42821e-10	-1.3125
116792603	chr11:116792603:T:C	1.99813e-06	-1.42821e-10	-1.0454	0.000138639	-1.42821e-10	-0.927874
116792880	chr11:116792880:C:T	4.02987e-07	-1.582	-1.06446	2.19814e-05	-1.68656	-1.08298
116792959	chr11:116792959:G:A	4.97955e-07	-1.4562	-0.978664	2.35664e-05	-1.68605	-1.01387
116792991	chr11:116792991:G:A	0.0257065	9.11249	-0.695605	9.62911e-05	-0.557198	-0.735171
116793089	chr11:116793089:G:A	1.737e-06	-1.42821e-10	-1.18545	0.00011052	-1.42821e-10	-1.15455
116793135	chr11:116793135:C:T	2.54475e-05	1.05464	0.444364	0.000645753	-0.0186873	0.62936
116793324	chr11:116793324:G:A	4.8312e-05	1.78168	0.358383	4.57884e-05	-1.62516	-0.41055
116793938	chr11:116793938:C:T	1.0528e-06	-1.68616	-3.37191e-10	6.61732e-05	-1.66747	-3.37191e-10
116794244	chr11:116794244:C:A	1.74323e-06	-1.42821e-10	-1.18188	0.000110901	-1.42821e-10	-1.1511
116794309	chr11:116794309:T:A	4.31413e-07	-1.68619	-0.892113	2.83728e-05	-1.65137	-0.862943
116794363	chr11:116794363:C:T	7.77154e-05	2.74772	-0.132284	0.00144621	2.10662	-0.689664
116794799	chr11:116794799:C:T	3.30756e-06	-0.541406	-3.37191e-10	8.39526e-05	-1.42949	-3.37191e-10
116794837	chr11:116794837:C:G	2.99408e-06	-0.64098	-3.37191e-10	0.000102528	-1.22961	-3.37191e-10
116794945	chr11:116794945:G:C	1.51846e-06	-1.67769	0.357773	9.89508e-05	-1.66641	0.401286
116795217	chr11:116795217:AG:A	2.18048e-06	-1.42821e-10	-0.958071	0.000112891	-1.42821e-10	-1.13332
116795383	chr11:116795383:C:T	1.30964e-05	0.556514	0.278205	0.000404107	-0.290853	0.43279
116795622	chr11:116795622:G:T	2.58558e-06	-1.42821e-10	-0.787665	0.000133342	-1.42821e-10	-0.966829
116796367	chr11:116796367:A:G	0.0212505	9.45417	-1.22765	0.000145816	0.4448	-1.3222
116796401	chr11:116796401:G:A	3.59251e-06	-1.42821e-10	-0.458764	0.00015277	-1.42821e-10	-0.830813
116796440	chr11:116796440:G:A	3.55552e-06	-1.42821e-10	-0.469113	0.000151695	-1.42821e-10	-0.837872
116796492	chr11:116796492:G:A	1.78068e-06	-1.42821e-10	-1.16062	0.000105587	-1.42821e-10	-1.20021
116796875	chr11:116796875:A:G	9.80796e-06	-1.42821e-10	0.545579	0.000559458	-1.42821e-10	0.467225
116797795	chr11:116797795:C:T	7.87764e-07	-1.62443	-0.351746	5.14291e-05	-1.51899	-0.400551
116798127	chr11:116798127:T:C	6.26218e-06	0.0969127	-3.37191e-10	0.000181154	-0.660394	-3.37191e-10
116798151	chr11:116798151:A:T	2.11231e-05	1.31275	-3.37191e-10	0.000112441	-1.13732	-3.37191e-10
116798692	chr11:116798692:G:T	1.90972e-06	-1.42821e-10	-1.09066	0.000114205	-1.42821e-10	-1.12175
116798712	chr11:116798712:T:C	7.77174e-07	-1.6451	-0.344604	5.21285e-05	-1.54796	-0.358072
116799112	chr11:116799112:G:A	1.77724e-06	0.00371167	-1.16627	5.15737e-05	-0.735127	-1.18161
116799345	chr11:116799345:A:G	1.85468e-06	-1.42821e-10	-1.11991	0.000112353	-1.42821e-10	-1.1381
116799466	chr11:116799466:T:C	1.01965e-05	0.839183	-0.254757	0.000249887	-0.175422	-0.163313
116799629	chr11:116799629:A:G	3.16329e-06	-1.42821e-10	-0.586004	0.000157135	-1.42821e-10	-0.802638
116799960	chr11:116799960:A:C	0.0356119	10.0388	-1.29599	0.000294203	1.14781	-1.32328
116800289	chr11:116800289:A:G	2.33054e-06	-1.42821e-10	-0.891517	0.000135677	-1.42821e-10	-0.949467
116800760	chr11:116800760:T:C	0.0434327	9.89069	-0.949341	0.000319611	1.07353	-1.16617
116800824	chr11:116800824:G:C	1.65321e-06	-0.0932652	-1.14163	4.9107e-05	-0.807592	-1.15815
116801159	chr11:116801159:G:T	4.56388e-06	-1.42821e-10	-0.219442	0.000215328	-1.42821e-10	-0.487583
116801515	chr11:116801515:A:G	6.27001e-07	-1.16092	-1.0435	2.69736e-05	-1.56628	-0.99861
116801829	chr11:116801829:T:C	6.57649e-06	-1.42821e-10	0.145887	0.000229332	-1.42821e-10	-0.424575
116802277	chr11:116802277:G:A	1.79223e-06	-1.42821e-10	-1.15415	0.000111497	-1.42821e-10	-1.14575
116802316	chr11:116802316:T:C	5.13897e-06	-1.42821e-10	-0.100763	0.000297509	-1.42821e-10	-0.164299
116802507	chr11:116802507:T:C	1.65654e-06	-1.42821e-10	-1.23288	0.000100057	-1.42821e-10	-1.254
116802599	chr11:116802599:G:T	3.49681e-06	0.698331	-1.18409	7.92776e-05	-0.28533	-1.20146
116802707	chr11:116802707:G:A	2.82884e-06	-1.42821e-10	-0.697747	0.00019426	-1.42821e-10	-0.590549
116802748	chr11:116802748:C:T	4.96557e-06	-0.135088	-3.37191e-10	9.26653e-05	-1.33075	-3.37191e-10
116802793	chr11:116802793:A:G	2.4905e-06	-1.42821e-10	-0.82513	0.0001432	-1.42821e-10	-0.8955
116803052	chr11:116803052:A:G	5.18835e-07	-1.53698	-0.856807	2.74331e-05	-1.68664	-0.861354
116803208	chr11:116803208:G:T	1.55317e-06	-1.42821e-10	-1.29732	9.56966e-05	-1.42821e-10	-1.29856
116803267	chr11:116803267:G:A	3.38604e-06	-1.42821e-10	-0.517954	0.000173898	-1.42821e-10	-0.701274
116803787	chr11:116803787:G:A	1.13915e-06	-1.63781	0.03047	9.43249e-05	-1.61763	0.304633
116804181	chr11:116804181:C:G	1.33763e-06	-1.44672	-3.37191e-10	0.000104677	-1.20886	-3.37191e-10
116804474	chr11:116804474:G:A	1.57431e-06	-1.42821e-10	-1.2838	9.31742e-05	-1.42821e-10	-1.32527
116804578	chr11:116804578:A:T	4.28632e-06	-0.529548	0.247363	9.33514e-05	-1.6087	0.285322
116805392	chr11:116805392:G:A	1.84302e-06	-1.42821e-10	-1.12621	0.000109569	-1.42821e-10	-1.16319
116805874	chr11:116805874:G:A	9.05912e-07	-1.53889	-0.297541	5.17536e-05	-1.5951	-0.318148
116806332	chr11:116806332:T:C	1.3871e-06	-1.4104	-3.37191e-10	0.000101307	-1.24159	-3.37191e-10
116806508	chr11:116806508:A:ATTT	1.82622e-06	-1.13537	-3.37191e-10	0.000207362	-0.525276	-3.37191e-10
116806640	chr11:116806640:C:T	1.65535e-06	-1.2336	-3.37191e-10	8.93703e-05	-1.36696	-3.37191e-10
116806655	chr11:116806655:G:A	1.843e-06	-0.803971	-0.32225	5.39817e-05	-1.56032	-0.310779
116807007	chr11:116807007:A:G	1.93582e-06	-0.749886	-0.327197	5.16529e-05	-1.54218	-0.373017
116807053	chr11:116807053:A:G	1.49558e-06	-1.42821e-10	-1.3351	9.22149e-05	-1.42821e-10	-1.33562
116807283	chr11:116807283:C:T	1.02644e-06	-0.715084	-0.996433	2.58952e-05	-1.65432	-0.951364
116807423	chr11:116807423:A:T	1.28566e-06	-0.602046	-0.884296	2.98497e-05	-1.63099	-0.832577
116807475	chr11:116807475:A:G	1.90404e-06	-1.09364	-3.37191e-10	0.00022022	-0.465118	-3.37191e-10
116807697	chr11:116807697:T:C	1.16667e-06	-0.680776	-0.902684	2.88114e-05	-1.64694	-0.852029
116807954	chr11:116807954:G:A	3.31818e-06	-1.42821e-10	-0.538198	0.000306121	-1.42821e-10	-0.135762
116808044	chr11:116808044:C:T	3.21898e-07	-1.63701	-1.23412	1.91768e-05	-1.67683	-1.22922
116808070	chr11:116808070:T:C	1.51374e-06	-1.42821e-10	-1.32303	9.41446e-05	-1.42821e-10	-1.31491
116808439	chr11:116808439:G:A	4.46505e-07	-1.60737	-0.936553	2.7507e-05	-1.6762	-0.869102
116808732	chr11:116808732:G:A	3.05097e-06	-1.42821e-10	-0.622155	0.000177712	-1.42821e-10	-0.679581
116809348	chr11:116809348:A:G	2.94316e-06	-1.42821e-10	-0.658132	0.000174772	-1.42821e-10	-0.696265
116809486	chr11:116809486:TTGAAA:T	1.02614e-06	-0.710248	-1.00157	2.9854e-05	-1.52067	-0.942756
116809506	chr11:116809506:G:A	1.68514e-06	-1.42821e-10	-1.21577	0.000102811	-1.42821e-10	-1.22685
116809702	chr11:116809702:T:C	1.00873e-05	-0.458063	1.03172	0.000196166	-1.62591	1.04513
116809719	chr11:116809719:G:C	1.79214e-06	-1.42821e-10	-1.1542	0.000110542	-1.42821e-10	-1.15435
116810202	chr11:116810202:G:A	1.51872e-06	-1.12099	-0.198751	5.81995e-05	-1.64727	-0.148594
116810245	chr11:116810245:A:C	4.49511e-07	-1.20677	-1.33044	4.92343e-05	-0.629635	-1.33352
116810847	chr11:116810847:G:A	1.20888e-05	-0.351604	1.10626	0.000205556	-1.65382	1.11979
116811412	chr11:116811412:T:C	2.42559e-06	-1.42821e-10	-0.85154	0.000160819	-1.42821e-10	-0.779468
116811440	chr11:116811440:G:A	1.33827e-05	-0.39094	1.24729	0.000237947	-1.64774	1.26005
116811633	chr11:116811633:CAG:C	1.84847e-06	-0.712393	-0.410865	4.70214e-05	-1.6519	-0.357237
116811702	chr11:116811702:C:T	1.76706e-06	-1.42821e-10	-1.1683	0.000107554	-1.42821e-10	-1.18175
116811711	chr11:116811711:C:T	1.79746e-06	-1.42821e-10	-1.15124	0.000121716	-1.42821e-10	-1.05806
116811808	chr11:116811808:C:T	2.80676e-06	-1.42821e-10	-0.705584	0.000167041	-1.42821e-10	-0.741503
116812658	chr11:116812658:C:T	1.48828e-06	-0.518891	-0.8211	3.27181e-05	-1.60599	-0.765831
116812778	chr11:116812778:T:C	4.38211e-07	-1.34825	-1.21442	3.38549e-05	-1.29897	-1.03869
116812787	chr11:116812787:ATAAT:A	1.43743e-06	-1.37476	-3.37191e-10	7.96376e-05	-1.48226	-3.37191e-10
116813146	chr11:116813146:C:T	1.54412e-06	-1.1319	-0.171266	7.67966e-05	-1.27819	-0.240392
116813448	chr11:116813448:T:C	3.03791e-06	-0.437525	-0.18892	5.77831e-05	-1.64522	-0.157829
116813844	chr11:116813844:C:T	2.84707e-07	-1.66806	-1.32585	1.70752e-05	-1.68637	-1.33575
116814028	chr11:116814028:G:A	3.31976e-07	-1.65347	-1.18684	2.03563e-05	-1.66592	-1.18044
116814051	chr11:116814051:G:A	1.32274e-06	-0.566359	-0.891555	3.00142e-05	-1.61879	-0.839283
116814485	chr11:116814485:T:C	4.52832e-07	-1.26574	-1.26411	3.41282e-05	-1.21084	-1.11878
116814599	chr11:116814599:T:C	4.57448e-06	-1.42821e-10	-0.217123	0.000317983	-1.42821e-10	-0.097745
116814675	chr11:116814675:G:A	2.82381e-07	-1.68402	-1.31809	1.72656e-05	-1.67639	-1.33464
116815050	chr11:116815050:C:G	1.19654e-05	-0.410582	1.15498	0.000217865	-1.64283	1.16696
116815518	chr11:116815518:G:A	2.08081e-06	-1.42821e-10	-1.00486	0.000168801	-1.42821e-10	-0.731023
116815572	chr11:116815572:T:C	7.6054e-07	-0.788278	-1.22306	1.82809e-05	-1.66877	-1.28512
116815862	chr11:116815862:A:C	1.60431e-06	-1.42821e-10	-1.26492	0.000104159	-1.42821e-10	-1.21383
116815989	chr11:116815989:C:T	2.83594e-06	-1.42821e-10	-0.695243	0.000168869	-1.42821e-10	-0.730621
116816158	chr11:116816158:G:A	1.64554e-06	-1.42821e-10	-1.23954	0.000100631	-1.42821e-10	-1.24829
116817026	chr11:116817026:A:G	1.50386e-06	-1.42821e-10	-1.32958	9.27946e-05	-1.42821e-10	-1.32936
116817513	chr11:116817513:A:C	2.01743e-06	-1.42821e-10	-1.03579	0.00012547	-1.42821e-10	-1.02768
116817667	chr11:116817667:G:A	5.6288e-07	-1.10186	-1.21044	3.2205e-05	-1.11968	-1.26794
116817762	chr11:116817762:C:T	1.77371e-06	-0.654552	-0.509993	4.51981e-05	-1.50178	-0.546912
116817950	chr11:116817950:G:A	1.7986e-06	-1.42821e-10	-1.15061	9.71074e-05	-1.42821e-10	-1.28393
116819407	chr11:116819407:T:C	3.62084e-07	-1.60585	-1.14764	2.29944e-05	-1.66236	-1.06213
116819996	chr11:116819996:C:T	2.97961e-07	-1.64011	-1.3083	1.95398e-05	-1.62672	-1.26057
116820359	chr11:116820359:G:A	1.27126e-06	-1.49761	-3.37191e-10	6.54407e-05	-1.6786	-3.37191e-10
116820918	chr11:116820918:C:A	3.03493e-07	-1.63492	-1.29509	1.79893e-05	-1.66802	-1.30195
116821212	chr11:116821212:G:A	2.29173e-06	-1.42821e-10	-0.908309	0.000140831	-1.42821e-10	-0.912185
116821278	chr11:116821278:G:A	2.0375e-06	-1.42821e-10	-1.02589	0.00012568	-1.42821e-10	-1.02601
116821608	chr11:116821608:G:A	1.06941e-06	-1.67051	-3.37191e-10	7.817e-05	-1.50086	-3.37191e-10
116821618	chr11:116821618:C:T	1.21175e-05	-0.598555	1.35559	0.000273525	-1.59734	1.34899
116821836	chr11:116821836:A:G	1.82934e-06	-1.13366	-3.37191e-10	0.000208321	-0.520663	-3.37191e-10
116821918	chr11:116821918:G:A	4.61788e-06	-1.42821e-10	-0.20768	0.000305709	-1.42821e-10	-0.137112
116821970	chr11:116821970:A:G	4.02288e-06	-1.42821e-10	-0.345618	0.000235064	-1.42821e-10	-0.399888
116821978	chr11:116821978:G:A	2.96292e-07	-1.66949	-1.28454	2.12333e-05	-1.58002	-1.22415
116822015	chr11:116822015:C:T	1.5107e-06	-1.42821e-10	-1.32504	9.29211e-05	-1.42821e-10	-1.32799
116822097	chr11:116822097:G:C	1.57082e-06	-1.42821e-10	-1.28602	9.22497e-05	-1.42821e-10	-1.33525
116822379	chr11:116822379:G:A	2.96835e-07	-1.6675	-1.28469	2.11224e-05	-1.58495	-1.22446
116822447	chr11:116822447:A:G	1.05007e-06	-0.392638	-1.29612	2.7861e-05	-1.33387	-1.19865
116822637	chr11:116822637:C:T	3.62606e-07	-1.59213	-1.15993	2.09484e-05	-1.66761	-1.15007
116822638	chr11:116822638:G:A	1.55087e-06	-1.1832	-0.115598	7.87921e-05	-1.31385	-0.179082
116822748	chr11:116822748:C:T	5.02735e-06	0.252985	-0.375707	4.99389e-05	-1.60147	-0.347473
116823155	chr11:116823155:C:T	4.71141e-06	-0.187628	-3.37191e-10	0.000116294	-1.10362	-3.37191e-10
116823339	chr11:116823339:C:G	2.07551e-06	-1.00741	-3.37191e-10	8.62456e-05	-1.40254	-3.37191e-10
116823625	chr11:116823625:C:T	1.88513e-06	-1.42821e-10	-1.10362	0.000115951	-1.42821e-10	-1.10658
116824150	chr11:116824150:G:A	3.14336e-07	-1.60195	-1.29296	1.89919e-05	-1.66245	-1.25329
116824222	chr11:116824222:A:G	2.108e-06	0.335626	-1.3275	2.14008e-05	-1.55242	-1.2439
116824495	chr11:116824495:C:T	2.08228e-06	-1.42821e-10	-1.00415	0.000122915	-1.42821e-10	-1.04825
116825064	chr11:116825064:A:G	1.14377e-05	-0.534718	1.23401	0.000237204	-1.61622	1.22539
116825327	chr11:116825327:G:A	2.94788e-07	-1.63148	-1.32763	1.78905e-05	-1.63986	-1.33561
116825472	chr11:116825472:T:G	1.78821e-05	-1.42821e-10	1.14618	0.000977218	-1.42821e-10	1.02497
116825485	chr11:116825485:G:A	1.64302e-06	-1.42821e-10	-1.24108	0.000120152	-1.42821e-10	-1.07098
116825964	chr11:116825964:C:T	4.14737e-07	-1.57825	-1.03948	2.65154e-05	-1.67235	-0.909674
116825965	chr11:116825965:G:A	1.15723e-06	-0.256816	-1.33477	0.000183466	0.621203	-1.26892
116826350	chr11:116826350:G:A	8.13878e-07	-0.807257	-1.1363	2.16698e-05	-1.6532	-1.13063
116826365	chr11:116826365:C:T	1.0698e-06	-1.67014	-3.37191e-10	7.83975e-05	-1.49795	-3.37191e-10
116826432	chr11:116826432:C:T	1.12702e-05	-1.42821e-10	0.684546	0.000427153	-1.42821e-10	0.197397
116826578	chr11:116826578:C:T	2.00846e-06	-1.42821e-10	-1.04025	0.000166242	-1.42821e-10	-0.746301
116826605	chr11:116826605:G:C	2.94675e-07	-1.62419	-1.3353	1.78571e-05	-1.64818	-1.32916
116826628	chr11:116826628:C:T	2.91894e-07	-1.6335	-1.33548	1.80488e-05	-1.63827	-1.3284
116826822	chr11:116826822:T:C	3.54712e-07	-1.60554	-1.16852	1.9307e-05	-1.66011	-1.23917
116827022	chr11:116827022:C:A	3.35373e-07	-1.64085	-1.18928	1.9597e-05	-1.62984	-1.25453
116827132	chr11:116827132:G:A	3.44987e-07	-1.65461	-1.14726	2.06336e-05	-1.612	-1.22083
116827421	chr11:116827421:C:T	2.01009e-06	-1.42821e-10	-1.03944	0.000134566	-1.42821e-10	-0.957693
116827617	chr11:116827617:G:A	2.33237e-06	-1.42821e-10	-0.89073	0.000203741	-1.42821e-10	-0.542894
116827684	chr11:116827684:C:T	2.08319e-06	-1.42821e-10	-1.00372	0.000118863	-1.42821e-10	-1.08178
116827796	chr11:116827796:G:A	1.78169e-06	-1.42821e-10	-1.16006	0.000108298	-1.42821e-10	-1.17486
116827949	chr11:116827949:G:A	1.14957e-06	-0.532634	-1.0656	0.000211747	0.275862	-0.780214
116828252	chr11:116828252:C:T	3.73692e-06	-1.42821e-10	-0.419352	0.00021149	-1.42821e-10	-0.505569
116828434	chr11:116828434:A:G	7.53123e-06	-1.42821e-10	0.281443	0.000433675	-1.42821e-10	0.21255
116828440	chr11:116828440:G:GA	2.58153e-06	-1.42821e-10	-0.789232	0.000153452	-1.42821e-10	-0.826358
116828482	chr11:116828482:T:C	4.70572e-06	-1.42821e-10	-0.188835	0.000294512	-1.42821e-10	-0.174424
116828620	chr11:116828620:G:T	2.714e-06	-1.42821e-10	-0.739193	0.000240626	-1.42821e-10	-0.3765
116828673	chr11:116828673:A:G	2.47273e-05	1.47029	-3.37191e-10	0.000115236	-1.11276	-3.37191e-10
116828679	chr11:116828679:C:A	4.47678e-07	-1.31156	-1.22973	2.19151e-05	-1.55617	-1.2164
116828729	chr11:116828729:C:A	3.81772e-07	-1.62122	-1.07932	2.54494e-05	-1.65095	-0.972108
116828932	chr11:116828932:C:T	1.58889e-06	-1.42821e-10	-1.27458	9.23992e-05	-1.42821e-10	-1.33363
116828965	chr11:116828965:G:A	4.0187e-06	-0.0479479	-0.29871	7.70021e-05	-1.19522	-0.320689
116829426	chr11:116829426:T:C	7.85681e-07	-0.858976	-1.11984	1.9457e-05	-1.65445	-1.23708
116829453	chr11:116829453:C:T	6.15193e-07	-1.27115	-0.952284	2.20902e-05	-1.64106	-1.12355
116829478	chr11:116829478:T:C	3.13461e-06	-1.42821e-10	-0.59511	0.000141389	-1.42821e-10	-0.908227
116829811	chr11:116829811:C:T	1.08587e-05	-1.42821e-10	0.647351	0.000796661	-1.42821e-10	0.820685
116830059	chr11:116830059:C:T	3.28677e-06	-0.54771	-3.37191e-10	0.000465369	0.283087	-3.37191e-10
116830437	chr11:116830437:T:G	2.79517e-07	-1.68495	-1.32735	1.85938e-05	-1.60317	-1.33375
116830487	chr11:116830487:C:T	1.51116e-06	-1.42821e-10	-1.32474	9.29422e-05	-1.42821e-10	-1.32777
116830488	chr11:116830488:C:T	1.93583e-06	-1.42821e-10	-1.07708	0.000110182	-1.42821e-10	-1.15761
116830500	chr11:116830500:G:A	1.71011e-06	-1.42821e-10	-1.20106	0.000128898	-1.42821e-10	-1.00072
116830508	chr11:116830508:C:T	1.77698e-05	-1.42821e-10	1.13989	0.00102133	-1.42821e-10	1.06912
116830819	chr11:116830819:T:C	4.02832e-05	2.01332	-0.0550033	4.46816e-05	-1.57308	-0.487105
116831117	chr11:116831117:G:A	4.1253e-06	0.844747	-1.16522	0.000663804	1.67259	-1.03434
116831138	chr11:116831138:G:A	1.97663e-06	-1.42821e-10	-1.05622	0.000111892	-1.42821e-10	-1.14221
116831405	chr11:116831405:C:T	2.07859e-06	-1.42821e-10	-1.00593	0.000116919	-1.42821e-10	-1.09827
116831407	chr11:116831407:T:C	2.95727e-05	0.58539	1.06385	0.000170526	-1.68619	0.965334
116831451	chr11:116831451:G:A	2.15753e-06	-1.42821e-10	-0.968649	0.000127403	-1.42821e-10	-1.01239
116831513	chr11:116831513:C:T	1.70497e-06	-1.42821e-10	-1.20407	0.000102431	-1.42821e-10	-1.23055
116831629	chr11:116831629:T:C	1.72958e-06	0.143346	-1.33308	0.000219672	0.830113	-1.29772
116831637	chr11:116831637:T:C	3.60523e-06	-1.42821e-10	-0.45523	0.000232198	-1.42821e-10	-0.412153
116831646	chr11:116831646:T:C	7.79675e-05	2.76097	-0.142293	0.000147356	-0.757953	-0.10894
116831863	chr11:116831863:T:C	1.94357e-06	0.261405	-1.33449	0.000250448	0.967266	-1.30376
116831914	chr11:116831914:G:A	1.32149e-06	-1.45885	-3.37191e-10	7.35922e-05	-1.56121	-3.37191e-10
116832682	chr11:116832682:G:A	1.55238e-06	-1.42821e-10	-1.29783	0.000109799	-1.42821e-10	-1.1611
116832924	chr11:116832924:G:C	7.92438e-06	0.113762	0.218567	5.58764e-05	-1.64492	-0.191685
116832955	chr11:116832955:G:T	6.30425e-05	2.8976	-0.491407	7.55105e-05	-0.948817	-0.586656
116833033	chr11:116833033:T:A	1.91922e-06	-1.42821e-10	-1.08569	0.000127309	-1.42821e-10	-1.01312
116833462	chr11:116833462:C:A	1.28098e-05	1.90399	-1.09139	3.76034e-05	-1.21274	-1.0199
116833594	chr11:116833594:A:G	3.14387e-06	-1.42821e-10	-0.59216	0.000211188	-1.42821e-10	-0.506996
116833733	chr11:116833733:C:T	2.3454e-06	-1.42821e-10	-0.885158	0.000129945	-1.42821e-10	-0.992629
116833887	chr11:116833887:A:G	2.76681e-07	-1.68676	-1.33575	1.72431e-05	-1.68491	-1.32743
116834800	chr11:116834800:G:A	0.00132158	4.03647	1.4125	0.000690988	-0.675077	1.35346
116834874	chr11:116834874:A:G	2.55033e-06	-0.764516	-0.0368761	6.24434e-05	-1.54357	-0.181915
116835003	chr11:116835003:T:C	3.81758e-07	-1.46863	-1.23195	2.06708e-05	-1.59368	-1.23734
116835219	chr11:116835219:T:C	1.79921e-06	-1.42821e-10	-1.15027	0.00010781	-1.42821e-10	-1.17937
116835452	chr11:116835452:T:G	3.6005e-07	-1.62455	-1.13458	2.09113e-05	-1.67941	-1.14004
116835627	chr11:116835627:T:C	8.96e-07	-0.534203	-1.31323	0.000101494	0.0946278	-1.33437
116835630	chr11:116835630:A:T	1.24199e-06	-1.22572	-0.295183	6.24836e-05	-1.25207	-0.472766
116836474	chr11:116836474:G:A	1.70485e-06	0.128878	-1.33302	0.000286783	1.10903	-1.31005
116836622	chr11:116836622:A:G	2.54712e-05	1.80403	-0.304092	0.000134507	-1.1037	0.145574
116836685	chr11:116836685:G:A	3.67603e-07	-1.6846	-1.05377	2.27224e-05	-1.67905	-1.05734
116836797	chr11:116836797:C:T	1.58565e-06	-1.42821e-10	-1.27662	0.000114667	-1.42821e-10	-1.11771
116836867	chr11:116836867:A:G	2.8155e-05	0.090677	1.50943	0.000262931	-1.67282	1.38497
116836968	chr11:116836968:A:G	2.93753e-05	-0.0633623	1.7059	0.000325218	-1.65444	1.57919
116837304	chr11:116837304:A:G	6.39411e-06	0.861356	-0.743594	2.55815e-05	-1.58179	-1.03608
116837538	chr11:116837538:G:A	1.62196e-06	0.0786559	-1.33264	0.000281082	1.04312	-1.26422
116837947	chr11:116837947:T:G	3.36433e-06	-0.524385	-3.37191e-10	0.000486197	0.32687	-3.37191e-10
116838241	chr11:116838241:T:C	1.89174e-06	-1.42821e-10	-1.10012	0.000114516	-1.42821e-10	-1.11903
116838309	chr11:116838309:A:T	1.49507e-06	-1.42821e-10	-1.33544	9.69028e-05	-1.42821e-10	-1.28604
116838722	chr11:116838722:C:T	2.55268e-06	0.0461421	-0.846612	3.20968e-05	-1.34353	-1.04746
116839130	chr11:116839130:A:G	3.69843e-06	-1.42821e-10	-0.429707	0.000237758	-1.42821e-10	-0.388493
116840066	chr11:116840066:G:A	1.49492e-06	-1.42821e-10	-1.33554	9.26869e-05	-1.42821e-10	-1.33052
116840144	chr11:116840144:A:AC	1.82671e-06	-1.42821e-10	-1.1351	0.00010936	-1.42821e-10	-1.1651
116840252	chr11:116840252:A:G	0.000308076	3.45384	0.538891	0.000300998	-0.683958	0.531316
116840634	chr11:116840634:G:A	1.63918e-06	0.0476748	-1.29109	2.46298e-05	-1.33495	-1.32084
116840775	chr11:116840775:G:A	1.55038e-06	-1.42821e-10	-1.29912	9.71752e-05	-1.42821e-10	-1.28323
116841258	chr11:116841258:C:T	7.3107e-06	1.03309	-0.781362	0.000167619	0.026928	-0.764981
116841693	chr11:116841693:G:A	1.49706e-06	-1.42821e-10	-1.33411	9.24026e-05	-1.42821e-10	-1.33359
116841726	chr11:116841726:C:T	3.90647e-07	-1.44487	-1.2327	2.55366e-05	-1.48711	-1.13252
116842303	chr11:116842303:G:T	1.67555e-06	-1.42821e-10	-1.22148	0.000104857	-1.42821e-10	-1.20714
116842812	chr11:116842812:T:C	2.84603e-07	-1.65975	-1.33452	1.77033e-05	-1.65325	-1.33274
116843369	chr11:116843369:C:T	1.50299e-06	-1.42821e-10	-1.33016	9.3174e-05	-1.42821e-10	-1.32528
116843402	chr11:116843402:T:G	1.53346e-06	0.0201889	-1.33028	0.000149065	0.45058	-1.30594
116844380	chr11:116844380:C:CAA	1.5033e-06	-1.42821e-10	-1.32995	9.31116e-05	-1.42821e-10	-1.32595
116844396	chr11:116844396:CTTTA:C	1.90934e-06	-1.42821e-10	-1.09086	0.000115135	-1.42821e-10	-1.11364
116844674	chr11:116844674:ATAT:A	1.27864e-06	-1.49182	-3.37191e-10	7.42938e-05	-1.55172	-3.37191e-10
116844972	chr11:116844972:A:G	2.17659e-06	0.374678	-1.33454	0.000266967	1.05907	-1.33169
116845068	chr11:116845068:G:A	3.33629e-07	-1.61774	-1.21761	2.00603e-05	-1.67293	-1.18807
116846183	chr11:116846183:T:C	2.22425e-06	-1.42821e-10	-0.938193	0.00012426	-1.42821e-10	-1.03736
116846205	chr11:116846205:G:A	1.61828e-06	-1.42821e-10	-1.25625	0.000117335	-1.42821e-10	-1.09471
116847047	chr11:116847047:C:G	2.7631e-06	-1.42821e-10	-0.72126	0.000186177	-1.42821e-10	-0.633045
116847699	chr11:116847699:G:A	2.57672e-06	-0.568077	-0.22302	4.45883e-05	-1.52083	-0.541446
116847757	chr11:116847757:G:C	1.49768e-06	-1.42821e-10	-1.3337	9.83268e-05	-1.42821e-10	-1.27145
116847838	chr11:116847838:C:G	3.96374e-06	-0.360428	-3.37191e-10	0.000585776	0.513193	-3.37191e-10
116847868	chr11:116847868:A:G	1.68756e-06	-1.42821e-10	-1.21433	0.000104778	-1.42821e-10	-1.2079
116848127	chr11:116848127:A:G	2.45356e-06	-1.42821e-10	-0.840074	0.00015346	-1.42821e-10	-0.826302
116848142	chr11:116848142:G:A	3.90597e-05	1.63798	0.289496	0.000131008	-1.23213	0.247641
116848213	chr11:116848213:G:T	3.43695e-06	-0.297623	-0.205406	5.17591e-05	-1.38868	-0.524468
116848304	chr11:116848304:G:A	2.39699e-06	-1.42821e-10	-0.863401	0.000132733	-1.42821e-10	-0.971408
116848919	chr11:116848919:C:T	2.87175e-06	-1.42821e-10	-0.682693	0.000168858	-1.42821e-10	-0.730688
116849305	chr11:116849305:G:C	1.49568e-06	-1.42821e-10	-1.33503	9.50766e-05	-1.42821e-10	-1.30506
116849373	chr11:116849373:T:C	7.77467e-06	-0.0715042	0.38476	7.57781e-05	-1.6868	0.154867
116849756	chr11:116849756:G:C	1.51889e-06	-1.42821e-10	-1.31963	9.58375e-05	-1.42821e-10	-1.29709
116850113	chr11:116850113:C:G	0.00037813	2.22826	1.96936	0.000956453	-0.995507	1.99899
116850318	chr11:116850318:T:C	1.51198e-06	-1.42821e-10	-1.3242	9.22454e-05	-1.42821e-10	-1.33529
116850485	chr11:116850485:T:C	5.65973e-07	-1.44632	-0.860504	3.53822e-05	-1.47898	-0.814559
116850541	chr11:116850541:A:G	2.68644e-06	-1.42821e-10	-0.749396	0.000178879	-1.42821e-10	-0.673037
116850626	chr11:116850626:C:A	1.61161e-06	-1.42821e-10	-1.26038	9.31671e-05	-1.42821e-10	-1.32535
116850689	chr11:116850689:C:T	3.58372e-07	-1.49129	-1.27251	1.94599e-05	-1.62898	-1.26241
116850749	chr11:116850749:G:A	1.05775e-06	-1.68147	-3.37191e-10	6.51934e-05	-1.68239	-3.37191e-10
116850933	chr11:116850933:C:T	2.11489e-06	-1.42821e-10	-0.988611	0.000125699	-1.42821e-10	-1.02585
116851110	chr11:116851110:C:T	1.12697e-06	-1.43559	-0.182486	6.9333e-05	-1.48428	-0.136539
116851455	chr11:116851455:A:G	3.971e-07	-1.34077	-1.32041	2.29407e-05	-1.43995	-1.28688
116851835	chr11:116851835:G:T	1.0371e-05	1.21605	-0.614649	0.000158117	-0.157032	-0.639377
116851977	chr11:116851977:G:C	0.000420274	2.01021	2.29308	0.00117955	-1.1081	2.32124
116852272	chr11:116852272:C:T	1.51221e-06	-1.42821e-10	-1.32404	9.38095e-05	-1.42821e-10	-1.31848
116852455	chr11:116852455:T:C	1.19134e-06	-0.245677	-1.31686	0.00011581	0.15614	-1.26393
116852698	chr11:116852698:AAAAC:A	1.60112e-05	1.03567	-3.37191e-10	0.000672473	0.651218	-3.37191e-10
116852991	chr11:116852991:C:T	1.4954e-06	-1.42821e-10	-1.33522	9.22252e-05	-1.42821e-10	-1.33551
116853121	chr11:116853121:C:T	4.22308e-06	-0.29705	-3.37191e-10	0.000636391	0.596069	-3.37191e-10
116853488	chr11:116853488:T:C	3.05078e-07	-1.59095	-1.33385	1.78981e-05	-1.6534	-1.32165
116853517	chr11:116853517:G:A	4.15902e-06	-0.312336	-3.37191e-10	0.000625973	0.579562	-3.37191e-10
116853609	chr11:116853609:A:C	1.49462e-06	-1.42821e-10	-1.33574	9.22147e-05	-1.42821e-10	-1.33562
116854132	chr11:116854132:G:A	1.50262e-06	-1.42821e-10	-1.3304	9.98202e-05	-1.42821e-10	-1.25637
116854925	chr11:116854925:T:C	1.49621e-06	-1.42821e-10	-1.33468	9.24937e-05	-1.42821e-10	-1.3326
116855371	chr11:116855371:T:C	3.16657e-07	-1.55853	-1.32903	1.7482e-05	-1.67252	-1.32605
116855465	chr11:116855465:C:T	2.7906e-06	-0.711359	-3.37191e-10	0.000380756	0.0824135	-3.37191e-10
116855594	chr11:116855594:A:G	1.51577e-06	-1.42821e-10	-1.32169	9.39013e-05	-1.42821e-10	-1.3175
116855935	chr11:116855935:T:C	3.71574e-07	-1.39276	-1.33486	2.12488e-05	-1.4779	-1.32555
116856080	chr11:116856080:C:G	3.51006e-07	-1.48656	-1.29801	1.89762e-05	-1.62651	-1.29005
116856749	chr11:116856749:C:T	2.11114e-06	-0.37227	-0.618115	3.55727e-05	-1.41732	-0.870851
116856831	chr11:116856831:T:C	4.33761e-06	-0.270291	-3.37191e-10	0.000659419	0.631614	-3.37191e-10
116856876	chr11:116856876:G:A	3.4679e-07	-1.48218	-1.31447	1.8376e-05	-1.63965	-1.30905
116857134	chr11:116857134:G:C	1.18645e-06	-1.11775	-0.448895	4.47823e-05	-1.53205	-0.52588
116857155	chr11:116857155:T:C	4.14945e-06	-0.314638	-3.37191e-10	0.000622664	0.574262	-3.37191e-10
116857179	chr11:116857179:C:T	1.65357e-06	-1.42821e-10	-1.23468	0.000104167	-1.42821e-10	-1.21375
116857220	chr11:116857220:A:T	1.06229e-05	1.65476	-1.02937	0.000166597	0.297655	-1.04182
116857313	chr11:116857313:A:G	4.28079e-07	-1.25105	-1.33502	2.397e-05	-1.36321	-1.31973
116857544	chr11:116857544:C:T	4.04823e-06	-0.339336	-3.37191e-10	0.000603242	0.542574	-3.37191e-10
116857561	chr11:116857561:G:A	6.2525e-06	0.68481	-0.589444	9.45373e-05	-0.473969	-0.836781
116858173	chr11:116858173:C:T	2.99838e-05	-1.42821e-10	1.66304	0.000931264	-1.42821e-10	0.976799
116858197	chr11:116858197:G:A	6.65673e-06	-1.42821e-10	0.158013	0.000695697	-1.42821e-10	0.68517
116858480	chr11:116858480:T:C	3.92161e-07	-1.34046	-1.33323	2.21195e-05	-1.43394	-1.32935
116859922	chr11:116859922:A:G	8.04778e-06	-0.20179	0.549571	9.27696e-05	-1.67353	0.3439
116859956	chr11:116859956:G:A	1.49762e-06	-1.42821e-10	-1.33374	9.22393e-05	-1.42821e-10	-1.33536
116859969	chr11:116859969:C:T	1.77105e-06	-1.42821e-10	-1.16604	0.000106328	-1.42821e-10	-1.19322
116860022	chr11:116860022:G:A	0.000913806	2.54762	2.53238	0.00197575	-0.83851	2.56747
116860031	chr11:116860031:G:C	1.86785e-06	-1.42821e-10	-1.11282	0.000111532	-1.42821e-10	-1.14544
116860117	chr11:116860117:C:T	6.5447e-06	0.378877	-0.237837	0.000106714	-0.916357	-0.273236
116860489	chr11:116860489:G:A	1.18233e-06	-1.1503	-0.419832	4.69414e-05	-1.51408	-0.496764
116860544	chr11:116860544:T:A	1.69686e-06	0.122011	-1.33084	0.000203678	0.788787	-1.33199
116860745	chr11:116860745:A:ACCCAAATCT	1.27112e-06	-0.164429	-1.33328	0.00016541	0.552787	-1.3041
116861028	chr11:116861028:T:G	4.14504e-06	-0.315702	-3.37191e-10	0.000618687	0.567856	-3.37191e-10
116861136	chr11:116861136:C:G	1.10819e-06	-1.63489	-3.37191e-10	6.49135e-05	-1.68669	-3.37191e-10
116861254	chr11:116861254:G:A	1.67902e-06	-1.42821e-10	-1.21941	0.000105022	-1.42821e-10	-1.20557
116861515	chr11:116861515:T:C	1.35093e-06	-1.43682	-3.37191e-10	7.08545e-05	-1.59912	-3.37191e-10
116861796	chr11:116861796:G:T	2.19667e-06	-1.20745	0.256778	8.96716e-05	-1.47229	0.108698
116861803	chr11:116861803:G:A	1.22626e-06	-1.53365	-3.37191e-10	7.9496e-05	-1.48404	-3.37191e-10
116862140	chr11:116862140:A:G	0.00121469	2.4149	2.94973	0.00291689	-0.871968	2.9905
116862487	chr11:116862487:T:A	5.4139e-06	-1.42821e-10	-0.0486447	0.000244543	-1.42821e-10	-0.360353
116862594	chr11:116862594:C:T	2.19435e-06	-1.26241	0.31068	9.8057e-05	-1.43455	0.160354
116862600	chr11:116862600:T:C	5.86311e-06	1.32808	-1.29702	5.22831e-05	-0.731828	-1.17124
116862849	chr11:116862849:G:A	8.37851e-07	-1.4199	-0.494634	3.53981e-05	-1.55822	-0.73487
116863012	chr11:116863012:T:C	0.000347696	2.19429	1.91942	0.000976749	-0.965352	1.98984
116863152	chr11:116863152:T:C	1.99826e-06	-1.42821e-10	-1.04534	0.000160253	-1.42821e-10	-0.782991
116863829	chr11:116863829:G:A	5.54211e-07	-1.07143	-1.25639	1.89103e-05	-1.65831	-1.26173
116863972	chr11:116863972:G:A	4.87942e-07	-1.13855	-1.31662	2.96906e-05	-1.20371	-1.2652
116864249	chr11:116864249:G:C	2.78706e-06	-1.42821e-10	-0.712627	0.000188186	-1.42821e-10	-0.622314
116864333	chr11:116864333:G:A	1.51054e-06	-1.42821e-10	-1.32515	0.000101571	-1.42821e-10	-1.23899
116865052	chr11:116865052:C:CA	4.33004e-06	-0.272038	-3.37191e-10	0.000657786	0.629135	-3.37191e-10
116865072	chr11:116865072:C:G	8.64498e-07	-0.976721	-0.9065	2.67687e-05	-1.60728	-0.965236
116865963	chr11:116865963:A:G	0.000193227	1.70542	1.82084	0.000736206	-1.14574	1.8875
116866061	chr11:116866061:T:C	1.49985e-06	-1.42821e-10	-1.33225	9.23032e-05	-1.42821e-10	-1.33467
116866343	chr11:116866343:G:T	3.24197e-06	-1.42821e-10	-0.561435	0.000190156	-1.42821e-10	-0.611899
116866377	chr11:116866377:T:G	5.2659e-06	0.156135	-0.232498	9.80004e-05	-1.00994	-0.264835
116866570	chr11:116866570:T:C	1.4947e-06	-1.42821e-10	-1.33569	9.22855e-05	-1.42821e-10	-1.33486
116866582	chr11:116866582:C:T	1.49533e-06	-1.42821e-10	-1.33527	9.2209e-05	-1.42821e-10	-1.33569
116866586	chr11:116866586:C:T	4.60436e-06	-0.210611	-3.37191e-10	0.000691964	0.679789	-3.37191e-10
116867020	chr11:116867020:T:A	5.29011e-07	-1.03864	-1.33573	2.86329e-05	-1.17824	-1.32695
116867330	chr11:116867330:A:G	7.91447e-06	0.583296	-0.252218	0.000123087	-0.762014	-0.284837
116867779	chr11:116867779:T:C	4.12394e-06	-1.42821e-10	-0.320806	0.000231723	-1.42821e-10	-0.414204
116869679	chr11:116869679:A:T	4.87614e-06	-1.42821e-10	-0.153261	0.000364808	-1.42821e-10	0.0396267
116869766	chr11:116869766:C:T	7.67462e-06	0.300303	-3.37191e-10	0.000402512	0.137981	-3.37191e-10
116869943	chr11:116869943:G:C	7.16385e-07	-0.738175	-1.33298	4.2933e-05	-0.766357	-1.33375
116870530	chr11:116870530:G:A	1.49911e-06	-1.42821e-10	-1.33274	9.42501e-05	-1.42821e-10	-1.31379
116871124	chr11:116871124:G:A	1.81759e-06	-1.14011	-3.37191e-10	8.36378e-05	-1.43325	-3.37191e-10
116871910	chr11:116871910:C:T	4.7841e-06	-0.172317	-3.37191e-10	0.000708515	0.703427	-3.37191e-10
116872150	chr11:116872150:A:G	9.5974e-06	-1.42821e-10	0.523877	0.00062132	-1.42821e-10	0.572102
116872749	chr11:116872749:C:T	1.52657e-06	-1.42821e-10	-1.31459	9.22742e-05	-1.42821e-10	-1.33498
116873302	chr11:116873302:C:T	1.80298e-05	0.100301	1.05411	0.000249878	-1.13536	0.796587
116874280	chr11:116874280:C:T	1.06055e-06	-1.67882	-3.37191e-10	6.94042e-05	-1.6198	-3.37191e-10
116874768	chr11:116874768:C:G	1.06852e-06	-0.532444	-1.13889	2.02727e-05	-1.67935	-1.17112
116875603	chr11:116875603:T:A	2.37214e-06	-1.42821e-10	-0.873822	0.000150558	-1.42821e-10	-0.845395
116875710	chr11:116875710:TTTGA:T	1.49879e-06	-1.42821e-10	-1.33296	9.43962e-05	-1.42821e-10	-1.31224
116876566	chr11:116876566:C:G	3.15268e-07	-1.56657	-1.32538	1.83679e-05	-1.64109	-1.30805
116877453	chr11:116877453:G:A	3.1945e-07	-1.55755	-1.32122	1.85937e-05	-1.63549	-1.30143
116877505	chr11:116877505:G:T	3.199e-07	-1.55771	-1.31966	1.86358e-05	-1.63556	-1.2991
116877598	chr11:116877598:T:C	5.18032e-06	-0.0927481	-3.37191e-10	0.000173412	-0.704072	-3.37191e-10
116877768	chr11:116877768:C:CTCTATT	2.1524e-06	-0.0187135	-0.952316	2.444e-05	-1.66368	-0.999838
116877799	chr11:116877799:A:G	3.22339e-07	-1.54591	-1.32386	1.86552e-05	-1.62805	-1.30556
116877977	chr11:116877977:A:C	1.50268e-06	-1.42821e-10	-1.33037	9.46094e-05	-1.42821e-10	-1.30999
116878028	chr11:116878028:T:C	3.23523e-07	-1.54116	-1.32493	1.86842e-05	-1.62479	-1.30727
116878138	chr11:116878138:A:G	4.71603e-07	-1.15386	-1.33537	1.95123e-05	-1.55295	-1.33575
116878189	chr11:116878189:C:G	1.19265e-06	-0.653793	-0.907642	2.81745e-05	-1.59709	-0.924239
116878356	chr11:116878356:C:A	3.28957e-07	-1.53449	-1.31495	1.90492e-05	-1.62051	-1.29221
116878368	chr11:116878368:C:A	1.20688e-06	-1.54957	-3.37191e-10	8.36011e-05	-1.43369	-3.37191e-10
116878793	chr11:116878793:T:G	1.20333e-05	-0.109839	0.8599	0.000172854	-1.29131	0.584014
116878955	chr11:116878955:C:T	1.97668e-06	-1.42821e-10	-1.05619	0.000123829	-1.42821e-10	-1.04084
116879162	chr11:116879162:G:A	3.57393e-06	0.715737	-1.17969	4.63207e-05	-1.00895	-1.01521
116879261	chr11:116879261:C:T	1.76846e-06	-0.124178	-1.04333	2.22049e-05	-1.6748	-1.08463
116879886	chr11:116879886:A:C	5.38665e-06	-1.42821e-10	-0.0536916	0.000346297	-1.42821e-10	-0.0124477
116879973	chr11:116879973:T:G	1.00334e-05	-1.42821e-10	0.568304	0.000583069	-1.42821e-10	0.508561
116880158	chr11:116880158:A:C	0.000237555	2.90433	0.828459	0.000621652	-0.561519	1.13415
116880833	chr11:116880833:G:A	5.36415e-06	1.14019	-1.19806	4.0555e-05	-0.912909	-1.24418
116881262	chr11:116881262:T:TTG	2.94563e-07	-1.66341	-1.29647	1.71706e-05	-1.68677	-1.32978
116881475	chr11:116881475:G:A	1.25575e-06	-1.50988	-3.37191e-10	6.74739e-05	-1.648	-3.37191e-10
116881503	chr11:116881503:A:T	1.66732e-06	-0.0716871	-1.15471	2.04265e-05	-1.6674	-1.17551
116881683	chr11:116881683:A:G	3.73451e-06	-1.42821e-10	-0.419999	0.000260205	-1.42821e-10	-0.298273
116881842	chr11:116881842:T:C	1.08174e-05	0.334425	0.309115	0.000181274	-0.92664	0.266908
116882836	chr11:116882836:A:G	3.18577e-07	-1.55847	-1.32304	1.85251e-05	-1.63639	-1.30423
116883114	chr11:116883114:A:G	4.67226e-06	-0.195973	-3.37191e-10	0.000197805	-0.572462	-3.37191e-10
116883264	chr11:116883264:C:T	1.20813e-06	-1.54854	-3.37191e-10	9.10619e-05	-1.3482	-3.37191e-10
116883549	chr11:116883549:T:C	3.33342e-07	-1.53006	-1.30614	1.93521e-05	-1.61753	-1.27941
116883707	chr11:116883707:G:A	1.51342e-06	-1.42821e-10	-1.32324	9.4048e-05	-1.42821e-10	-1.31594
116884037	chr11:116884037:A:T	1.18425e-06	-1.5685	-3.37191e-10	7.46756e-05	-1.54659	-3.37191e-10
116884325	chr11:116884325:T:C	0.00444911	3.75441	2.90843	0.00530551	-0.226812	2.94357
116884803	chr11:116884803:CACAA:C	1.10712e-05	-1.42821e-10	0.666729	0.000592869	-1.42821e-10	0.525229
116884868	chr11:116884868:G:A	5.20487e-06	-0.53445	0.446431	9.78788e-05	-1.48565	0.209633
116885467	chr11:116885467:G:A	3.19162e-07	-1.56341	-1.31626	1.86578e-05	-1.63941	-1.29407
116885920	chr11:116885920:T:C	9.54797e-06	-1.42821e-10	0.518713	0.000514577	-1.42821e-10	0.3836
116885974	chr11:116885974:A:G	1.19692e-06	-1.55787	-3.37191e-10	8.26709e-05	-1.44488	-3.37191e-10
116886270	chr11:116886270:G:A	3.18855e-07	-1.5702	-1.31044	1.87364e-05	-1.6435	-1.28577
116886532	chr11:116886532:A:G	3.16708e-07	-1.57288	-1.31451	1.85968e-05	-1.64521	-1.29154
116886682	chr11:116886682:C:T	3.11635e-07	-1.59381	-1.30973	1.84952e-05	-1.65741	-1.28482
116887004	chr11:116887004:T:C	5.82096e-06	0.0238497	-3.37191e-10	0.000959392	1.00656	-3.37191e-10
116887049	chr11:116887049:C:A	1.13911e-06	-1.60736	-3.37191e-10	7.72578e-05	-1.5126	-3.37191e-10
116887077	chr11:116887077:T:C	3.48499e-07	-1.51807	-1.27367	2.03411e-05	-1.61	-1.2371
116887385	chr11:116887385:G:A	4.08954e-06	0.836527	-1.16571	4.37944e-05	-0.98804	-1.0922
116887500	chr11:116887500:C:T	2.51672e-06	0.437018	-1.25168	0.000404299	1.46239	-1.31998
116887559	chr11:116887559:G:A	1.55175e-06	-1.42821e-10	-1.29823	9.22899e-05	-1.42821e-10	-1.33481
116887942	chr11:116887942:T:C	1.07713e-06	-1.66331	-3.37191e-10	7.2199e-05	-1.58032	-3.37191e-10
116887975	chr11:116887975:ATACATGAATTGT:A	1.21843e-05	-1.42821e-10	0.762533	0.000877085	-1.42821e-10	0.916859
116887977	chr11:116887977:A:C	3.2825e-07	-1.55544	-1.29615	1.93223e-05	-1.63435	-1.26414
116888346	chr11:116888346:C:A	3.16473e-06	-1.42821e-10	-0.585549	0.000186561	-1.42821e-10	-0.630984
116888616	chr11:116888616:T:C	5.26102e-06	1.12749	-1.20478	3.89576e-05	-0.946579	-1.25069
116888958	chr11:116888958:T:C	1.512e-06	-1.42821e-10	-1.32418	9.25521e-05	-1.42821e-10	-1.33197
116889108	chr11:116889108:A:G	3.27403e-07	-1.57373	-1.28045	1.94576e-05	-1.64567	-1.24583
116889769	chr11:116889769:C:T	1.25105e-06	-1.51364	-3.37191e-10	6.78226e-05	-1.64285	-3.37191e-10
116889829	chr11:116889829:G:A	5.99613e-06	-0.465041	0.518541	0.000108703	-1.44152	0.270393
116889915	chr11:116889915:G:T	1.74533e-06	-1.42821e-10	-1.18067	0.000109477	-1.42821e-10	-1.16403
116890784	chr11:116890784:G:A	1.51389e-06	-1.42821e-10	-1.32293	9.24894e-05	-1.42821e-10	-1.33265
116891099	chr11:116891099:G:C	1.23916e-05	0.779405	-3.37191e-10	0.00053363	0.419958	-3.37191e-10
116891195	chr11:116891195:T:C	1.68711e-06	-1.42821e-10	-1.2146	0.000105158	-1.42821e-10	-1.20428
116891304	chr11:116891304:G:A	1.75207e-06	-1.42821e-10	-1.17682	0.000112408	-1.42821e-10	-1.13761
116891312	chr11:116891312:G:A	1.44583e-06	-0.173928	-1.195	2.0288e-05	-1.6618	-1.18791
116891353	chr11:116891353:C:T	1.71183e-06	-1.42821e-10	-1.20005	0.000110199	-1.42821e-10	-1.15745
116891441	chr11:116891441:C:A	1.08858e-06	-0.388202	-1.26454	1.80813e-05	-1.6838	-1.28106
116891837	chr11:116891837:A:AG	3.18581e-07	-1.55715	-1.32434	1.85068e-05	-1.63536	-1.30625
116891867	chr11:116891867:C:G	2.01967e-06	0.0921504	-1.12683	0.000136379	0.219051	-1.16336
116891919	chr11:116891919:G:A	1.52291e-06	-1.42821e-10	-1.31699	9.22932e-05	-1.42821e-10	-1.33477
116893067	chr11:116893067:A:G	1.30238e-06	-1.47342	-3.37191e-10	7.07701e-05	-1.60031	-3.37191e-10
116893083	chr11:116893083:G:C	1.68442e-06	-1.2162	-3.37191e-10	0.000122707	-1.04995	-3.37191e-10
116893305	chr11:116893305:C:T	2.48395e-06	0.260901	-1.08866	2.14551e-05	-1.61232	-1.18146
116893385	chr11:116893385:A:C	1.59825e-06	-1.42821e-10	-1.2687	9.30601e-05	-1.42821e-10	-1.3265
116893720	chr11:116893720:C:G	5.1223e-07	-1.20981	-1.19678	2.50133e-05	-1.41612	-1.22422
116893746	chr11:116893746:G:C	1.59572e-06	-1.42821e-10	-1.27029	9.95484e-05	-1.42821e-10	-1.2591
116893866	chr11:116893866:C:T	8.70639e-07	-0.545266	-1.33088	2.36951e-05	-1.37335	-1.32113
116894201	chr11:116894201:C:T	2.25733e-06	-1.42821e-10	-0.923433	0.00014265	-1.42821e-10	-0.899351
116894984	chr11:116894984:T:C	1.56991e-06	-0.459368	-0.827229	3.15895e-05	-1.42941	-0.977513
116895185	chr11:116895185:C:T	3.49809e-06	-1.42821e-10	-0.485399	0.000205381	-1.42821e-10	-0.534878
116895201	chr11:116895201:G:A	6.06917e-06	-1.42821e-10	0.0656074	0.000357691	-1.42821e-10	0.0199262
116895433	chr11:116895433:G:A	6.59604e-06	0.148855	-3.37191e-10	0.00112145	1.16263	-3.37191e-10
116896078	chr11:116896078:A:G	1.65014e-06	-1.42821e-10	-1.23675	0.000103203	-1.42821e-10	-1.22305
116896183	chr11:116896183:T:C	4.08572e-06	-0.527522	0.197406	8.02765e-05	-1.45961	-0.0146527
116896972	chr11:116896972:T:C	6.8313e-07	-0.807718	-1.31097	9.00131e-05	-0.148939	-1.21085
116897006	chr11:116897006:G:A	5.2964e-06	-0.0705877	-3.37191e-10	0.000859416	0.896509	-3.37191e-10
116897466	chr11:116897466:T:G	1.49699e-06	-1.42821e-10	-1.33416	9.2204e-05	-1.42821e-10	-1.33574
116897511	chr11:116897511:A:C	1.72711e-05	-1.42821e-10	1.11142	0.00128366	-1.42821e-10	1.29772
116897666	chr11:116897666:G:A	3.30082e-05	-1.42821e-10	1.75914	0.00162096	-1.42821e-10	1.53103
116897820	chr11:116897820:T:C	1.6725e-06	-1.42821e-10	-1.22329	0.000118445	-1.42821e-10	-1.0853
116898233	chr11:116898233:T:C	1.4985e-06	-1.42821e-10	-1.33315	9.22524e-05	-1.42821e-10	-1.33522
116898902	chr11:116898902:T:G	4.59975e-06	-0.211612	-3.37191e-10	0.000122732	-1.04974	-3.37191e-10
116899148	chr11:116899148:G:A	4.24534e-06	-1.42821e-10	-0.291792	0.000248603	-1.42821e-10	-0.343889
116899390	chr11:116899390:C:T	6.91687e-06	-1.42821e-10	0.196348	0.000499151	-1.42821e-10	0.353164
116899801	chr11:116899801:A:G	0.00362871	3.93031	2.52871	0.00419446	-0.104942	2.58672
116900143	chr11:116900143:C:T	2.15651e-06	-1.42821e-10	-0.969126	0.000136216	-1.42821e-10	-0.945499
116900295	chr11:116900295:C:T	6.59421e-06	-1.42821e-10	0.148576	0.000453125	-1.42821e-10	0.256423
116900488	chr11:116900488:T:C	6.56667e-06	0.144392	-3.37191e-10	0.00111755	1.15915	-3.37191e-10
116900489	chr11:116900489:G:A	1.5859e-06	-1.42821e-10	-1.27646	9.85094e-05	-1.42821e-10	-1.26959
116900640	chr11:116900640:C:T	3.5316e-07	-1.58271	-1.19574	2.24206e-05	-1.68495	-1.06482
116900855	chr11:116900855:T:C	1.13038e-05	-1.42821e-10	0.687522	0.000809838	-1.42821e-10	0.83709
116900884	chr11:116900884:G:A	3.67522e-06	-1.05706	0.62106	0.00013531	-1.52158	0.569401
116900974	chr11:116900974:C:T	1.82734e-06	-1.42821e-10	-1.13475	0.000102749	-1.42821e-10	-1.22745
116901725	chr11:116901725:C:T	1.43757e-05	1.69982	-0.771901	0.000101253	-0.681505	-0.560616
116901770	chr11:116901770:T:C	3.09195e-07	-1.67786	-1.23354	1.81974e-05	-1.68554	-1.27292
116901771	chr11:116901771:G:C	1.53131e-06	-1.42821e-10	-1.31149	9.48896e-05	-1.42821e-10	-1.30703
116902071	chr11:116902071:C:A	0.00344559	3.70013	2.70711	0.00416292	-0.282362	2.75659
116902662	chr11:116902662:A:T	2.25498e-06	0.266085	-1.19056	2.70393e-05	-1.32635	-1.23611
116902849	chr11:116902849:C:T	5.95367e-06	-1.42821e-10	0.0463933	0.000432512	-1.42821e-10	0.209866
116903045	chr11:116903045:T:G	3.21663e-07	-1.68088	-1.19099	1.88407e-05	-1.68389	-1.23984
116903627	chr11:116903627:A:G	2.63207e-06	-1.42821e-10	-0.769844	0.000175284	-1.42821e-10	-0.693336
116903672	chr11:116903672:C:A	1.58304e-06	-1.42821e-10	-1.27827	9.83209e-05	-1.42821e-10	-1.27151
116903731	chr11:116903731:A:G	7.8802e-07	-0.87039	-1.10546	2.98135e-05	-1.34257	-1.12221
116903759	chr11:116903759:T:A	9.3143e-07	-1.58748	-0.221164	4.99579e-05	-1.65212	-0.296443
116903773	chr11:116903773:T:G	1.58408e-06	-1.42821e-10	-1.27761	9.83919e-05	-1.42821e-10	-1.27079
116903783	chr11:116903783:G:C	3.14164e-07	-1.68421	-1.21124	1.86005e-05	-1.68039	-1.25617
116904173	chr11:116904173:A:C	1.73346e-06	-1.42821e-10	-1.1875	0.000108794	-1.42821e-10	-1.17029
116906347	chr11:116906347:T:A	3.05647e-07	-1.67738	-1.24556	1.80061e-05	-1.68571	-1.28333
116906678	chr11:116906678:T:C	2.73354e-06	-0.732019	-3.37191e-10	0.00010638	-1.19273	-3.37191e-10
116907422	chr11:116907422:G:A	1.62006e-05	0.166979	0.880455	0.00282808	1.18045	0.907162
116907464	chr11:116907464:C:T	3.74047e-07	-1.63992	-1.08107	2.60052e-05	-1.68247	-0.918974
116907559	chr11:116907559:T:C	4.66413e-06	-0.829789	0.632075	0.000104319	-1.59204	0.379749
116907577	chr11:116907577:C:T	1.96431e-06	-1.06247	-3.37191e-10	6.56375e-05	-1.6756	-3.37191e-10
116908097	chr11:116908097:A:G	2.96428e-07	-1.68369	-1.26988	1.87582e-05	-1.68082	-1.2473
116908783	chr11:116908783:G:A	8.68168e-06	0.889644	-0.466044	0.000225035	-0.039354	-0.404133
116908960	chr11:116908960:G:A	6.6099e-06	-1.42821e-10	0.150954	0.000453825	-1.42821e-10	0.257967
116909640	chr11:116909640:C:T	1.64436e-06	-1.42821e-10	-1.24027	0.000102288	-1.42821e-10	-1.23195
116909763	chr11:116909763:GACTA:G	1.96516e-06	-1.42821e-10	-1.06204	0.000119953	-1.42821e-10	-1.07264
116909851	chr11:116909851:G:A	6.08299e-06	0.0678809	-3.37191e-10	0.00101671	1.06458	-3.37191e-10
116909852	chr11:116909852:T:C	1.14797e-06	-1.59962	-3.37191e-10	6.51046e-05	-1.68375	-3.37191e-10
116909986	chr11:116909986:A:G	6.79171e-06	0.178087	-3.37191e-10	0.00116659	1.2021	-3.37191e-10
116910202	chr11:116910202:C:T	2.23092e-06	0.334516	-1.26972	0.000423169	1.34461	-1.15658
116910376	chr11:116910376:T:C	1.68097e-06	-1.42821e-10	-1.21825	0.000105135	-1.42821e-10	-1.2045
116910971	chr11:116910971:A:T	1.11382e-05	-1.42821e-10	0.672762	0.00132039	-1.42821e-10	1.32594
116910983	chr11:116910983:T:C	2.32717e-06	0.383786	-1.27675	0.000444589	1.40533	-1.16792
116911284	chr11:116911284:G:T	5.01693e-06	0.134831	-0.259628	9.18675e-05	-1.04281	-0.296584
116911325	chr11:116911325:C:T	1.50875e-06	-1.42821e-10	-1.32633	9.27142e-05	-1.42821e-10	-1.33022
116911486	chr11:116911486:A:G	2.26082e-06	-0.921886	-3.37191e-10	6.4925e-05	-1.68651	-3.37191e-10
116911543	chr11:116911543:G:A	4.67467e-06	-1.42821e-10	-0.195456	0.000276702	-1.42821e-10	-0.236804
116911614	chr11:116911614:T:G	2.97802e-06	-1.42821e-10	-0.646358	0.000202724	-1.42821e-10	-0.547897
116912014	chr11:116912014:T:G	2.78277e-06	-1.42821e-10	-0.714168	0.000164372	-1.42821e-10	-0.757611
116912103	chr11:116912103:T:C	6.80751e-06	0.288197	-0.107786	0.000259943	-0.480058	0.180777
116912258	chr11:116912258:T:G	2.9976e-07	-1.68305	-1.25934	1.78849e-05	-1.68203	-1.29376
116912370	chr11:116912370:G:A	1.69792e-06	-1.42821e-10	-1.20821	0.000106215	-1.42821e-10	-1.19428
116912426	chr11:116912426:C:G	5.54407e-06	-0.0248869	-3.37191e-10	0.000904862	0.948038	-3.37191e-10
116912529	chr11:116912529:G:A	1.64834e-06	-1.42821e-10	-1.23785	0.000102547	-1.42821e-10	-1.22943
116912884	chr11:116912884:T:C	6.24989e-06	0.171623	-0.076675	0.000243206	-0.580791	0.214955
116913525	chr11:116913525:AG:A	3.00561e-07	-1.68401	-1.25572	1.79553e-05	-1.68075	-1.29111
116913660	chr11:116913660:G:T	6.73266e-07	-0.820061	-1.31317	8.82614e-05	-0.164328	-1.21511
116913976	chr11:116913976:T:C	3.04723e-07	-1.68417	-1.2418	1.81478e-05	-1.68061	-1.28059
116914096	chr11:116914096:GAAAC:G	8.15867e-06	0.361466	-3.37191e-10	0.00146793	1.43186	-3.37191e-10
116914625	chr11:116914625:C:T	3.06719e-07	-1.68495	-1.23449	1.82731e-05	-1.67929	-1.27502
116914883	chr11:116914883:G:A	2.56569e-06	-1.42821e-10	-0.795388	0.000163885	-1.42821e-10	-0.760578
116915664	chr11:116915664:T:C	4.6579e-06	-1.42821e-10	-0.19905	0.000271525	-1.42821e-10	-0.25569
116915676	chr11:116915676:G:A	1.41546e-05	-1.42821e-10	0.912421	0.000726695	-1.42821e-10	0.728762
116915801	chr11:116915801:C:T	1.72534e-05	-1.42821e-10	1.1104	0.00128426	-1.42821e-10	1.2982
116915877	chr11:116915877:A:C	2.53262e-06	-1.42821e-10	-0.80836	0.000181268	-1.42821e-10	-0.659765
116916432	chr11:116916432:C:T	1.58611e-05	0.0259507	1.0003	0.000176617	-1.42752	0.741757
116916476	chr11:116916476:T:C	2.54679e-06	0.451793	-1.25458	0.000498357	1.48427	-1.13269
116916498	chr11:116916498:T:C	1.7222e-06	-1.42821e-10	-1.19401	0.000123461	-1.42821e-10	-1.04382
116916604	chr11:116916604:G:A	3.23427e-07	-1.6842	-1.1822	1.94847e-05	-1.6561	-1.23402
116916745	chr11:116916745:C:T	1.52075e-06	-1.42821e-10	-1.31841	9.41016e-05	-1.42821e-10	-1.31537
116916917	chr11:116916917:C:T	3.01719e-07	-1.68567	-1.25021	1.809e-05	-1.67747	-1.28692
116917428	chr11:116917428:G:A	1.74225e-06	-1.42821e-10	-1.18244	0.00010942	-1.42821e-10	-1.16455
116918001	chr11:116918001:A:C	1.49884e-06	-1.42821e-10	-1.33292	9.28107e-05	-1.42821e-10	-1.32918
116918121	chr11:116918121:C:T	3.12128e-07	-1.56624	-1.33572	2.16418e-05	-1.45209	-1.33303
116918280	chr11:116918280:A:G	1.51861e-06	-1.31982	-3.37191e-10	8.09021e-05	-1.4665	-3.37191e-10
116918328	chr11:116918328:T:C	1.64216e-05	-1.42821e-10	1.06098	0.00131419	-1.42821e-10	1.32123
116918513	chr11:116918513:G:A	1.58715e-06	-1.42821e-10	-1.27568	9.89968e-05	-1.42821e-10	-1.26466
116918722	chr11:116918722:T:C	2.90919e-06	0.304165	-0.973905	0.000619428	1.30845	-0.739396
116918919	chr11:116918919:C:A	1.63197e-06	-1.54472	0.296892	9.67481e-05	-1.55296	0.265323
116919393	chr11:116919393:T:C	1.89687e-06	-1.42821e-10	-1.09741	0.000117563	-1.42821e-10	-1.09277
116919522	chr11:116919522:A:G	1.59541e-06	-1.42821e-10	-1.27049	9.94762e-05	-1.42821e-10	-1.25983
116920021	chr11:116920021:G:A	6.37994e-06	-1.42821e-10	0.115544	0.000437505	-1.42821e-10	0.221344
116920591	chr11:116920591:G:A	3.97499e-07	-1.5166	-1.14358	2.02345e-05	-1.64808	-1.20427
116920675	chr11:116920675:C:T	2.42666e-06	-0.851099	-3.37191e-10	9.21339e-05	-1.3365	-3.37191e-10
116921010	chr11:116921010:C:T	1.53902e-06	-1.42821e-10	-1.30647	9.5904e-05	-1.42821e-10	-1.2964
116921339	chr11:116921339:A:G	1.75074e-06	-1.42821e-10	-1.17758	9.97634e-05	-1.42821e-10	-1.25694
116921583	chr11:116921583:G:A	3.54972e-06	0.532041	-1.00279	0.000781806	1.58613	-0.784268
116921620	chr11:116921620:C:T	3.07074e-06	0.37296	-0.988657	0.000655757	1.39215	-0.766104
116921641	chr11:116921641:T:G	1.5203e-06	-1.06293	-0.255779	4.14071e-05	-1.68654	-0.449753
116921729	chr11:116921729:T:C	3.7431e-07	-1.59915	-1.12113	2.46073e-05	-1.67237	-0.984333
116922245	chr11:116922245:A:G	3.85261e-07	-1.37928	-1.31217	4.57547e-05	-0.82028	-1.21617
116922515	chr11:116922515:G:A	0.000240581	3.59052	0.154921	0.000294139	-0.297613	0.12192
116922560	chr11:116922560:G:T	6.24155e-06	-1.42821e-10	0.093613	0.000454467	-1.42821e-10	0.25938
116922566	chr11:116922566:C:T	1.53247e-06	-1.42821e-10	-1.31074	9.23135e-05	-1.42821e-10	-1.33455
116922749	chr11:116922749:ATT:A	3.2611e-06	0.454836	-1.01039	0.000705508	1.49291	-0.793735
116924008	chr11:116924008:G:A	4.84895e-06	-1.42821e-10	-0.158853	0.000286526	-1.42821e-10	-0.201915
116924163	chr11:116924163:G:A	2.47772e-06	0.494039	-1.32432	2.46047e-05	-1.32262	-1.33419
116924405	chr11:116924405:G:A	1.28443e-05	-1.42821e-10	0.815283	0.00154691	-1.42821e-10	1.48427
116924632	chr11:116924632:T:C	3.57006e-06	-1.42821e-10	-0.465033	0.000208629	-1.42821e-10	-0.519186
116924816	chr11:116924816:G:A	4.38272e-06	-0.259946	-3.37191e-10	0.000199385	-0.564507	-3.37191e-10
116925232	chr11:116925232:G:C	4.28036e-07	-1.48567	-1.10049	2.12453e-05	-1.6353	-1.16831
116925349	chr11:116925349:G:A	3.99132e-07	-1.50931	-1.14677	2.02183e-05	-1.64651	-1.20664
116925690	chr11:116925690:T:C	1.51311e-06	-1.42821e-10	-1.32345	9.35936e-05	-1.42821e-10	-1.32078
116925693	chr11:116925693:A:G	2.42722e-06	-1.42821e-10	-0.850868	0.000117076	-1.42821e-10	-1.09692
116926130	chr11:116926130:A:T	0.0004641	3.97452	0.427966	0.000456637	-0.122618	0.386762
116926242	chr11:116926242:G:A	3.48906e-06	-1.42821e-10	-0.487984	0.000207735	-1.42821e-10	-0.523481
116926726	chr11:116926726:T:C	1.06785e-06	-1.67197	-3.37191e-10	7.25985e-05	-1.5748	-3.37191e-10
116926759	chr11:116926759:G:A	3.76961e-07	-1.54508	-1.16815	1.95513e-05	-1.66239	-1.22432
116926905	chr11:116926905:T:C	2.75828e-06	-1.42821e-10	-0.723007	0.000136433	-1.42821e-10	-0.943912
116926968	chr11:116926968:T:C	3.84691e-07	-1.3584	-1.33453	4.38639e-05	-0.793545	-1.28511
116927787	chr11:116927787:C:T	6.30116e-06	0.103119	-3.37191e-10	0.00106233	1.10848	-3.37191e-10
116927828	chr11:116927828:C:T	0.000630585	4.10387	0.605159	0.000592344	-0.0527419	0.577085
116927851	chr11:116927851:T:C	2.20708e-06	-1.42821e-10	-0.945943	0.000134417	-1.42821e-10	-0.958797
116928247	chr11:116928247:A:G	1.20728e-05	1.07502	-0.321684	6.74972e-05	-1.26853	-0.379129
116929315	chr11:116929315:G:A	1.85389e-06	-1.42821e-10	-1.12033	0.000110694	-1.42821e-10	-1.15298
116929438	chr11:116929438:A:T	3.81935e-07	-1.56627	-1.13385	2.45923e-05	-1.6572	-1.00011
116929517	chr11:116929517:T:TCC	3.48741e-06	0.473429	-0.961885	0.000769648	1.51757	-0.731377
116930074	chr11:116930074:G:A	7.03603e-06	-1.42821e-10	0.21343	0.000484999	-1.42821e-10	0.324403
116930227	chr11:116930227:T:C	0.000448698	3.83317	0.535561	0.000479734	-0.193708	0.507195
116930345	chr11:116930345:C:G	3.81893e-07	-1.5194	-1.18083	1.95653e-05	-1.65114	-1.23485
116930485	chr11:116930485:A:C	9.86134e-05	1.24779	1.6058	0.000360869	-1.39266	1.42143
116930583	chr11:116930583:C:T	3.08214e-06	0.391625	-1.00362	0.000658045	1.4156	-0.786072
116930813	chr11:116930813:C:G	1.1668e-05	0.018142	0.701094	0.000112293	-1.58593	0.447297
116931095	chr11:116931095:C:T	1.69933e-06	-0.873263	-0.334116	3.88273e-05	-1.67521	-0.525415
116931865	chr11:116931865:T:A	2.46443e-06	-0.787183	-0.0484724	5.08564e-05	-1.66312	-0.267614
116931940	chr11:116931940:G:T	2.81479e-05	-1.42821e-10	1.59986	0.00094037	-1.42821e-10	0.986529
116931985	chr11:116931985:T:C	1.62345e-06	-1.42821e-10	-1.25306	0.000101296	-1.42821e-10	-1.2417
116932424	chr11:116932424:G:A	2.59653e-06	-1.42821e-10	-0.783439	0.000164409	-1.42821e-10	-0.757388
116932918	chr11:116932918:C:G	4.03307e-06	-0.343086	-3.37191e-10	0.000108369	-1.1742	-3.37191e-10
116933289	chr11:116933289:C:T	4.05078e-07	-1.57701	-1.06428	2.10464e-05	-1.67458	-1.13843
116933428	chr11:116933428:T:C	3.54942e-06	-0.254016	-0.216814	0.000120882	-1.08204	0.0171149
116933709	chr11:116933709:T:C	1.82969e-06	-1.42821e-10	-1.13347	0.000109332	-1.42821e-10	-1.16535
116934043	chr11:116934043:C:G	2.01533e-06	-1.42821e-10	-1.03683	0.000125007	-1.42821e-10	-1.03138
116934046	chr11:116934046:T:G	3.73182e-07	-1.54283	-1.18047	1.93734e-05	-1.66151	-1.23433
116934110	chr11:116934110:A:C	2.50344e-06	-1.42821e-10	-0.819948	0.000152248	-1.42821e-10	-0.834231
116934488	chr11:116934488:T:C	2.10092e-05	0.542763	0.764583	0.000149737	-1.48846	0.637595
116934725	chr11:116934725:G:A	3.26604e-07	-1.61603	-1.24059	1.80326e-05	-1.68587	-1.28169
116934807	chr11:116934807:C:T	1.62289e-06	-1.42821e-10	-1.25341	0.000101271	-1.42821e-10	-1.24194
116934980	chr11:116934980:G:A	3.25338e-07	-1.62555	-1.23496	1.80953e-05	-1.68667	-1.27743
116935158	chr11:116935158:G:T	1.95684e-06	0.265527	-1.33181	2.01532e-05	-1.52072	-1.33566
116935651	chr11:116935651:G:T	2.90198e-06	0.350503	-1.02272	0.000609438	1.36299	-0.810197
116935696	chr11:116935696:T:C	1.8864e-06	-0.142364	-0.960583	4.89056e-05	-1.02578	-0.944071
116935900	chr11:116935900:T:C	2.07409e-06	-1.00809	-3.37191e-10	0.000103392	-1.22122	-3.37191e-10
116935971	chr11:116935971:A:G	1.42719e-05	1.19577	-0.275099	7.1028e-05	-1.26756	-0.329109
116936315	chr11:116936315:G:A	1.65503e-06	-1.42821e-10	-1.2338	0.00010338	-1.42821e-10	-1.22133
116936457	chr11:116936457:T:G	3.83272e-07	-1.53968	-1.15694	1.97756e-05	-1.6602	-1.21509
116936510	chr11:116936510:C:T	3.76347e-07	-1.40624	-1.30862	1.92448e-05	-1.59994	-1.30256
116936652	chr11:116936652:G:C	3.78392e-07	-1.547	-1.16244	1.96269e-05	-1.66323	-1.21961
116936787	chr11:116936787:C:T	1.52314e-06	-1.42821e-10	-1.31684	9.45948e-05	-1.42821e-10	-1.31014
116937069	chr11:116937069:T:A	3.53974e-06	-1.42821e-10	-0.473561	0.000210573	-1.42821e-10	-0.509914
116937254	chr11:116937254:A:G	9.89182e-06	1.54317	-0.989076	5.0579e-05	-0.918547	-1.01766
116937405	chr11:116937405:T:G	1.68464e-06	-1.42821e-10	-1.21607	0.000105372	-1.42821e-10	-1.20225
116937648	chr11:116937648:A:G	1.11411e-05	-1.42821e-10	0.673027	0.00131338	-1.42821e-10	1.32062
116937737	chr11:116937737:C:T	3.83952e-07	-1.54013	-1.15472	1.98085e-05	-1.6603	-1.21333
116937942	chr11:116937942:C:T	6.26536e-06	0.0974217	-3.37191e-10	0.00105324	1.09988	-3.37191e-10
116938141	chr11:116938141:G:T	3.00333e-06	-0.637893	-3.37191e-10	0.000121895	-1.05658	-3.37191e-10
116938148	chr11:116938148:T:G	2.05626e-06	-1.42821e-10	-1.01673	0.000123544	-1.42821e-10	-1.04314
116938858	chr11:116938858:A:G	1.49478e-06	-1.42821e-10	-1.33563	9.23512e-05	-1.42821e-10	-1.33415
116939073	chr11:116939073:T:G	3.84967e-07	-1.54775	-1.14446	1.99133e-05	-1.66349	-1.20487
116939375	chr11:116939375:T:C	2.45985e-06	-1.42821e-10	-0.837516	0.000149634	-1.42821e-10	-0.851552
116939662	chr11:116939662:A:T	2.27591e-06	-1.42821e-10	-0.915237	0.000178666	-1.42821e-10	-0.674228
116939742	chr11:116939742:C:T	1.8839e-06	-1.42821e-10	-1.10427	0.000112071	-1.42821e-10	-1.14061
116939774	chr11:116939774:T:C	1.50926e-06	-1.42821e-10	-1.32599	9.40966e-05	-1.42821e-10	-1.31542
116940059	chr11:116940059:T:C	5.03257e-06	-0.121684	-3.37191e-10	0.000368027	0.0484117	-3.37191e-10
116940170	chr11:116940170:T:A	5.09675e-06	-1.42821e-10	-0.109012	0.000301341	-1.42821e-10	-0.1515
116940190	chr11:116940190:A:G	3.82379e-07	-1.54325	-1.15571	1.9767e-05	-1.66163	-1.2141
116940238	chr11:116940238:T:G	3.81053e-07	-1.55327	-1.14916	1.97953e-05	-1.6655	-1.20881
116940341	chr11:116940341:T:C	4.35212e-07	-1.58602	-0.983516	2.94054e-05	-1.66683	-0.811739
116940771	chr11:116940771:C:G	3.77258e-07	-1.52925	-1.18319	1.94428e-05	-1.65569	-1.23658
116941162	chr11:116941162:A:G	2.42167e-06	0.170672	-1.02383	0.000488316	1.1427	-0.81148
116941313	chr11:116941313:C:G	7.47658e-06	1.29921	-1.02505	3.6366e-05	-1.2131	-1.05301
116941342	chr11:116941342:A:C	3.82625e-07	-1.53829	-1.16003	1.97388e-05	-1.65948	-1.21768
116941912	chr11:116941912:T:C	3.89334e-07	-1.53168	-1.14925	1.99705e-05	-1.65661	-1.20888
116943076	chr11:116943076:C:T	1.54113e-06	-1.42821e-10	-1.3051	9.57718e-05	-1.42821e-10	-1.29778
116943263	chr11:116943263:A:C	3.96846e-07	-1.33597	-1.32585	4.76772e-05	-0.74429	-1.251
116943358	chr11:116943358:C:T	3.67477e-06	-1.42821e-10	-0.436125	0.000231439	-1.42821e-10	-0.41543
116943930	chr11:116943930:A:G	3.81253e-07	-1.5571	-1.1448	1.9861e-05	-1.66717	-1.20382
116944349	chr11:116944349:T:C	2.25077e-06	-1.42821e-10	-0.926343	0.00017554	-1.42821e-10	-0.691876
116944549	chr11:116944549:G:A	5.31408e-06	-0.0672554	-3.37191e-10	0.000856093	0.892635	-3.37191e-10
116944590	chr11:116944590:A:G	2.95473e-06	0.386676	-1.04088	0.000622019	1.40708	-0.833856
116944868	chr11:116944868:T:A	2.35798e-06	-1.42821e-10	-0.87981	0.000186022	-1.42821e-10	-0.633881
116944883	chr11:116944883:C:T	3.67495e-07	-1.58931	-1.14935	1.95427e-05	-1.67824	-1.2089
116945046	chr11:116945046:G:A	3.6906e-07	-1.4359	-1.29851	1.94698e-05	-1.59743	-1.29345
116945053	chr11:116945053:G:A	4.45641e-07	-1.59507	-0.950786	3.18242e-05	-1.63	-0.769515
116945175	chr11:116945175:G:A	3.64884e-07	-1.5897	-1.15609	1.94334e-05	-1.67833	-1.21442
116946062	chr11:116946062:A:G	3.54905e-07	-1.57958	-1.19394	1.89085e-05	-1.67507	-1.24506
116946168	chr11:116946168:C:T	1.00506e-06	-0.468707	-1.26387	3.75998e-05	-0.967708	-1.26504
116946803	chr11:116946803:C:T	2.24102e-06	-1.42821e-10	-0.930685	0.000139759	-1.42821e-10	-0.919828
116946939	chr11:116946939:A:C	3.93796e-07	-1.36662	-1.30292	4.77712e-05	-0.796522	-1.1968
116947471	chr11:116947471:G:A	4.57973e-07	-1.59181	-0.926754	3.28625e-05	-1.62692	-0.740493
116947627	chr11:116947627:A:G	3.91986e-07	-1.34663	-1.32752	4.74073e-05	-0.745232	-1.25574
116947691	chr11:116947691:A:G	3.42644e-06	-0.196781	-0.309311	0.000114734	-1.03371	-0.0834177
116947811	chr11:116947811:A:G	3.35221e-06	-0.229859	-0.298136	0.000112465	-1.06526	-0.0718411
116948334	chr11:116948334:T:C	3.2851e-06	0.500815	-1.04903	0.000705349	1.54356	-0.84461
116948525	chr11:116948525:C:T	1.97388e-06	-0.81778	-0.239833	4.30367e-05	-1.66458	-0.433113
116948548	chr11:116948548:A:T	3.5034e-07	-1.59688	-1.18959	1.88737e-05	-1.68034	-1.24164
116949079	chr11:116949079:T:G	1.07881e-06	-1.66175	-3.37191e-10	7.40381e-05	-1.55516	-3.37191e-10
116949190	chr11:116949190:G:A	3.51325e-07	-1.61284	-1.17082	1.90923e-05	-1.68396	-1.2265
116949275	chr11:116949275:T:A	4.44999e-07	-1.61028	-0.937017	3.19939e-05	-1.64132	-0.752876
116949355	chr11:116949355:T:A	2.26266e-06	-0.763408	-0.157664	4.65212e-05	-1.65515	-0.364685
116949369	chr11:116949369:T:C	1.52613e-06	-1.42821e-10	-1.31488	9.44759e-05	-1.42821e-10	-1.3114
116949372	chr11:116949372:T:C	4.45758e-07	-1.24579	-1.2998	5.84232e-05	-0.601555	-1.19048
116949426	chr11:116949426:G:A	2.47104e-06	-1.42821e-10	-0.832974	0.000150285	-1.42821e-10	-0.847214
116949698	chr11:116949698:G:A	1.66345e-06	0.106625	-1.33535	7.30126e-05	-0.244501	-1.32461
116949957	chr11:116949957:A:T	2.94276e-06	0.376431	-1.0347	0.000619538	1.395	-0.825773
116949974	chr11:116949974:G:A	3.53043e-07	-1.63001	-1.14878	1.94245e-05	-1.6865	-1.2067
116950108	chr11:116950108:C:G	1.06649e-06	-1.67324	-3.37191e-10	6.59187e-05	-1.67132	-3.37191e-10
116950540	chr11:116950540:A:T	3.99495e-06	-1.42821e-10	-0.352585	0.000234062	-1.42821e-10	-0.40416
116950606	chr11:116950606:C:T	2.03614e-06	-1.42821e-10	-1.02656	0.000126354	-1.42821e-10	-1.02066
116950699	chr11:116950699:T:C	2.57109e-06	0.4994	-1.29269	0.000472604	1.51091	-1.21239
116950779	chr11:116950779:GC:G	3.79886e-07	-1.38037	-1.32513	1.91633e-05	-1.58545	-1.3213
116950789	chr11:116950789:CT:C	3.79683e-07	-1.3809	-1.32513	1.91579e-05	-1.58573	-1.3213
116951003	chr11:116951003:A:G	3.69179e-07	-1.68596	-1.04813	2.71177e-05	-1.67053	-0.889033
116951202	chr11:116951202:T:G	1.77866e-06	-0.869576	-0.292177	4.05699e-05	-1.67486	-0.481857
116951306	chr11:116951306:T:G	1.61047e-06	-1.42821e-10	-1.26109	0.000100446	-1.42821e-10	-1.25013
116951318	chr11:116951318:C:T	1.82808e-06	-0.841948	-0.292403	4.07071e-05	-1.67127	-0.482075
116952346	chr11:116952346:G:A	1.2813e-06	-0.303059	-1.18668	2.43195e-05	-1.47473	-1.19373
116952391	chr11:116952391:T:C	3.53397e-07	-1.59455	-1.18323	1.89819e-05	-1.67972	-1.23654
116952805	chr11:116952805:G:A	3.80277e-07	-1.54986	-1.15461	1.97332e-05	-1.66426	-1.21318
116952901	chr11:116952901:A:G	3.68406e-07	-1.56216	-1.17402	1.9328e-05	-1.66911	-1.22908
116952956	chr11:116952956:T:C	2.06977e-06	0.320775	-1.33095	2.04805e-05	-1.50453	-1.33574
116953280	chr11:116953280:A:T	1.22259e-06	-0.806335	-0.730312	2.77189e-05	-1.66589	-0.871738
116953446	chr11:116953446:A:G	3.74782e-07	-1.55216	-1.16686	1.95169e-05	-1.66521	-1.22325
116953570	chr11:116953570:C:T	3.76919e-07	-1.54114	-1.1722	1.95224e-05	-1.66066	-1.22752
116953769	chr11:116953769:G:A	2.78715e-06	-1.42821e-10	-0.712595	0.000165023	-1.42821e-10	-0.75366
116953870	chr11:116953870:G:A	3.89789e-06	-1.42821e-10	-0.37718	0.000228304	-1.42821e-10	-0.429067
116953904	chr11:116953904:G:A	3.7128e-07	-1.55843	-1.16998	1.94189e-05	-1.6677	-1.2258
116954168	chr11:116954168:T:G	5.29124e-05	0.775723	1.4553	0.000314303	-1.42013	1.31074
116954222	chr11:116954222:A:C	2.91738e-06	0.342001	-1.00893	0.000614403	1.35298	-0.792071
116954524	chr11:116954524:G:A	3.73797e-07	-1.55756	-1.1641	1.95187e-05	-1.66736	-1.22101
116955431	chr11:116955431:A:T	1.54377e-06	-1.42821e-10	-1.30339	9.68876e-05	-1.42821e-10	-1.28619
116955693	chr11:116955693:T:C	2.96757e-06	0.352202	-1.00207	0.000627848	1.36604	-0.783482
116955901	chr11:116955901:T:C	3.77582e-07	-1.53154	-1.18004	1.94765e-05	-1.65654	-1.234
116955927	chr11:116955927:A:C	3.805e-07	-1.53182	-1.17206	1.9599e-05	-1.65658	-1.22768
116956154	chr11:116956154:C:T	1.39182e-06	-0.449247	-0.957753	2.89136e-05	-1.5309	-0.96453
116956653	chr11:116956653:T:C	9.31342e-07	-1.61541	-0.19333	5.20177e-05	-1.68457	-0.223586
116957405	chr11:116957405:T:C	2.8544e-06	-0.349116	-0.339637	9.96275e-05	-1.14198	-0.116329
116957604	chr11:116957604:T:G	1.60418e-06	-0.0228341	-1.24217	3.9855e-05	-0.945175	-1.22932
116957768	chr11:116957768:T:C	9.64253e-07	-1.55324	-0.220775	5.62954e-05	-1.56053	-0.268599
116957857	chr11:116957857:G:A	3.04561e-06	0.39757	-1.02149	0.000647317	1.42181	-0.808718
116958006	chr11:116958006:A:G	2.26748e-06	-1.42821e-10	-0.918945	0.00017782	-1.42821e-10	-0.67897
116958143	chr11:116958143:A:T	3.14892e-06	0.434648	-1.0252	0.000673962	1.467	-0.813567
116958590	chr11:116958590:A:G	1.57257e-06	-1.42821e-10	-1.28491	9.79008e-05	-1.42821e-10	-1.27579
116958620	chr11:116958620:CAGG:C	2.99522e-06	0.387174	-1.02777	0.000633951	1.40911	-0.816882
116958726	chr11:116958726:G:T	3.71515e-07	-1.56826	-1.15952	1.95705e-05	-1.67012	-1.2156
116958982	chr11:116958982:T:C	2.27749e-06	-1.42821e-10	-0.914542	0.000178783	-1.42821e-10	-0.673569
116959028	chr11:116959028:A:C	1.53248e-06	-1.42821e-10	-1.31073	9.51723e-05	-1.42821e-10	-1.30406
116959376	chr11:116959376:G:C	1.13185e-06	-1.61376	-3.37191e-10	6.60621e-05	-1.66915	-3.37191e-10
116959410	chr11:116959410:T:C	2.64743e-05	-1.42821e-10	1.53856	0.00130251	-1.42821e-10	1.3123
116959545	chr11:116959545:T:C	0.000690976	4.02733	0.773164	0.000685128	-0.0837411	0.753602
116959707	chr11:116959707:C:T	1.3264e-06	-1.45515	-3.37191e-10	7.31861e-05	-1.56674	-3.37191e-10
116959912	chr11:116959912:G:T	3.2522e-06	0.498804	-1.05709	0.000699239	1.54507	-0.854818
116960002	chr11:116960002:A:C	1.60826e-06	-1.42821e-10	-1.26246	0.000100298	-1.42821e-10	-1.2516
116960487	chr11:116960487:T:C	2.52405e-06	-1.42821e-10	-0.81175	0.000167279	-1.42821e-10	-0.740079
116960712	chr11:116960712:A:C	1.515e-06	-1.42821e-10	-1.3222	9.29323e-05	-1.42821e-10	-1.32787
116961363	chr11:116961363:A:AAACT	1.55274e-06	-1.42821e-10	-1.29759	9.22088e-05	-1.42821e-10	-1.33569
116961439	chr11:116961439:A:G	1.53228e-06	-1.42821e-10	-1.31086	9.52351e-05	-1.42821e-10	-1.3034
116961663	chr11:116961663:T:C	1.57038e-06	-1.42821e-10	-1.2863	9.7748e-05	-1.42821e-10	-1.27735
116962134	chr11:116962134:G:A	1.60893e-06	-1.42821e-10	-1.26205	0.000100342	-1.42821e-10	-1.25116
116962339	chr11:116962339:G:A	1.8271e-06	-0.830489	-0.304395	4.04255e-05	-1.6684	-0.491881
116962683	chr11:116962683:A:C	3.05175e-06	0.411164	-1.03306	0.000648499	1.43867	-0.823758
116962939	chr11:116962939:T:G	1.6698e-06	-0.794958	-0.429952	3.62047e-05	-1.66314	-0.607414
116962963	chr11:116962963:C:T	1.88803e-05	1.22341	-0.0229074	9.15512e-05	-1.25878	-0.0840676
116963014	chr11:116963014:C:T	0.000795267	4.19046	0.750601	0.000722208	0.000809238	0.72176
116963588	chr11:116963588:G:A	1.56286e-06	-1.42821e-10	-1.2911	9.72381e-05	-1.42821e-10	-1.28258
116963597	chr11:116963597:G:A	0.000815303	4.25435	0.711593	0.000718859	0.0348873	0.683033
116964237	chr11:116964237:T:C	3.54415e-06	-0.191889	-0.280428	0.00011811	-1.03679	-0.0513389
116964255	chr11:116964255:T:C	3.28207e-06	-0.286417	-0.262723	0.000113638	-1.09514	-0.0315913
116964335	chr11:116964335:G:A	2.74046e-06	-1.42821e-10	-0.729488	0.000171685	-1.42821e-10	-0.714084
116964646	chr11:116964646:C:T	4.37238e-07	-1.59864	-0.966253	3.11489e-05	-1.63239	-0.788578
116964647	chr11:116964647:G:A	4.24955e-06	0.765912	-1.05671	0.000971522	1.87386	-0.854738
116964682	chr11:116964682:A:G	3.44073e-06	-1.26671	0.764783	0.000142192	-1.47859	0.576023
116965315	chr11:116965315:G:A	1.77235e-06	-0.904427	-0.260882	4.16627e-05	-1.67786	-0.45228
116965493	chr11:116965493:A:C	1.86648e-06	-0.763845	-0.349715	3.92308e-05	-1.65763	-0.532649
116965496	chr11:116965496:A:G	2.11842e-06	-0.0749706	-0.911973	5.37703e-05	-0.978279	-0.896744
116966156	chr11:116966156:G:A	1.50947e-06	-1.42821e-10	-1.32586	9.27035e-05	-1.42821e-10	-1.33034
116966556	chr11:116966556:A:T	2.41802e-06	-1.42821e-10	-0.854664	0.000192683	-1.42821e-10	-0.5987
116966657	chr11:116966657:T:C	4.68295e-07	-1.24159	-1.25468	6.24793e-05	-0.615138	-1.10977
116966687	chr11:116966687:GT:G	3.12451e-06	-0.210792	-0.387544	0.000102561	-1.0516	-0.177688
116966765	chr11:116966765:C:T	5.57529e-06	-0.019271	-3.37191e-10	0.000246461	-0.352541	-3.37191e-10
116966782	chr11:116966782:CT:C	3.63398e-07	-1.43234	-1.31754	1.87411e-05	-1.6145	-1.31452
116967414	chr11:116967414:A:C	3.61661e-07	-1.5861	-1.16856	1.92717e-05	-1.67641	-1.2247
116967503	chr11:116967503:T:C	6.01799e-06	0.0571376	-3.37191e-10	0.001001	1.04901	-3.37191e-10
116967532	chr11:116967532:T:C	1.49738e-06	-1.42821e-10	-1.3339	9.23735e-05	-1.42821e-10	-1.3339
116967899	chr11:116967899:C:T	3.9661e-07	-1.64753	-1.01489	2.82948e-05	-1.66916	-0.847909
116968188	chr11:116968188:A:G	2.40844e-06	-0.291007	-0.567629	7.98037e-05	-1.10947	-0.370709
116968378	chr11:116968378:G:A	3.18367e-06	0.40015	-0.979732	0.000684568	1.42395	-0.754903
116968577	chr11:116968577:G:C	3.55036e-07	-1.59479	-1.17836	1.9069e-05	-1.67908	-1.2326
116968676	chr11:116968676:C:G	3.29304e-05	-1.42821e-10	1.75678	0.00161783	-1.42821e-10	1.52909
116968704	chr11:116968704:A:G	5.89137e-06	0.0358734	-3.37191e-10	0.000974148	1.02182	-3.37191e-10
116968898	chr11:116968898:G:A	3.5994e-07	-1.58541	-1.17402	1.91921e-05	-1.67617	-1.22908
116969045	chr11:116969045:T:C	0.000136869	1.08485	2.09656	0.0005547	-1.43977	1.89845
116969657	chr11:116969657:G:C	2.07046e-06	-1.00984	-3.37191e-10	7.77951e-05	-1.50567	-3.37191e-10
116969913	chr11:116969913:G:C	1.50437e-06	-1.42821e-10	-1.32924	9.22061e-05	-1.42821e-10	-1.33572
116970083	chr11:116970083:C:T	2.42453e-06	-1.42821e-10	-0.851976	0.000193315	-1.42821e-10	-0.595421
116970110	chr11:116970110:T:C	6.25703e-06	-1.42821e-10	0.0960901	0.000449864	-1.42821e-10	0.249202
116970227	chr11:116970227:T:C	2.18669e-06	-1.42821e-10	-0.955226	0.000136279	-1.42821e-10	-0.945041
116970697	chr11:116970697:C:T	2.05997e-06	-1.01493	-3.37191e-10	0.000105026	-1.20554	-3.37191e-10
116970730	chr11:116970730:A:T	1.43974e-06	-0.897776	-0.475379	3.4257e-05	-1.67805	-0.647801
116971191	chr11:116971191:A:G	1.53174e-06	-1.42821e-10	-1.31121	9.51947e-05	-1.42821e-10	-1.30382
116971458	chr11:116971458:T:C	3.19721e-06	0.457702	-1.03304	0.000686071	1.49503	-0.823793
116971746	chr11:116971746:TTC:T	3.36927e-06	0.464764	-0.987684	0.000733625	1.50343	-0.765177
116971960	chr11:116971960:C:T	3.79289e-07	-1.51542	-1.19165	1.94461e-05	-1.64886	-1.24323
116972042	chr11:116972042:G:A	3.63863e-06	0.568027	-1.01403	0.000802655	1.62812	-0.799941
116972542	chr11:116972542:A:T	2.00895e-06	-1.42821e-10	-1.04001	0.00012466	-1.42821e-10	-1.03416
116973031	chr11:116973031:T:C	5.68821e-06	0.000781128	-3.37191e-10	0.000931274	0.976809	-3.37191e-10
116973064	chr11:116973064:G:A	3.53655e-06	-1.42821e-10	-0.474463	0.000210388	-1.42821e-10	-0.510792
116973078	chr11:116973078:T:G	3.66115e-06	-1.42821e-10	-0.439838	0.000322283	-1.42821e-10	-0.0843146
116973563	chr11:116973563:T:C	6.81712e-07	-1.63229	-0.488469	5.31064e-05	-1.65745	-0.229998
116973933	chr11:116973933:G:A	4.84722e-06	0.492989	-0.652199	0.00115988	1.53419	-0.337861
116974065	chr11:116974065:T:C	1.49461e-06	-1.42821e-10	-1.33575	9.2207e-05	-1.42821e-10	-1.33571
116974388	chr11:116974388:T:C	3.73854e-07	-1.61708	-1.10443	2.22805e-05	-1.55798	-1.19805
116974693	chr11:116974693:C:T	1.54101e-06	-1.42821e-10	-1.30518	9.60506e-05	-1.42821e-10	-1.29487
116974822	chr11:116974822:A:G	6.52251e-07	-1.63038	-0.53456	5.0469e-05	-1.65606	-0.282327
116975460	chr11:116975460:AT:A	3.71072e-06	-1.42821e-10	-0.426389	0.000327015	-1.42821e-10	-0.0697378
116975550	chr11:116975550:T:C	3.675e-07	-1.53573	-1.20292	1.90898e-05	-1.65829	-1.2523
116975598	chr11:116975598:T:C	9.41382e-06	-1.42821e-10	0.504564	0.00107304	-1.42821e-10	1.11851
116975627	chr11:116975627:G:A	3.71324e-07	-1.53983	-1.18846	1.92772e-05	-1.66006	-1.24076
116976420	chr11:116976420:G:A	1.56504e-06	-1.42821e-10	-1.2897	9.73884e-05	-1.42821e-10	-1.28104
116976446	chr11:116976446:G:A	1.59355e-06	-1.42821e-10	-1.27165	9.93108e-05	-1.42821e-10	-1.26149
116976716	chr11:116976716:C:T	2.65151e-06	-1.42821e-10	-0.762485	0.000167915	-1.42821e-10	-0.736285
116976868	chr11:116976868:G:A	2.00799e-06	-1.5378	0.49732	0.00011763	-1.54263	0.450433
116977492	chr11:116977492:G:C	3.60479e-06	-1.42821e-10	-0.455351	0.000316123	-1.42821e-10	-0.103613
116977613	chr11:116977613:G:T	4.91793e-07	-1.32994	-1.11738	6.85409e-05	-0.736352	-0.895962
116977952	chr11:116977952:C:T	1.14525e-05	-1.42821e-10	0.700592	0.00135411	-1.42821e-10	1.35116
116978000	chr11:116978000:C:T	3.91582e-07	-1.35753	-1.31765	1.95353e-05	-1.57291	-1.31461
116978141	chr11:116978141:C:T	1.51068e-06	-0.235671	-1.08938	4.05748e-05	-1.07919	-1.07741
116978322	chr11:116978322:G:A	4.95116e-06	0.529637	-0.66763	0.0011896	1.57876	-0.357134
116978347	chr11:116978347:G:A	1.52305e-06	-1.42821e-10	-1.3169	9.3355e-05	-1.42821e-10	-1.32333
116978828	chr11:116978828:G:C	4.47456e-06	0.44116	-0.680368	0.00105204	1.47127	-0.37252
116979635	chr11:116979635:T:A	4.49031e-07	-1.53738	-1.0009	2.25721e-05	-1.65903	-1.084
116979656	chr11:116979656:G:A	1.52305e-06	-1.42821e-10	-1.3169	9.3355e-05	-1.42821e-10	-1.32333
116979769	chr11:116979769:C:A	4.42431e-06	0.407043	-0.657544	0.00103867	1.43076	-0.344807
116980651	chr11:116980651:A:G	3.81987e-07	-1.53243	-1.16756	1.96677e-05	-1.65683	-1.22393
116980892	chr11:116980892:T:C	4.86244e-07	-1.2976	-1.16106	6.78275e-05	-0.684243	-0.958534
116981663	chr11:116981663:C:T	2.42344e-06	-1.42821e-10	-0.852426	0.000147538	-1.42821e-10	-0.865657
116981791	chr11:116981791:C:T	4.68084e-06	-0.279578	0.0854399	0.000165388	-1.10183	0.350385
116981971	chr11:116981971:T:A	3.79126e-07	-1.5339	-1.1736	1.95572e-05	-1.65755	-1.22885
116981998	chr11:116981998:T:C	5.1048e-06	0.581095	-0.688529	0.00123418	1.64084	-0.382424
116982000	chr11:116982000:T:C	4.97127e-06	0.554589	-0.688529	0.00119535	1.60887	-0.382424
116982140	chr11:116982140:G:A	3.39751e-06	-1.42821e-10	-0.514574	0.000294567	-1.42821e-10	-0.174238
116982211	chr11:116982211:C:T	4.72502e-06	0.470813	-0.655557	0.00112339	1.50689	-0.342531
116982407	chr11:116982407:G:A	0.000716211	4.1325	0.703864	0.000661374	-0.0400185	0.674594
116982435	chr11:116982435:C:A	6.14092e-06	0.0773602	-3.37191e-10	0.00102655	1.07422	-3.37191e-10
116982497	chr11:116982497:C:T	0.000286271	4.05336	-0.134032	0.000274829	-0.0800524	-0.163541
116982584	chr11:116982584:G:A	8.98015e-07	-0.593171	-1.25201	3.44925e-05	-1.06612	-1.25288
116982727	chr11:116982727:G:A	1.69427e-06	-1.42821e-10	-1.21036	0.000102802	-1.42821e-10	-1.22693
116982890	chr11:116982890:G:A	0.000418278	3.67977	0.618762	0.000476766	-0.27825	0.585533
116982970	chr11:116982970:T:A	4.02682e-05	1.95795	-3.37191e-10	0.000123215	-1.04582	-3.37191e-10
116983152	chr11:116983152:G:A	1.53818e-06	-1.42821e-10	-1.30701	9.56693e-05	-1.42821e-10	-1.29885
116983206	chr11:116983206:G:A	3.89985e-07	-1.54825	-1.13101	2.0139e-05	-1.66277	-1.19432
116983655	chr11:116983655:C:T	1.50688e-06	-1.42821e-10	-1.32758	9.31604e-05	-1.42821e-10	-1.32542
116983864	chr11:116983864:T:G	7.02481e-07	-1.63065	-0.460096	5.51096e-05	-1.6555	-0.194916
116984790	chr11:116984790:T:C	3.53424e-06	-1.42821e-10	-0.475117	0.000308847	-1.42821e-10	-0.126897
116985452	chr11:116985452:A:C	1.55558e-06	-1.42821e-10	-1.29577	9.67439e-05	-1.42821e-10	-1.28768
116985463	chr11:116985463:T:C	6.12555e-07	-1.62635	-0.601386	4.69151e-05	-1.65297	-0.358436
116985473	chr11:116985473:G:A	2.01606e-05	-1.42821e-10	1.26612	0.00260402	-1.42821e-10	2.00507
116985606	chr11:116985606:A:C	3.76183e-07	-1.54894	-1.16635	1.95454e-05	-1.66386	-1.22314
116985748	chr11:116985748:T:C	5.55218e-06	-0.0234247	-3.37191e-10	0.000245543	-0.356274	-3.37191e-10
116985926	chr11:116985926:T:C	3.87357e-05	1.20286	0.716282	0.000187263	-1.25994	0.632708
116985993	chr11:116985993:C:T	3.89358e-07	-1.52043	-1.16044	1.99156e-05	-1.65146	-1.21679
116986276	chr11:116986276:T:A	3.79831e-07	-1.53884	-1.1668	1.96214e-05	-1.65961	-1.22352
116986287	chr11:116986287:C:T	0.000561272	3.92509	0.667502	0.000573507	-0.146792	0.638818
116986684	chr11:116986684:T:C	6.45629e-07	-1.63624	-0.538902	5.00242e-05	-1.66009	-0.287148
116986912	chr11:116986912:G:A	3.14252e-06	-1.42821e-10	-0.592592	0.000226264	-1.42821e-10	-0.438042
116986936	chr11:116986936:G:A	3.82045e-07	-1.54056	-1.15927	1.97286e-05	-1.66038	-1.2173
116987604	chr11:116987604:T:C	4.60835e-06	0.428321	-0.638066	0.00109091	1.45571	-0.320688
116987987	chr11:116987987:A:G	5.40345e-06	-0.0505773	-3.37191e-10	0.000207064	-0.526719	-3.37191e-10
116988146	chr11:116988146:A:G	1.49503e-06	-1.42821e-10	-1.33547	9.22736e-05	-1.42821e-10	-1.33499
116988278	chr11:116988278:A:C	4.04464e-07	-1.36194	-1.28087	5.0342e-05	-0.789816	-1.15109
116988287	chr11:116988287:A:G	4.0766e-07	-1.36689	-1.26805	5.11483e-05	-0.798948	-1.12607
116988302	chr11:116988302:C:T	1.57732e-06	-1.42821e-10	-1.28189	9.8203e-05	-1.42821e-10	-1.27271
116988869	chr11:116988869:A:G	7.09616e-06	-1.42821e-10	0.221939	0.000512929	-1.42821e-10	0.380393
116989440	chr11:116989440:G:C	2.47538e-06	-1.42821e-10	-0.83122	0.00011877	-1.42821e-10	-1.08255
116989863	chr11:116989863:A:G	1.5361e-06	-1.42821e-10	-1.30837	9.53793e-05	-1.42821e-10	-1.30188
116989949	chr11:116989949:CTG:C	4.64706e-06	0.434166	-0.635547	0.00110244	1.464	-0.318465
116990142	chr11:116990142:C:T	1.51984e-06	-1.42821e-10	-1.31901	9.44678e-05	-1.42821e-10	-1.31148
116990383	chr11:116990383:G:C	5.68363e-06	-2.43276e-05	-3.37191e-10	0.000304657	-0.140559	-3.37191e-10
116990552	chr11:116990552:A:T	4.4229e-06	-0.43478	0.18396	0.000166686	-1.20377	0.46014
116990658	chr11:116990658:G:A	1.53949e-06	-1.42821e-10	-1.30616	9.56135e-05	-1.42821e-10	-1.29943
116991226	chr11:116991226:T:C	1.63427e-06	-1.42821e-10	-1.24642	9.65983e-05	-1.42821e-10	-1.28918
116991247	chr11:116991247:A:C	1.53361e-06	-1.42821e-10	-1.30999	9.5189e-05	-1.42821e-10	-1.30388
116991371	chr11:116991371:C:T	6.23297e-07	-1.6382	-0.572146	4.8101e-05	-1.66113	-0.325314
116991389	chr11:116991389:G:C	3.98426e-06	0.332338	-0.687602	0.000913156	1.33827	-0.381112
116991428	chr11:116991428:T:C	1.6903e-06	-0.956707	-0.256001	4.16964e-05	-1.68345	-0.445883
116991945	chr11:116991945:C:T	3.64009e-07	-1.54707	-1.20112	1.90207e-05	-1.66302	-1.2512
116992002	chr11:116992002:T:C	6.17943e-07	-1.64175	-0.577229	4.77114e-05	-1.66412	-0.330458
116992039	chr11:116992039:C:T	3.55174e-07	-1.55753	-1.21523	1.87281e-05	-1.66738	-1.26234
116992063	chr11:116992063:C:T	4.1368e-06	0.293014	-0.610707	0.000955337	1.29168	-0.289363
116992102	chr11:116992102:A:T	0.000183505	1.4828	1.99183	0.00057075	-1.30878	1.79599
116992818	chr11:116992818:T:C	1.54663e-06	-1.42821e-10	-1.30154	9.58342e-05	-1.42821e-10	-1.29712
116993117	chr11:116993117:C:T	1.5668e-06	-0.956408	-0.332174	3.8877e-05	-1.68355	-0.515793
116993918	chr11:116993918:A:G	2.6238e-06	-1.42821e-10	-0.77299	0.000188636	-1.42821e-10	-0.619924
116994274	chr11:116994274:G:A	1.77927e-06	-1.16141	-3.37191e-10	7.1228e-05	-1.59386	-3.37191e-10
116994384	chr11:116994384:T:A	3.32715e-07	-1.57145	-1.26664	1.79354e-05	-1.67131	-1.30166
116994491	chr11:116994491:T:C	3.26704e-07	-1.56817	-1.28814	1.76982e-05	-1.67012	-1.31616
116995524	chr11:116995524:A:G	4.98816e-07	-1.29398	-1.13915	6.98292e-05	-0.687807	-0.925885
116995574	chr11:116995574:C:T	7.99385e-06	1.23023	-0.889175	4.05934e-05	-1.23324	-0.922903
116995649	chr11:116995649:T:C	6.94683e-06	-1.42821e-10	0.20067	0.000480006	-1.42821e-10	0.314055
116995677	chr11:116995677:C:G	3.06613e-06	-1.42821e-10	-0.617199	0.000185882	-1.42821e-10	-0.634632
116995820	chr11:116995820:T:G	3.38836e-06	-1.42821e-10	-0.517269	0.000293037	-1.42821e-10	-0.179444
116995860	chr11:116995860:A:T	4.23198e-06	-1.42821e-10	-0.294945	0.000247427	-1.42821e-10	-0.348628
116995893	chr11:116995893:T:C	5.71972e-07	-1.65275	-0.643526	4.36917e-05	-1.67159	-0.410995
116996200	chr11:116996200:C:T	1.63627e-06	-1.42821e-10	-1.24519	9.66798e-05	-1.42821e-10	-1.28834
116996228	chr11:116996228:A:C	5.00576e-06	-0.127027	-3.37191e-10	0.000796438	0.820404	-3.37191e-10
116997450	chr11:116997450:T:C	8.80422e-06	-1.42821e-10	0.437616	0.000614041	-1.42821e-10	0.560318
116997655	chr11:116997655:G:A	3.2682e-06	-0.416414	-0.136962	0.000118716	-1.19152	0.108514
116997938	chr11:116997938:C:A	1.54694e-06	-0.898967	-0.402367	3.66587e-05	-1.67856	-0.579535
116998501	chr11:116998501:C:T	1.15078e-05	0.408719	0.296694	0.000208935	-0.959949	0.442229
116998515	chr11:116998515:T:C	3.21399e-06	-1.42821e-10	-0.570102	0.000275322	-1.42821e-10	-0.241803
116998846	chr11:116998846:A:G	3.32774e-06	-1.42821e-10	-0.535323	0.000286837	-1.42821e-10	-0.200829
116998930	chr11:116998930:T:C	3.91762e-06	-1.42821e-10	-0.372131	0.00023251	-1.42821e-10	-0.41081
116999443	chr11:116999443:C:T	4.70531e-06	0.466437	-0.65536	0.00111641	1.5021	-0.343973
116999584	chr11:116999584:C:G	2.66275e-06	-1.42821e-10	-0.758255	0.000180291	-1.42821e-10	-0.665173
116999695	chr11:116999695:G:C	3.32104e-07	-1.58582	-1.2541	1.80073e-05	-1.67626	-1.2927
116999704	chr11:116999704:C:T	1.43865e-06	-1.37391	-3.37191e-10	6.70892e-05	-1.65372	-3.37191e-10
116999764	chr11:116999764:A:G	5.58701e-07	-1.19021	-1.12954	8.26272e-05	-0.533783	-0.911622
117000050	chr11:117000050:G:A	1.48742e-06	-0.271636	-1.06894	4.01334e-05	-1.113	-1.05453
117000476	chr11:117000476:T:C	5.25667e-06	-0.0781183	-3.37191e-10	0.000845406	0.880072	-3.37191e-10
117000507	chr11:117000507:A:G	1.46382e-06	-0.980918	-0.375645	3.7316e-05	-1.68492	-0.555397
117000753	chr11:117000753:C:T	1.2162e-05	-1.42821e-10	0.760699	0.00144506	-1.42821e-10	1.41616
117001318	chr11:117001318:A:C	4.39651e-07	-1.31842	-1.24097	5.72247e-05	-0.730423	-1.08234
117001459	chr11:117001459:T:A	1.09343e-06	-1.64829	-3.37191e-10	6.93253e-05	-1.62093	-3.37191e-10
117001518	chr11:117001518:T:A	1.72771e-06	-1.42821e-10	-1.19082	0.000103608	-1.42821e-10	-1.21913
117001941	chr11:117001941:A:C	5.30912e-06	-0.0681897	-3.37191e-10	0.000855516	0.89196	-3.37191e-10
117002160	chr11:117002160:T:C	2.26209e-06	-0.921328	-3.37191e-10	0.000111276	-1.14773	-3.37191e-10
117002202	chr11:117002202:C:T	1.07581e-06	-1.66454	-3.37191e-10	6.51963e-05	-1.68234	-3.37191e-10
117002403	chr11:117002403:CT:C	6.89047e-07	-1.58085	-0.529207	5.27624e-05	-1.61587	-0.27808
117002406	chr11:117002406:AAGGGACAG:A	6.84915e-07	-1.58084	-0.53524	5.23918e-05	-1.61583	-0.285163
117002454	chr11:117002454:A:G	2.3474e-06	-1.42821e-10	-0.884306	0.000142839	-1.42821e-10	-0.898024
117002472	chr11:117002472:T:C	5.56007e-06	-0.0220045	-3.37191e-10	0.000906786	0.950163	-3.37191e-10
117002666	chr11:117002666:C:T	4.09995e-07	-1.32848	-1.30074	2.07803e-05	-1.52986	-1.29588
117003076	chr11:117003076:AC:A	1.97103e-06	-1.42821e-10	-1.05906	0.000122305	-1.42821e-10	-1.05323
117003240	chr11:117003240:T:C	4.72558e-06	-0.184625	-3.37191e-10	0.000738695	0.745141	-3.37191e-10
117003642	chr11:117003642:T:C	3.98299e-07	-1.5034	-1.15477	2.01597e-05	-1.64225	-1.21381
117004436	chr11:117004436:A:G	4.66958e-07	-1.29656	-1.20257	6.32611e-05	-0.693524	-1.01895
117005267	chr11:117005267:T:C	0.000136847	0.806315	2.37493	0.00080401	-1.40813	2.23799
117005452	chr11:117005452:C:G	3.99625e-07	-1.33712	-1.31772	1.9835e-05	-1.55934	-1.31296
117005726	chr11:117005726:A:G	4.5129e-07	-1.30372	-1.22954	5.95841e-05	-0.70825	-1.06411
117005876	chr11:117005876:A:C	2.76752e-06	-1.42821e-10	-0.719663	0.000187756	-1.42821e-10	-0.6246
117006443	chr11:117006443:A:C	0.0002092	0.936365	2.66931	0.00108487	-1.35403	2.48351
117006449	chr11:117006449:CT:C	3.45171e-06	-1.42821e-10	-0.498747	0.000299605	-1.42821e-10	-0.157281
117006614	chr11:117006614:A:G	1.51465e-06	-1.42821e-10	-1.32243	9.228e-05	-1.42821e-10	-1.33492
117006637	chr11:117006637:T:C	1.74347e-06	-0.937217	-0.244521	4.1915e-05	-1.682	-0.442103
117007298	chr11:117007298:A:G	4.47608e-07	-1.3154	-1.22605	5.88044e-05	-0.726883	-1.05864
117007350	chr11:117007350:C:G	3.73564e-07	-1.58281	-1.13947	1.97086e-05	-1.67513	-1.20356
117008446	chr11:117008446:A:G	5.47812e-06	-0.0368527	-3.37191e-10	0.000886273	0.927281	-3.37191e-10
117008508	chr11:117008508:C:T	4.88275e-07	-1.34056	-1.11393	6.66321e-05	-0.767446	-0.893111
117008803	chr11:117008803:A:G	4.20385e-07	-1.27351	-1.33069	4.78645e-05	-0.656335	-1.33504
117008920	chr11:117008920:A:G	4.21777e-07	-1.30183	-1.29907	2.11565e-05	-1.5133	-1.2945
117008961	chr11:117008961:G:A	1.7715e-06	-1.42821e-10	-1.16579	0.000105941	-1.42821e-10	-1.19686
117008963	chr11:117008963:G:A	7.45973e-07	-1.61024	-0.420436	4.16252e-05	-1.68304	-0.448001
117009007	chr11:117009007:G:A	3.85254e-07	-1.51753	-1.17394	1.97387e-05	-1.6495	-1.22767
117009047	chr11:117009047:C:A	1.52428e-06	-1.42821e-10	-1.31609	9.24681e-05	-1.42821e-10	-1.33288
117009302	chr11:117009302:T:C	1.07406e-06	-1.56299	-0.10318	7.30364e-05	-1.57843	0.00964219
117009591	chr11:117009591:C:T	1.54415e-06	-1.42821e-10	-1.30314	9.76871e-05	-1.42821e-10	-1.27797
117009740	chr11:117009740:T:C	5.27647e-07	-1.28256	-1.09438	7.51221e-05	-0.675037	-0.865593
117009987	chr11:117009987:A:G	1.06416e-06	-0.930846	-0.744585	2.71046e-05	-1.68126	-0.878783
117009999	chr11:117009999:C:T	3.97667e-06	0.378968	-0.73614	0.000892219	1.3827	-0.44873
117010082	chr11:117010082:G:A	6.83884e-05	1.6778	0.809784	0.000247897	-1.13303	0.786301
117010410	chr11:117010410:A:G	3.67786e-06	0.31321	-0.748494	0.000811048	1.30217	-0.463587
117010843	chr11:117010843:G:A	2.81901e-06	-1.42821e-10	-0.701228	0.000191449	-1.42821e-10	-0.605125
117010877	chr11:117010877:T:C	4.39882e-06	-1.42821e-10	-0.256279	0.000256933	-1.42821e-10	-0.31093
117010886	chr11:117010886:G:A	1.57482e-06	-1.42821e-10	-1.28347	9.80638e-05	-1.42821e-10	-1.27413
117010929	chr11:117010929:G:A	3.87657e-05	1.63885	0.28107	0.000143348	-1.14501	0.250541
117010936	chr11:117010936:A:G	2.23333e-06	-1.42821e-10	-0.934121	0.000171547	-1.42821e-10	-0.714885
117011532	chr11:117011532:C:A	2.21371e-06	-1.42821e-10	-0.942946	0.000134926	-1.42821e-10	-0.95502
117011847	chr11:117011847:C:T	5.89386e-07	-1.65681	-0.609474	4.53135e-05	-1.67442	-0.371719
117011922	chr11:117011922:C:A	8.40553e-06	1.31188	-0.920605	4.05822e-05	-1.2084	-0.94801
117012098	chr11:117012098:C:CA	0.000293683	4.01496	-0.0700783	0.000289513	-0.0909119	-0.100634
117012521	chr11:117012521:T:G	4.20027e-05	-1.42821e-10	2.00012	0.0020664	-1.42821e-10	1.77382
117012525	chr11:117012525:T:A	1.06273e-06	-1.67677	-3.37191e-10	7.1541e-05	-1.58947	-3.37191e-10
117012680	chr11:117012680:T:C	2.53082e-06	-0.868964	0.0598933	5.74059e-05	-1.6743	-0.135295
117012828	chr11:117012828:T:G	0.000467655	4.41012	-3.37191e-10	0.000322788	-0.0827487	-3.37191e-10
117012949	chr11:117012949:T:C	1.37554e-06	-1.41877	-3.37191e-10	6.95743e-05	-1.61735	-3.37191e-10
117013000	chr11:117013000:C:T	4.58345e-06	0.503032	-0.718195	0.00107321	1.54294	-0.424278
117013060	chr11:117013060:A:T	3.00734e-06	-0.862363	0.225805	6.65152e-05	-1.67345	0.0111354
117013320	chr11:117013320:G:A	1.70766e-06	-1.42821e-10	-1.20249	0.000117005	-1.42821e-10	-1.09753
117013808	chr11:117013808:AC:A	3.55405e-06	-0.711623	0.242096	6.88137e-05	-1.65202	0.0236794
117014597	chr11:117014597:TC:T	1.95228e-06	-0.768662	-0.299957	4.20331e-05	-1.65788	-0.463408
117015176	chr11:117015176:T:C	7.01739e-06	-1.42821e-10	0.210776	0.000506971	-1.42821e-10	0.368709
117015800	chr11:117015800:C:T	9.49168e-07	-1.65408	-0.135707	6.48959e-05	-1.66237	-0.0245875
117016005	chr11:117016005:G:A	3.01648e-07	-1.64698	-1.28913	1.73985e-05	-1.68657	-1.31679
117016454	chr11:117016454:AC:A	2.54604e-06	-1.42821e-10	-0.803075	0.000169418	-1.42821e-10	-0.727376
117016709	chr11:117016709:T:C	4.15358e-06	-1.42821e-10	-0.313644	0.000363891	-1.42821e-10	0.0371089
117017035	chr11:117017035:G:A	5.71713e-06	0.470894	-0.465041	9.48039e-05	-0.814812	-0.493122
117017151	chr11:117017151:G:C	4.22341e-06	-1.42821e-10	-0.296972	0.000374357	-1.42821e-10	0.065466
117017528	chr11:117017528:TG:T	0.000342429	3.60381	0.494644	0.000414162	-0.301434	0.467947
117018058	chr11:117018058:A:G	8.01558e-06	-1.42821e-10	0.343772	0.000582781	-1.42821e-10	0.508067
117018695	chr11:117018695:T:A	1.56304e-06	-0.111848	-1.17913	4.00171e-05	-1.00176	-1.16868
117018821	chr11:117018821:C:T	6.31484e-07	-0.939917	-1.25738	2.48203e-05	-1.38381	-1.26427
117018942	chr11:117018942:C:T	1.42312e-06	-1.38476	-3.37191e-10	0.00011974	-1.07442	-3.37191e-10
117019128	chr11:117019128:T:C	2.53531e-06	-1.42821e-10	-0.807301	0.000170961	-1.42821e-10	-0.718307
117019891	chr11:117019891:C:T	1.05712e-06	-1.68207	-3.37191e-10	6.54554e-05	-1.67838	-3.37191e-10
117019951	chr11:117019951:A:G	3.04239e-07	-1.64745	-1.28011	1.75023e-05	-1.68654	-1.31087
117020200	chr11:117020200:T:A	1.43232e-05	-1.42821e-10	0.924266	0.00175465	-1.42821e-10	1.61028
117020330	chr11:117020330:T:C	1.05534e-06	-0.943741	-0.740013	2.72405e-05	-1.68187	-0.873169
117020361	chr11:117020361:C:G	3.75812e-06	0.402141	-0.815837	0.000843208	1.42113	-0.543659
117020696	chr11:117020696:G:A	5.7451e-06	0.0107316	-3.37191e-10	0.00094458	0.990996	-3.37191e-10
117021063	chr11:117021063:C:T	1.98719e-06	-1.42821e-10	-1.05089	0.000125671	-1.42821e-10	-1.02607
117021228	chr11:117021228:G:A	1.56248e-06	-1.42821e-10	-1.29134	9.71851e-05	-1.42821e-10	-1.28313
117021652	chr11:117021652:G:A	3.34625e-07	-1.61122	-1.22114	1.83446e-05	-1.68373	-1.26667
117021730	chr11:117021730:G:A	3.41139e-07	-1.61527	-1.19781	1.86706e-05	-1.6845	-1.24829
117022278	chr11:117022278:CAAATCTCATT:C	3.33285e-07	-1.62171	-1.21466	1.84258e-05	-1.68554	-1.26045
117022414	chr11:117022414:T:C	1.50667e-06	-1.42821e-10	-1.32771	9.3142e-05	-1.42821e-10	-1.32562
117022872	chr11:117022872:T:C	1.23223e-06	-1.52879	-3.37191e-10	8.58567e-05	-1.40706	-3.37191e-10
117023008	chr11:117023008:T:A	1.43714e-06	-0.852225	-0.522733	3.32289e-05	-1.67117	-0.685155
117023078	chr11:117023078:A:G	1.51102e-06	-1.42821e-10	-1.32483	9.27817e-05	-1.42821e-10	-1.32949
117023460	chr11:117023460:T:C	3.39768e-05	-1.42821e-10	1.78806	0.00166018	-1.42821e-10	1.55494
117023697	chr11:117023697:C:G	1.32153e-06	-0.262483	-1.19634	3.56186e-05	-1.09995	-1.18693
117023881	chr11:117023881:G:C	1.49557e-06	-1.42821e-10	-1.33511	9.49128e-05	-1.42821e-10	-1.30679
117024045	chr11:117024045:T:A	1.86777e-06	-1.42821e-10	-1.11287	0.000131433	-1.42821e-10	-0.981249
117024639	chr11:117024639:C:T	1.53329e-06	-1.3102	-3.37191e-10	0.000109282	-1.16581	-3.37191e-10
117024796	chr11:117024796:C:G	1.69429e-06	-0.0682009	-1.14215	4.28346e-05	-0.971609	-1.13079
117025569	chr11:117025569:CA:C	1.91661e-06	-0.782872	-0.304184	4.15607e-05	-1.66007	-0.472524
117025725	chr11:117025725:C:T	5.95145e-07	-1.67603	-0.58054	4.63081e-05	-1.68516	-0.339269
117026095	chr11:117026095:C:T	5.91764e-07	-1.67389	-0.588369	4.59352e-05	-1.68426	-0.34825
117026308	chr11:117026308:T:C	0.000278995	4.05989	-0.166312	0.000270207	-0.0651247	-0.195432
117026357	chr11:117026357:C:T	1.92264e-06	-1.08392	-3.37191e-10	9.71202e-05	-1.28379	-3.37191e-10
117026408	chr11:117026408:A:G	1.14468e-06	-1.60249	-3.37191e-10	7.19248e-05	-1.58412	-3.37191e-10
117026447	chr11:117026447:T:C	1.89353e-06	-1.09917	-3.37191e-10	8.87548e-05	-1.37387	-3.37191e-10
117026742	chr11:117026742:G:A	5.03457e-06	-1.42821e-10	-0.121288	0.000458732	-1.42821e-10	0.268722
117027118	chr11:117027118:C:T	1.4521e-06	-0.853389	-0.511212	3.42228e-05	-1.67097	-0.65588
117027155	chr11:117027155:A:G	5.79252e-06	0.0189523	-3.37191e-10	0.00095477	1.00173	-3.37191e-10
117027763	chr11:117027763:G:A	1.6864e-06	-0.765627	-0.449394	3.66905e-05	-1.65724	-0.599987
117028170	chr11:117028170:C:G	7.7293e-05	0.650407	1.95958	0.000493922	-1.45907	1.8017
117028392	chr11:117028392:C:T	1.50045e-06	-1.42821e-10	-1.33185	9.28479e-05	-1.42821e-10	-1.32878
117028864	chr11:117028864:C:T	3.4991e-07	-1.6233	-1.16439	1.91885e-05	-1.68576	-1.21967
117028901	chr11:117028901:C:T	5.65274e-07	-1.68412	-0.623938	4.39692e-05	-1.68681	-0.389447
117029070	chr11:117029070:G:A	2.50383e-06	0.511313	-1.33111	2.17865e-05	-1.44272	-1.33574
117029395	chr11:117029395:T:C	1.63848e-06	-1.42821e-10	-1.24385	0.000102261	-1.42821e-10	-1.23222
117030106	chr11:117030106:C:T	4.66916e-06	-1.42821e-10	-0.196637	0.000276601	-1.42821e-10	-0.237169
117030231	chr11:117030231:T:C	1.96508e-06	0.00558588	-1.06767	4.84647e-05	-0.924423	-1.05448
117030240	chr11:117030240:A:G	5.03527e-07	-1.67259	-0.751147	3.81175e-05	-1.68369	-0.53538
117030459	chr11:117030459:A:G	5.52656e-06	0.367147	-0.395197	0.00131363	1.36849	-0.0476893
117030628	chr11:117030628:T:G	3.01266e-06	-1.42821e-10	-0.634793	0.000205936	-1.42821e-10	-0.532177
117030833	chr11:117030833:G:A	0.000476449	3.88487	0.543873	0.000502991	-0.155818	0.516646
117031191	chr11:117031191:T:A	1.52086e-06	-1.42821e-10	-1.31834	9.44194e-05	-1.42821e-10	-1.312
117031340	chr11:117031340:G:A	1.77946e-06	-0.722687	-0.438619	3.72079e-05	-1.65028	-0.592941
117031915	chr11:117031915:A:T	5.13488e-07	-1.67154	-0.732599	3.89563e-05	-1.6832	-0.514104
117031923	chr11:117031923:A:G	2.81607e-06	-0.702273	-3.37191e-10	0.000115788	-1.10799	-3.37191e-10
117031998	chr11:117031998:T:C	1.52952e-06	-1.42821e-10	-1.31266	9.52072e-05	-1.42821e-10	-1.30369
117032377	chr11:117032377:T:A	3.40412e-06	-1.42821e-10	-0.512629	0.000293385	-1.42821e-10	-0.178258
117032537	chr11:117032537:T:A	2.19867e-06	-1.42821e-10	-0.949761	0.000134028	-1.42821e-10	-0.961696
117032600	chr11:117032600:G:A	4.77818e-06	0.0672004	-0.240755	0.000146416	-0.865504	-0.00778674
117032668	chr11:117032668:C:G	1.93056e-06	0.0205685	-1.10038	4.73737e-05	-0.913733	-1.08794
117032691	chr11:117032691:A:T	1.02938e-06	-1.23399	-0.474667	7.80189e-05	-0.964916	-0.537877
117032777	chr11:117032777:A:C	1.14832e-05	-1.42821e-10	0.703269	0.000809827	-1.42821e-10	0.837077
117033342	chr11:117033342:T:C	7.6384e-06	-1.42821e-10	0.295573	0.000553977	-1.42821e-10	0.457379
117033460	chr11:117033460:G:A	1.07029e-06	-1.66968	-3.37191e-10	6.59059e-05	-1.67152	-3.37191e-10
117033563	chr11:117033563:G:A	3.83183e-06	-0.394272	-3.37191e-10	0.000582159	0.506999	-3.37191e-10
117033641	chr11:117033641:G:A	0.000240496	3.8462	-0.101116	0.000258523	-0.173317	-0.131441
117034440	chr11:117034440:G:A	8.02917e-06	-1.42821e-10	0.345467	0.000555451	-1.42821e-10	0.460037
117034458	chr11:117034458:G:A	2.75769e-06	-1.42821e-10	-0.72322	0.000174855	-1.42821e-10	-0.695787
117034493	chr11:117034493:T:C	6.05335e-06	0.0629973	-3.37191e-10	0.00100706	1.05505	-3.37191e-10
117034722	chr11:117034722:C:T	4.24575e-06	-1.42821e-10	-0.291697	0.000247781	-1.42821e-10	-0.3472
117034888	chr11:117034888:T:G	1.50365e-06	-1.42821e-10	-1.32972	9.24531e-05	-1.42821e-10	-1.33304
117035715	chr11:117035715:C:T	4.41086e-07	-1.35904	-1.19709	2.26942e-05	-1.55012	-1.18752
117036012	chr11:117036012:T:C	4.47885e-06	0.0211751	-0.259425	0.000138869	-0.896949	-0.0292635
117036196	chr11:117036196:C:T	3.57955e-06	-1.42821e-10	-0.462378	0.000311573	-1.42821e-10	-0.118112
117036268	chr11:117036268:C:T	5.4555e-06	-0.0409917	-3.37191e-10	0.000885622	0.926546	-3.37191e-10
117036279	chr11:117036279:T:C	2.76821e-05	-1.42821e-10	1.58317	0.00381395	-1.42821e-10	2.38668
117036327	chr11:117036327:G:A	4.3727e-06	-0.0421038	-0.22013	0.000138943	-0.939592	0.0139078
117036397	chr11:117036397:T:C	4.37306e-05	0.399365	1.64107	0.000337647	-1.53216	1.49441
117036733	chr11:117036733:C:T	4.11553e-06	-0.0248091	-0.298039	0.000129036	-0.927827	-0.0718281
117036884	chr11:117036884:T:G	1.64331e-05	-1.42821e-10	1.06168	0.000843323	-1.42821e-10	0.877605
117036999	chr11:117036999:A:G	3.42125e-07	-1.64473	-1.16546	1.91281e-05	-1.68667	-1.22191
117037567	chr11:117037567:A:G	0.000140143	0.883587	2.32146	0.000656469	-1.49515	2.12228
117037741	chr11:117037741:C:A	4.23409e-06	-0.0341581	-0.26029	0.000133659	-0.933986	-0.0304695
117037990	chr11:117037990:T:C	3.18737e-07	-1.58159	-1.29941	1.83576e-05	-1.67513	-1.27457
117038091	chr11:117038091:A:G	6.18591e-06	0.0846583	-3.37191e-10	0.00103512	1.08253	-3.37191e-10
117038459	chr11:117038459:C:T	1.50132e-06	-1.42821e-10	-1.33127	9.23576e-05	-1.42821e-10	-1.33408
117038708	chr11:117038708:TCAC:T	1.11538e-06	-0.764179	-0.864242	2.50408e-05	-1.65709	-0.982151
117038932	chr11:117038932:C:T	1.55883e-06	-1.42821e-10	-1.29368	9.71283e-05	-1.42821e-10	-1.28371
117039084	chr11:117039084:G:A	2.20844e-06	-1.42821e-10	-0.94533	0.000134617	-1.42821e-10	-0.957311
117039711	chr11:117039711:T:A	5.51776e-07	-1.66653	-0.665697	4.22955e-05	-1.68048	-0.434589
117039738	chr11:117039738:C:T	5.33498e-07	-1.66887	-0.697046	4.07258e-05	-1.68175	-0.471133
117040055	chr11:117040055:A:G	3.99403e-06	-1.42821e-10	-0.352814	0.000277659	-1.42821e-10	-0.233352
117040255	chr11:117040255:C:T	3.29549e-07	-1.68144	-1.16621	2.03229e-05	-1.62883	-1.21916
117040296	chr11:117040296:C:T	3.36078e-07	-1.64727	-1.18076	1.89212e-05	-1.68643	-1.23303
117040361	chr11:117040361:C:T	6.45011e-07	-0.840658	-1.33545	1.78643e-05	-1.66564	-1.31131
117040652	chr11:117040652:C:T	1.67836e-06	-1.42821e-10	-1.2198	9.9206e-05	-1.42821e-10	-1.26255
117040874	chr11:117040874:A:G	3.63897e-06	-0.445915	-3.37191e-10	0.000544541	0.440198	-3.37191e-10
117040932	chr11:117040932:C:A	5.14558e-06	-1.42821e-10	-0.0994778	0.000304151	-1.42821e-10	-0.14222
117040943	chr11:117040943:GCCT:G	3.03893e-07	-1.666	-1.26269	1.77883e-05	-1.68381	-1.2974
117041068	chr11:117041068:A:G	6.11391e-07	-1.68361	-0.54602	4.7754e-05	-1.68674	-0.306943
117041401	chr11:117041401:C:T	3.34547e-07	-1.64794	-1.18465	1.88365e-05	-1.68636	-1.23759
117041778	chr11:117041778:G:A	4.34716e-06	0.441049	-0.709141	0.00100806	1.46928	-0.413237
117042014	chr11:117042014:C:T	2.02229e-06	0.0465398	-1.07993	4.92479e-05	-0.895399	-1.06748
117042052	chr11:117042052:C:T	3.31644e-06	-1.42821e-10	-0.538722	0.000284388	-1.42821e-10	-0.209404
117042335	chr11:117042335:C:T	4.45168e-07	-1.31854	-1.22838	2.20708e-05	-1.54854	-1.21695
117042507	chr11:117042507:G:A	2.48103e-06	-1.42821e-10	-0.828942	0.000164756	-1.42821e-10	-0.75528
117043192	chr11:117043192:A:C	3.98806e-06	0.38272	-0.737031	0.000890571	1.38617	-0.454053
117043474	chr11:117043474:T:C	1.60815e-06	-1.42821e-10	-1.26253	0.000100492	-1.42821e-10	-1.24967
117043544	chr11:117043544:T:C	5.46907e-06	-0.0385066	-3.37191e-10	0.000886718	0.927783	-3.37191e-10
117043665	chr11:117043665:T:C	2.62303e-06	-1.42821e-10	-0.773286	0.000132274	-1.42821e-10	-0.974872
117043946	chr11:117043946:G:C	5.68344e-06	-5.90011e-05	-3.37191e-10	0.000925741	0.97085	-3.37191e-10
117044304	chr11:117044304:T:C	1.17556e-06	-0.760617	-0.815257	2.61529e-05	-1.65657	-0.939216
117044488	chr11:117044488:TA:T	2.01795e-06	0.0610033	-1.09654	4.88506e-05	-0.886484	-1.08449
117044501	chr11:117044501:A:G	1.2684e-05	0.768142	0.0345847	8.28334e-05	-1.41811	-0.0248006
117044526	chr11:117044526:C:T	5.98141e-06	0.0510412	-3.37191e-10	0.000992101	1.04008	-3.37191e-10
117044604	chr11:117044604:T:G	9.03831e-06	-1.42821e-10	0.463857	0.000665738	-1.42821e-10	0.641152
117044614	chr11:117044614:A:AG	3.02199e-06	-1.42821e-10	-0.6317	0.000231576	-1.42821e-10	-0.414838
117044933	chr11:117044933:A:G	4.91459e-06	-1.42821e-10	-0.145407	0.000446224	-1.42821e-10	0.241076
117045026	chr11:117045026:C:T	6.57716e-06	1.07392	-0.927932	3.67823e-05	-1.29668	-0.958045
117045103	chr11:117045103:C:T	5.17348e-05	0.573151	1.63537	0.000352717	-1.48249	1.48841
117045165	chr11:117045165:T:C	5.16911e-07	-1.67338	-0.724123	3.93313e-05	-1.68403	-0.503694
117045364	chr11:117045364:G:A	1.12098e-06	-1.62341	-3.37191e-10	6.49229e-05	-1.68654	-3.37191e-10
117045459	chr11:117045459:G:A	4.44901e-07	-1.30858	-1.23894	2.20438e-05	-1.53841	-1.2283
117045813	chr11:117045813:C:T	6.25421e-06	1.01099	-0.915355	3.63594e-05	-1.32025	-0.946042
117046007	chr11:117046007:G:A	5.35855e-06	0.310095	-0.369017	0.00126163	1.29865	-0.0182355
117046268	chr11:117046268:G:A	5.63227e-06	0.383815	-0.392918	0.00134356	1.38851	-0.0451817
117046373	chr11:117046373:G:A	5.82175e-06	0.0239858	-3.37191e-10	0.000959951	1.00714	-3.37191e-10
117046528	chr11:117046528:T:C	6.13667e-06	0.979442	-0.902775	3.63639e-05	-1.33259	-0.933577
117046613	chr11:117046613:T:G	4.68226e-06	-1.42821e-10	-0.193834	0.00027736	-1.42821e-10	-0.234428
117047122	chr11:117047122:A:C	3.35898e-06	-1.42821e-10	-0.525978	0.000288645	-1.42821e-10	-0.194547
117047209	chr11:117047209:CAT:C	1.58231e-06	-1.42821e-10	-1.27873	9.85202e-05	-1.42821e-10	-1.26948
117047330	chr11:117047330:C:A	2.88393e-06	0.633283	-1.31174	2.74011e-05	-1.27179	-1.27737
117048351	chr11:117048351:C:T	1.22434e-06	-0.739408	-0.795804	2.66904e-05	-1.65283	-0.922612
117048492	chr11:117048492:G:A	4.37394e-06	0.706573	-0.968523	5.88678e-05	-0.767386	-1.01706
117048557	chr11:117048557:G:A	3.39483e-07	-1.64576	-1.17218	1.90486e-05	-1.6866	-1.22616
117048621	chr11:117048621:A:G	1.05285e-06	-1.68611	-3.37191e-10	6.50458e-05	-1.68465	-3.37191e-10
117048652	chr11:117048652:G:A	1.09156e-06	-0.824452	-0.825559	2.56509e-05	-1.66695	-0.94822
117048784	chr11:117048784:G:C	3.39111e-06	-1.42821e-10	-0.516457	0.000292013	-1.42821e-10	-0.182946
117048795	chr11:117048795:C:T	4.30055e-06	0.618987	-0.89786	5.93909e-05	-0.822773	-0.95283
117049253	chr11:117049253:A:G	3.37196e-07	-1.65929	-1.16542	1.91768e-05	-1.68406	-1.22198
117049483	chr11:117049483:C:T	5.60339e-06	-0.0142436	-3.37191e-10	0.000915455	0.959677	-3.37191e-10
117049554	chr11:117049554:G:A	2.86058e-06	-1.42821e-10	-0.686589	0.000194677	-1.42821e-10	-0.588402
117050059	chr11:117050059:G:A	1.67373e-06	-1.42821e-10	-1.22256	0.000104646	-1.42821e-10	-1.20916
117050203	chr11:117050203:C:T	4.26698e-06	-1.42821e-10	-0.286708	0.000381547	-1.42821e-10	0.0844897
117050211	chr11:117050211:C:T	2.10636e-06	0.122491	-1.11514	5.00046e-05	-0.84404	-1.10359
117050268	chr11:117050268:G:A	3.50061e-06	-0.136231	-0.348448	0.00077907	0.758023	0.0403334
117050427	chr11:117050427:T:C	5.63339e-07	-1.67756	-0.63393	4.35774e-05	-1.68574	-0.399469
117050503	chr11:117050503:G:T	0.000632544	4.17629	0.535847	0.000579984	-0.00478595	0.508042
117050674	chr11:117050674:T:C	3.48324e-06	0.83708	-1.32673	2.03721e-05	-1.51136	-1.33422
117050681	chr11:117050681:T:C	7.01043e-06	1.09297	-0.883186	3.86378e-05	-1.29057	-0.914946
117051086	chr11:117051086:C:T	6.20557e-06	0.0878316	-3.37191e-10	0.00103851	1.08579	-3.37191e-10
117051188	chr11:117051188:C:T	2.08949e-06	-1.42821e-10	-1.0007	0.0001571	-1.42821e-10	-0.802862
117051526	chr11:117051526:T:C	8.86508e-06	-1.42821e-10	0.444505	0.0006193	-1.42821e-10	0.568846
117051589	chr11:117051589:C:T	1.12034e-06	-1.62398	-3.37191e-10	7.90927e-05	-1.48912	-3.37191e-10
117051998	chr11:117051998:C:T	1.24389e-06	-0.692232	-0.827143	2.62276e-05	-1.64313	-0.949805
117052134	chr11:117052134:T:TG	2.55094e-06	-1.42821e-10	-0.801154	0.000130085	-1.42821e-10	-0.991553
117052138	chr11:117052138:A:G	1.62714e-06	0.0720424	-1.32283	2.10567e-05	-1.53533	-1.2772
117052684	chr11:117052684:A:G	1.50909e-06	-1.42821e-10	-1.32611	9.22159e-05	-1.42821e-10	-1.33561
117052772	chr11:117052772:T:C	6.25817e-07	-0.873537	-1.33278	1.75877e-05	-1.67096	-1.32158
117052834	chr11:117052834:T:C	1.52968e-06	-1.42821e-10	-1.31256	9.52193e-05	-1.42821e-10	-1.30356
117052994	chr11:117052994:A:C	2.69651e-06	-1.42821e-10	-0.745657	0.00019463	-1.42821e-10	-0.588644
117053107	chr11:117053107:G:A	1.55345e-06	-1.42821e-10	-1.29714	9.67546e-05	-1.42821e-10	-1.28757
117053154	chr11:117053154:C:T	7.0707e-06	1.21245	-0.994101	3.63261e-05	-1.2462	-1.02101
117053284	chr11:117053284:C:T	3.33636e-07	-1.65103	-1.18429	1.88434e-05	-1.68592	-1.23766
117054262	chr11:117054262:A:C	6.70407e-07	-0.806527	-1.33096	1.77162e-05	-1.66044	-1.32482
117054274	chr11:117054274:G:T	2.02691e-06	0.0637791	-1.09488	4.90139e-05	-0.884899	-1.08274
117054326	chr11:117054326:G:A	1.99048e-06	0.0477871	-1.09702	4.83748e-05	-0.895828	-1.08494
117055182	chr11:117055182:T:C	6.03672e-06	0.0602459	-3.37191e-10	0.00100601	1.054	-3.37191e-10
117055725	chr11:117055725:C:T	8.64133e-06	-1.42821e-10	0.418941	0.000599019	-1.42821e-10	0.535548
117055973	chr11:117055973:G:T	1.55547e-06	-1.42821e-10	-1.29584	9.6894e-05	-1.42821e-10	-1.28613
117055988	chr11:117055988:C:T	2.97984e-06	-1.42821e-10	-0.645746	0.000185384	-1.42821e-10	-0.637317
117056385	chr11:117056385:G:A	5.83221e-06	0.465231	-0.43945	0.00139902	1.48406	-0.100277
117056386	chr11:117056386:G:A	5.67997e-07	-1.42171	-0.881543	2.68118e-05	-1.67138	-0.899523
117056484	chr11:117056484:CT:C	1.93562e-06	-1.07719	-3.37191e-10	6.51799e-05	-1.68259	-3.37191e-10
117056503	chr11:117056503:G:A	1.81622e-06	-1.42821e-10	-1.14086	0.000111102	-1.42821e-10	-1.14929
117056603	chr11:117056603:TC:T	1.40388e-06	-0.793876	-0.604499	3.08312e-05	-1.67115	-0.760066
117057046	chr11:117057046:G:C	2.94263e-07	-1.66261	-1.29828	1.7358e-05	-1.68332	-1.32238
117057235	chr11:117057235:A:G	1.92815e-06	0.019089	-1.10014	4.73083e-05	-0.914827	-1.08823
117057290	chr11:117057290:C:T	1.97391e-06	0.0527861	-1.11038	4.78896e-05	-0.892114	-1.09873
117057396	chr11:117057396:C:T	2.0004e-06	0.0364305	-1.0807	4.88461e-05	-0.90288	-1.06819
117057483	chr11:117057483:G:A	5.28412e-06	0.329535	-0.402445	0.00124152	1.32104	-0.0566894
117057798	chr11:117057798:C:G	5.2539e-07	-1.10575	-1.27547	2.00432e-05	-1.65309	-1.20876
117057830	chr11:117057830:C:T	3.0594e-07	-1.67098	-1.251	1.80047e-05	-1.67903	-1.29008
117057925	chr11:117057925:T:A	1.98748e-06	-1.42821e-10	-1.05075	0.00012569	-1.42821e-10	-1.02593
117058538	chr11:117058538:T:C	0.00098143	4.93771	0.21369	0.000686338	0.482029	0.189596
117058908	chr11:117058908:G:A	1.05999e-06	-1.67935	-3.37191e-10	6.53964e-05	-1.67928	-3.37191e-10
117058950	chr11:117058950:T:C	5.30055e-07	-1.67489	-0.697502	4.05132e-05	-1.68465	-0.473467
117059148	chr11:117059148:C:T	4.44073e-06	-1.42821e-10	-0.246796	0.00026347	-1.42821e-10	-0.285806
117059279	chr11:117059279:A:G	2.31163e-06	0.174349	-1.07401	5.46352e-05	-0.806473	-1.05259
117059421	chr11:117059421:GC:G	0.000689294	4.24035	0.557702	0.000612324	0.0279257	0.529591
117060082	chr11:117060082:A:G	0.000506178	4.14332	0.345956	0.000464639	-0.0237656	0.305283
117060172	chr11:117060172:A:G	1.5244e-06	-0.630168	-0.685847	3.04931e-05	-1.63087	-0.811372
117060923	chr11:117060923:C:T	1.20707e-05	-1.42821e-10	0.753165	0.0006319	-1.42821e-10	0.588987
117061182	chr11:117061182:G:A	1.35336e-06	-0.606203	-0.828823	2.71013e-05	-1.62507	-0.935087
117061712	chr11:117061712:T:C	6.61507e-05	0.671736	1.78259	0.000419437	-1.45181	1.63097
117061845	chr11:117061845:C:T	1.73935e-06	0.0660826	-1.25019	2.51012e-05	-1.40001	-1.23682
117061899	chr11:117061899:C:G	5.78163e-07	-1.67736	-0.608151	4.48875e-05	-1.68567	-0.369916
117062168	chr11:117062168:T:C	1.54537e-06	-1.42821e-10	-1.30235	9.45397e-05	-1.42821e-10	-1.31072
117062369	chr11:117062369:A:T	2.20049e-06	-1.42821e-10	-0.948937	0.000129015	-1.42821e-10	-0.999818
117063374	chr11:117063374:T:C	7.83049e-06	-1.42821e-10	0.320409	0.0005719	-1.42821e-10	0.48922
117063715	chr11:117063715:T:A	1.23167e-06	-0.28336	-1.24588	3.67056e-05	-1.01074	-1.24608
117063786	chr11:117063786:C:T	1.57173e-06	-1.42821e-10	-1.28544	9.77667e-05	-1.42821e-10	-1.27716
117064153	chr11:117064153:G:A	5.75729e-07	-1.68659	-0.603145	4.50956e-05	-1.68581	-0.365148
117065599	chr11:117065599:A:ATCTT	3.99829e-06	0.550204	-0.901953	5.70255e-05	-0.861852	-0.954394
117065772	chr11:117065772:G:A	5.70843e-07	-1.68593	-0.612327	4.46329e-05	-1.6865	-0.37477
117066155	chr11:117066155:C:T	2.91498e-07	-1.68643	-1.28391	1.81312e-05	-1.64894	-1.31318
117066411	chr11:117066411:A:G	6.57831e-06	0.146162	-3.37191e-10	0.00111709	1.15874	-3.37191e-10
117066645	chr11:117066645:C:T	3.47965e-07	-1.65592	-1.13735	1.96314e-05	-1.68497	-1.19764
117066767	chr11:117066767:C:G	2.98354e-06	-1.42821e-10	-0.644503	0.000203768	-1.42821e-10	-0.54276
117066868	chr11:117066868:G:C	1.50028e-06	-1.42821e-10	-1.33197	9.26841e-05	-1.42821e-10	-1.33055
117067546	chr11:117067546:C:T	7.19241e-06	-1.42821e-10	0.235411	0.000520347	-1.42821e-10	0.394751
117067811	chr11:117067811:A:AC	0.000409781	4.30934	-0.0313341	0.000357106	0.0726045	-0.0543148
117067939	chr11:117067939:G:A	1.05467e-06	-1.68593	0.00154482	7.2471e-05	-1.68608	0.109523
117068355	chr11:117068355:T:C	5.75631e-07	-1.68074	-0.609167	4.47964e-05	-1.6866	-0.371018
117068654	chr11:117068654:A:G	6.41262e-06	0.120653	-3.37191e-10	0.00108207	1.12688	-3.37191e-10
117068929	chr11:117068929:T:C	1.50616e-06	-1.42821e-10	-1.32805	9.25184e-05	-1.42821e-10	-1.33234
117069008	chr11:117069008:A:T	5.5215e-07	-1.68642	-0.645126	4.2985e-05	-1.68605	-0.412846
117069426	chr11:117069426:G:T	1.49501e-06	-1.42821e-10	-1.33548	9.2217e-05	-1.42821e-10	-1.3356
117069733	chr11:117069733:T:C	6.4603e-07	-1.03381	-1.14072	0.000102132	-0.298887	-0.934593
117070502	chr11:117070502:A:C	7.21228e-06	-1.42821e-10	0.23817	0.000524878	-1.42821e-10	0.403422
117070504	chr11:117070504:T:C	2.90774e-06	-1.42821e-10	-0.670238	0.000184652	-1.42821e-10	-0.64127
117070506	chr11:117070506:G:A	1.10166e-06	-1.6408	-3.37191e-10	7.37014e-05	-1.55972	-3.37191e-10
117070824	chr11:117070824:C:T	3.11058e-07	-1.67392	-1.23147	1.8282e-05	-1.67661	-1.27721
117070839	chr11:117070839:G:A	1.73942e-06	-1.18406	-3.37191e-10	8.94234e-05	-1.36636	-3.37191e-10
117070897	chr11:117070897:C:T	1.68309e-06	-0.805454	-0.411528	3.69962e-05	-1.66553	-0.583401
117071269	chr11:117071269:G:T	4.04283e-06	0.0761322	-0.416803	0.000119495	-0.865916	-0.21055
117071416	chr11:117071416:G:A	1.00042e-06	-0.82145	-0.915749	2.3703e-05	-1.67962	-1.01453
117071759	chr11:117071759:A:T	3.13115e-06	-0.338034	-0.25818	4.67199e-05	-1.56101	-0.45456
117071763	chr11:117071763:G:A	6.04358e-07	-1.67822	-0.562988	4.6173e-05	-1.68445	-0.342897
117072018	chr11:117072018:G:A	1.32316e-05	-1.42821e-10	0.84499	0.000934859	-1.42821e-10	0.980651
117072251	chr11:117072251:G:T	1.71225e-06	-1.42821e-10	-1.19981	9.99085e-05	-1.42821e-10	-1.25549
117072350	chr11:117072350:G:A	3.21287e-07	-1.63917	-1.23387	1.82383e-05	-1.68682	-1.26941
117072638	chr11:117072638:A:C	1.14803e-05	0.81112	-0.108105	7.32388e-05	-1.40134	-0.164677
117072828	chr11:117072828:C:T	1.80605e-06	0.127184	-1.27366	4.27065e-05	-0.837127	-1.26827
117073196	chr11:117073196:G:C	3.05101e-06	-0.622143	-3.37191e-10	0.000123546	-1.04313	-3.37191e-10
117073355	chr11:117073355:TTC:T	6.66839e-06	-1.42821e-10	0.159764	0.000485429	-1.42821e-10	0.325288
117073507	chr11:117073507:T:C	4.41858e-06	-1.42821e-10	-0.251796	0.000398953	-1.42821e-10	0.1291
117073588	chr11:117073588:G:T	5.53984e-07	-1.68617	-0.642068	4.31137e-05	-1.68633	-0.409576
117073632	chr11:117073632:G:A	1.85899e-06	0.152019	-1.2696	4.36305e-05	-0.819977	-1.26401
117073996	chr11:117073996:G:A	1.92697e-06	0.17958	-1.26125	4.49868e-05	-0.799496	-1.25388
117074058	chr11:117074058:G:A	6.8189e-06	-1.42821e-10	0.182083	0.000496878	-1.42821e-10	0.3486
117074130	chr11:117074130:T:C	3.06977e-07	-1.61169	-1.3069	1.80278e-05	-1.68354	-1.28429
117074158	chr11:117074158:T:C	3.10102e-06	-1.42821e-10	-0.605883	0.000188152	-1.42821e-10	-0.622494
117074358	chr11:117074358:A:G	5.53149e-07	-1.6868	-0.642944	4.31635e-05	-1.68398	-0.410768
117074569	chr11:117074569:A:G	1.1934e-05	-1.42821e-10	0.741778	0.000833694	-1.42821e-10	0.866122
117074936	chr11:117074936:A:C	1.50873e-06	-1.42821e-10	-1.32635	9.36398e-05	-1.42821e-10	-1.32029
117075002	chr11:117075002:G:A	7.11132e-06	0.0297138	0.194359	0.000228039	-0.897955	0.467728
117075022	chr11:117075022:T:C	1.18153e-06	-1.5708	-3.37191e-10	6.61273e-05	-1.66816	-3.37191e-10
117076137	chr11:117076137:C:T	3.44979e-07	-1.65403	-1.14786	1.94214e-05	-1.68536	-1.20801
117076174	chr11:117076174:C:T	1.78836e-06	0.0689617	-1.22528	4.32055e-05	-0.875635	-1.21814
117076387	chr11:117076387:T:C	2.641e-06	-1.42821e-10	-0.766459	0.000164999	-1.42821e-10	-0.753806
117076464	chr11:117076464:T:C	3.41061e-07	-1.65629	-1.15702	1.9289e-05	-1.68483	-1.21538
117076590	chr11:117076590:G:A	3.05005e-07	-1.62509	-1.29995	1.81546e-05	-1.68587	-1.27495
117076959	chr11:117076959:C:G	1.51063e-06	-1.42821e-10	-1.32509	9.69468e-05	-1.42821e-10	-1.28558
117077457	chr11:117077457:T:A	5.41112e-07	-1.68486	-0.666881	4.22239e-05	-1.67833	-0.438432
117077521	chr11:117077521:T:C	1.38312e-05	-1.42821e-10	0.889313	0.00166249	-1.42821e-10	1.55633
117077652	chr11:117077652:T:C	5.68671e-06	0.000516382	-3.37191e-10	0.000932824	0.978472	-3.37191e-10
117077726	chr11:117077726:A:G	1.26221e-06	-0.76052	-0.744227	2.76767e-05	-1.65844	-0.880713
117077762	chr11:117077762:C:T	1.53871e-06	-1.42821e-10	-1.30667	9.36893e-05	-1.42821e-10	-1.31976
117077924	chr11:117077924:T:C	5.39189e-07	-1.68664	-0.668667	4.19385e-05	-1.683	-0.440542
117078045	chr11:117078045:G:A	5.67025e-07	-1.68557	-0.619393	4.45302e-05	-1.67984	-0.383732
117078557	chr11:117078557:G:T	2.74652e-06	-1.42821e-10	-0.727281	0.000174244	-1.42821e-10	-0.69929
117078649	chr11:117078649:C:T	1.51174e-06	-1.42821e-10	-1.32435	9.235e-05	-1.42821e-10	-1.33416
117078689	chr11:117078689:C:A	3.9962e-06	-1.42821e-10	-0.352271	0.000354632	-1.42821e-10	0.0113354
117078846	chr11:117078846:C:T	3.33062e-06	-0.534458	-3.37191e-10	0.00027278	-0.251079	-3.37191e-10
117079137	chr11:117079137:T:C	8.28898e-07	-1.68682	-0.238457	5.69611e-05	-1.68667	-0.130711
117079434	chr11:117079434:T:C	2.29939e-06	0.354953	-1.25992	5.09075e-05	-0.675697	-1.25404
117079562	chr11:117079562:A:C	5.27407e-07	-1.6868	-0.690598	4.08032e-05	-1.68502	-0.465967
117079840	chr11:117079840:A:G	1.12402e-06	-1.62071	-3.37191e-10	6.50812e-05	-1.68411	-3.37191e-10
117079851	chr11:117079851:G:A	5.38686e-07	-1.68676	-0.669481	4.18736e-05	-1.68367	-0.441416
117079911	chr11:117079911:G:A	3.96688e-06	-1.42821e-10	-0.359636	0.000351691	-1.42821e-10	0.00300929
117079967	chr11:117079967:G:A	1.50799e-06	-1.42821e-10	-1.32684	9.35796e-05	-1.42821e-10	-1.32093
117080496	chr11:117080496:C:G	1.42348e-06	-1.38451	-3.37191e-10	7.75001e-05	-1.50947	-3.37191e-10
117080537	chr11:117080537:G:A	2.5562e-06	-1.42821e-10	-0.799093	0.000159596	-1.42821e-10	-0.787096
117080669	chr11:117080669:T:C	2.18218e-06	0.258833	-1.21612	4.94057e-05	-0.745261	-1.21442
117080670	chr11:117080670:G:A	7.29408e-05	-1.42821e-10	2.55203	0.00618217	-1.42821e-10	2.86968
117080817	chr11:117080817:G:A	1.88791e-06	-0.282222	-0.819924	3.52e-05	-1.472	-0.826702
117080899	chr11:117080899:G:A	5.94432e-07	-1.68118	-0.576588	4.63052e-05	-1.68623	-0.338264
117081210	chr11:117081210:T:C	6.39538e-06	0.117961	-3.37191e-10	0.00107862	1.12369	-3.37191e-10
117081251	chr11:117081251:AT:A	5.22228e-06	-1.42821e-10	-0.0846811	0.000303213	-1.42821e-10	-0.145308
117081481	chr11:117081481:G:A	1.0168e-05	-1.42821e-10	0.581634	0.000657819	-1.42821e-10	0.629186
117081484	chr11:117081484:C:T	1.17965e-06	-0.747749	-0.824652	2.58909e-05	-1.65452	-0.951337
117081676	chr11:117081676:C:T	0.000679663	4.43719	0.34679	0.00053985	0.123798	0.30775
117081988	chr11:117081988:A:G	1.93618e-06	-1.42821e-10	-1.0769	0.000123162	-1.42821e-10	-1.04624
117082174	chr11:117082174:G:A	6.71508e-06	-1.42821e-10	0.166741	0.00047854	-1.42821e-10	0.310995
117082584	chr11:117082584:T:C	1.93916e-06	-1.42821e-10	-1.07536	0.000123365	-1.42821e-10	-1.0446
117082702	chr11:117082702:G:C	1.50982e-06	-1.42821e-10	-1.32563	9.23953e-05	-1.42821e-10	-1.33367
117082755	chr11:117082755:T:C	1.44056e-06	-1.37258	-3.37191e-10	7.82064e-05	-1.50039	-3.37191e-10
117082888	chr11:117082888:C:T	5.98657e-07	-1.68447	-0.566206	4.68681e-05	-1.68683	-0.325581
117083068	chr11:117083068:G:A	5.28885e-07	-1.68678	-0.687823	4.09244e-05	-1.68516	-0.462853
117083685	chr11:117083685:G:C	3.77266e-06	-1.42821e-10	-0.409834	0.000331624	-1.42821e-10	-0.0557422
117083849	chr11:117083849:C:T	1.98828e-06	0.245511	-1.29586	4.53127e-05	-0.755419	-1.29074
117084044	chr11:117084044:T:C	8.74359e-07	-1.66127	-0.210608	5.95238e-05	-1.66886	-0.104509
117084333	chr11:117084333:T:C	2.25007e-06	0.332897	-1.25955	4.99933e-05	-0.694122	-1.25373
117084423	chr11:117084423:A:C	1.10617e-06	-1.63671	-3.37191e-10	6.50243e-05	-1.68498	-3.37191e-10
117085115	chr11:117085115:T:C	5.75953e-07	-1.67969	-0.609651	4.46092e-05	-1.6864	-0.375405
117085218	chr11:117085218:G:A	3.48316e-07	-1.65595	-1.13631	1.96166e-05	-1.68493	-1.19844
117085708	chr11:117085708:G:C	1.51265e-06	-1.42821e-10	-1.32375	9.35542e-05	-1.42821e-10	-1.3212
117085933	chr11:117085933:G:A	1.26966e-05	-1.42821e-10	0.80372	0.00150968	-1.42821e-10	1.45991
117085949	chr11:117085949:G:A	1.20994e-06	-0.769644	-0.777402	2.68786e-05	-1.65837	-0.910048
117085994	chr11:117085994:T:C	2.45116e-06	-1.42821e-10	-0.841054	0.000152037	-1.42821e-10	-0.835623
117086274	chr11:117086274:T:C	3.27959e-07	-1.67436	-1.17812	1.91823e-05	-1.67508	-1.23068
117086442	chr11:117086442:A:G	6.56871e-06	0.144702	-3.37191e-10	0.00111758	1.15918	-3.37191e-10
117086473	chr11:117086473:C:T	1.87614e-06	0.187241	-1.29564	4.35464e-05	-0.795275	-1.29064
117086503	chr11:117086503:G:A	3.48688e-06	0.789839	-1.27845	4.71948e-05	-0.708114	-1.29735
117087312	chr11:117087312:G:A	6.1108e-06	0.429119	-0.356677	0.000102012	-0.847911	-0.386739
117087817	chr11:117087817:C:A	3.89042e-07	-1.53043	-1.15125	2.00603e-05	-1.65206	-1.20894
117088031	chr11:117088031:A:G	2.46652e-06	-1.42821e-10	-0.834806	0.000153946	-1.42821e-10	-0.82314
117088227	chr11:117088227:A:G	3.45628e-06	0.792557	-1.28998	4.68655e-05	-0.705954	-1.30651
117088323	chr11:117088323:G:A	3.11941e-06	0.698088	-1.29806	4.38867e-05	-0.765102	-1.31303
117088414	chr11:117088414:A:G	6.4406e-06	-1.42821e-10	0.125007	0.00045827	-1.42821e-10	0.267715
117088885	chr11:117088885:T:C	1.32789e-06	-1.65356	0.199534	0.000108181	-1.66794	0.492002
117089280	chr11:117089280:G:A	5.31793e-06	-0.0665312	-3.37191e-10	0.000221924	-0.457411	-3.37191e-10
117089597	chr11:117089597:G:A	0.000589256	4.06321	0.57804	0.000570566	-0.0634473	0.550332
117089687	chr11:117089687:G:A	3.05014e-06	0.671413	-1.29384	4.33464e-05	-0.78084	-1.30968
117089781	chr11:117089781:G:C	1.17459e-06	-0.803635	-0.773058	2.68291e-05	-1.66414	-0.906118
117089783	chr11:117089783:G:A	6.09901e-06	-1.42821e-10	0.070512	0.000430148	-1.42821e-10	0.204386
117090604	chr11:117090604:A:G	2.34847e-06	-0.883851	-3.37191e-10	7.85852e-05	-1.49556	-3.37191e-10
117090794	chr11:117090794:G:A	5.8822e-07	-1.68599	-0.582277	4.60225e-05	-1.68648	-0.34413
117090872	chr11:117090872:G:A	3.18866e-06	0.704847	-1.28286	4.46161e-05	-0.760818	-1.30083
117090877	chr11:117090877:T:C	1.50612e-06	-1.42821e-10	-1.32808	9.22034e-05	-1.42821e-10	-1.33575
117090901	chr11:117090901:G:A	5.77531e-07	-1.68669	-0.599917	4.51254e-05	-1.68557	-0.364727
117091176	chr11:117091176:G:A	2.96267e-06	0.639656	-1.29118	4.31079e-05	-0.788562	-1.30748
117091305	chr11:117091305:A:G	2.76664e-06	-1.42821e-10	-0.719983	0.00017298	-1.42821e-10	-0.706568
117091362	chr11:117091362:G:A	3.22247e-06	0.712862	-1.28033	4.48739e-05	-0.757123	-1.29877
117091807	chr11:117091807:G:A	1.87942e-06	-1.42821e-10	-1.10665	0.000119308	-1.42821e-10	-1.07803
117091847	chr11:117091847:T:A	3.31386e-06	0.730389	-1.26989	4.58335e-05	-0.744597	-1.29013
117091930	chr11:117091930:G:A	2.52896e-06	-1.42821e-10	-0.809807	0.000156902	-1.42821e-10	-0.804122
117091945	chr11:117091945:G:A	3.41041e-07	-1.65758	-1.15579	1.93079e-05	-1.68449	-1.21474
117092464	chr11:117092464:C:T	3.03781e-06	0.651929	-1.27841	4.33434e-05	-0.793399	-1.29719
117092489	chr11:117092489:A:G	1.32715e-06	-1.45458	-3.37191e-10	8.84223e-05	-1.37762	-3.37191e-10
117092561	chr11:117092561:C:A	3.05333e-07	-1.61835	-1.30561	1.80344e-05	-1.68488	-1.28258
117092596	chr11:117092596:C:T	6.82746e-06	0.648013	-0.464675	0.000102057	-0.80424	-0.429975
117093181	chr11:117093181:C:A	1.28946e-06	-0.811182	-0.672211	2.91946e-05	-1.66529	-0.820474
117093253	chr11:117093253:A:G	3.11837e-07	-1.67135	-1.23154	2.00618e-05	-1.68284	-1.17809
117093287	chr11:117093287:G:A	3.21567e-06	-1.42821e-10	-0.569581	0.000205867	-1.42821e-10	-0.532515
117093333	chr11:117093333:C:T	1.52873e-06	-1.42821e-10	-1.31318	9.25746e-05	-1.42821e-10	-1.33173
117093349	chr11:117093349:G:T	2.78006e-06	0.439413	-1.15456	0.000549	1.47444	-1.02608
117093350	chr11:117093350:C:T	2.79729e-06	0.447996	-1.15696	0.000553053	1.48492	-1.02921
117093419	chr11:117093419:C:T	3.53437e-06	-1.42821e-10	-0.475079	0.000207021	-1.42821e-10	-0.526923
117093431	chr11:117093431:G:A	5.93133e-06	-1.42821e-10	0.0426341	0.000349928	-1.42821e-10	-0.00201557
117093678	chr11:117093678:A:AG	1.45086e-06	-0.761342	-0.604117	3.12147e-05	-1.65851	-0.760347
117093703	chr11:117093703:A:G	1.85028e-06	-1.42821e-10	-1.12228	0.000121085	-1.42821e-10	-1.06325
117093721	chr11:117093721:T:C	3.14675e-06	0.692037	-1.28328	4.42798e-05	-0.768	-1.30122
117093753	chr11:117093753:T:C	3.5886e-06	0.808916	-1.26877	4.81836e-05	-0.695539	-1.28919
117093985	chr11:117093985:G:A	2.46019e-06	-1.42821e-10	-0.837377	0.000152625	-1.42821e-10	-0.831762
117094226	chr11:117094226:C:T	6.54114e-06	0.140497	-3.37191e-10	0.0011125	1.15462	-3.37191e-10
117094839	chr11:117094839:A:G	7.65991e-06	0.298385	-3.37191e-10	0.00135003	1.34814	-3.37191e-10
117095036	chr11:117095036:T:G	1.56865e-06	-1.42821e-10	-1.2874	9.53636e-05	-1.42821e-10	-1.30205
117095063	chr11:117095063:C:T	1.80445e-05	-1.42821e-10	1.15523	0.00128357	-1.42821e-10	1.29766
117095470	chr11:117095470:T:C	4.68126e-06	-0.194048	-3.37191e-10	0.000212938	-0.498744	-3.37191e-10
117095719	chr11:117095719:G:A	2.12593e-06	0.312141	-1.29555	2.01599e-05	-1.54222	-1.31383
117096162	chr11:117096162:T:C	7.18001e-06	0.233686	-3.37191e-10	0.00124023	1.26331	-3.37191e-10
117096223	chr11:117096223:G:A	1.43671e-05	-1.42821e-10	0.927324	0.000978677	-1.42821e-10	1.02646
117096516	chr11:117096516:C:T	1.62717e-06	-1.42821e-10	-1.25077	9.45248e-05	-1.42821e-10	-1.31088
117097010	chr11:117097010:T:C	4.29092e-06	-1.42821e-10	-0.281114	0.000251026	-1.42821e-10	-0.334186
117097047	chr11:117097047:A:C	1.51241e-06	-1.42821e-10	-1.32391	9.39065e-05	-1.42821e-10	-1.31744
117097552	chr11:117097552:C:T	1.18474e-06	-0.912587	-0.655506	2.9913e-05	-1.67925	-0.782203
117097724	chr11:117097724:T:C	5.99538e-07	-1.68454	-0.564668	4.61626e-05	-1.68129	-0.34628
117098082	chr11:117098082:G:A	1.13453e-06	-0.946275	-0.665125	2.95595e-05	-1.68215	-0.791188
117098103	chr11:117098103:C:T	1.56573e-06	-1.42821e-10	-1.28926	9.2726e-05	-1.42821e-10	-1.33009
117098441	chr11:117098441:G:A	5.28522e-06	-1.42821e-10	-0.0727005	0.000342374	-1.42821e-10	-0.0238405
117098683	chr11:117098683:G:A	1.55016e-06	-1.42821e-10	-1.29925	9.31241e-05	-1.42821e-10	-1.32581
117098692	chr11:117098692:G:A	1.05395e-06	-1.68507	-3.37191e-10	6.92791e-05	-1.6216	-3.37191e-10
117098700	chr11:117098700:T:C	3.54886e-07	-1.52026	-1.25332	2.19928e-05	-1.56072	-1.20831
117098723	chr11:117098723:T:C	3.5965e-07	-1.5048	-1.25544	2.22355e-05	-1.54715	-1.21091
117099220	chr11:117099220:C:CA	1.56542e-06	-1.42821e-10	-1.28946	9.89319e-05	-1.42821e-10	-1.26531
117099290	chr11:117099290:T:A	3.62963e-07	-1.50087	-1.2502	2.24591e-05	-1.54374	-1.20431
117099569	chr11:117099569:G:A	7.06026e-07	-1.52324	-0.562475	5.31898e-05	-1.56529	-0.320586
117099646	chr11:117099646:G:A	1.15323e-06	-1.59505	-3.37191e-10	6.6132e-05	-1.66809	-3.37191e-10
117099819	chr11:117099819:G:T	1.26837e-05	-1.42821e-10	0.802706	0.000862981	-1.42821e-10	0.900648
117099916	chr11:117099916:A:T	4.63461e-07	-1.24762	-1.25903	1.93898e-05	-1.6287	-1.2663
117100045	chr11:117100045:C:G	3.01236e-07	-1.60579	-1.33169	1.74268e-05	-1.68189	-1.31984
117100247	chr11:117100247:C:T	3.27831e-06	-1.42821e-10	-0.550286	0.000191205	-1.42821e-10	-0.606401
117100520	chr11:117100520:G:A	2.27873e-05	-1.42821e-10	1.38859	0.00142661	-1.42821e-10	1.40331
117100961	chr11:117100961:G:T	2.94952e-07	-1.63474	-1.32382	1.75804e-05	-1.68665	-1.30631
117101091	chr11:117101091:AG:A	3.55995e-07	-1.67871	-1.09175	2.60045e-05	-1.68592	-0.915551
117101226	chr11:117101226:A:G	1.94699e-05	-1.42821e-10	1.23126	0.00139113	-1.42821e-10	1.37813
117101511	chr11:117101511:G:A	2.98395e-07	-1.63238	-1.31457	1.78729e-05	-1.68655	-1.2899
117101623	chr11:117101623:G:A	1.11422e-06	-1.62946	-3.37191e-10	6.97896e-05	-1.61426	-3.37191e-10
117102125	chr11:117102125:G:A	2.25391e-05	-1.42821e-10	1.37764	0.00141134	-1.42821e-10	1.39255
117102219	chr11:117102219:C:T	1.29642e-06	-0.870408	-0.607602	3.15166e-05	-1.67109	-0.738136
117102498	chr11:117102498:T:C	4.93716e-06	-1.42821e-10	-0.140824	0.000342407	-1.42821e-10	-0.023743
117103282	chr11:117103282:G:GT	1.49518e-06	-1.42821e-10	-1.33537	9.23894e-05	-1.42821e-10	-1.33373
117103283	chr11:117103283:G:T	1.49461e-06	-1.42821e-10	-1.33575	9.22651e-05	-1.42821e-10	-1.33508
117103425	chr11:117103425:T:A	4.041e-06	-1.42821e-10	-0.341123	0.000236633	-1.42821e-10	-0.393235
117103794	chr11:117103794:G:A	1.56937e-06	-1.42821e-10	-1.28694	9.93194e-05	-1.42821e-10	-1.2614
117104397	chr11:117104397:G:A	3.31145e-06	-1.42821e-10	-0.540228	0.00028295	-1.42821e-10	-0.214476
117104420	chr11:117104420:G:A	2.9632e-07	-1.63193	-1.322	1.76337e-05	-1.68645	-1.30349
117104740	chr11:117104740:A:G	2.99783e-06	-1.42821e-10	-0.639727	0.00024907	-1.42821e-10	-0.342011
117104987	chr11:117104987:G:A	6.49347e-06	0.133181	-3.37191e-10	0.00109707	1.14065	-3.37191e-10
117104988	chr11:117104988:T:G	7.6546e-07	-1.08986	-0.915034	3.15502e-05	-1.58264	-0.825525
117105118	chr11:117105118:G:A	1.10685e-06	-1.6361	-3.37191e-10	7.49179e-05	-1.54335	-3.37191e-10
117105254	chr11:117105254:C:T	1.64743e-06	-1.42821e-10	-1.2384	0.000102547	-1.42821e-10	-1.22942
117105293	chr11:117105293:A:G	3.25831e-07	-1.63921	-1.21978	1.99782e-05	-1.6868	-1.1783
117105551	chr11:117105551:G:A	1.60044e-06	-1.42821e-10	-1.26734	0.000101736	-1.42821e-10	-1.23737
117105555	chr11:117105555:G:A	3.847e-06	-0.390321	-3.37191e-10	0.000616132	0.563716	-3.37191e-10
117105813	chr11:117105813:G:A	1.51836e-06	-1.42821e-10	-1.31999	9.46232e-05	-1.42821e-10	-1.30984
117105882	chr11:117105882:G:A	4.17987e-06	-0.307334	-3.37191e-10	0.000633292	0.591187	-3.37191e-10
117106062	chr11:117106062:T:C	2.17863e-06	0.294533	-1.25345	5.31039e-05	-0.682869	-1.20462
117106673	chr11:117106673:T:G	9.1286e-06	-1.42821e-10	0.473797	0.000688801	-1.42821e-10	0.675209
117107172	chr11:117107172:G:A	2.53788e-05	0.172128	1.32417	0.000241905	-1.57014	1.19894
117107303	chr11:117107303:C:T	8.62548e-06	-1.42821e-10	0.417106	0.000646001	-1.42821e-10	0.611057
117107406	chr11:117107406:C:A	3.79229e-06	-1.42821e-10	-0.404646	0.000246459	-1.42821e-10	-0.352549
117107911	chr11:117107911:A:G	3.26552e-06	-0.554196	-3.37191e-10	0.000453688	0.257666	-3.37191e-10
117108412	chr11:117108412:G:A	8.33953e-06	-1.42821e-10	0.383392	0.000503567	-1.42821e-10	0.361973
117108647	chr11:117108647:G:A	2.82473e-07	-1.67322	-1.32857	1.91621e-05	-1.58002	-1.32679
117108649	chr11:117108649:C:G	4.27829e-06	-0.0253185	-0.258743	4.85951e-05	-1.58626	-0.389963
117108973	chr11:117108973:T:C	2.60508e-05	0.199734	1.3227	0.00024321	-1.56354	1.19772
117109195	chr11:117109195:G:A	5.34771e-07	-1.02869	-1.33484	1.85506e-05	-1.61909	-1.32015
117109281	chr11:117109281:G:T	1.75246e-05	-1.42821e-10	1.12599	0.00111917	-1.42821e-10	1.16059
117109374	chr11:117109374:A:G	8.81301e-06	-1.42821e-10	0.438614	0.000660568	-1.42821e-10	0.633355
117109431	chr11:117109431:G:C	3.27681e-06	-0.550746	-3.37191e-10	0.000457602	0.266255	-3.37191e-10
117109878	chr11:117109878:C:T	7.55873e-07	-0.736757	-1.28074	1.99538e-05	-1.64848	-1.21785
117109963	chr11:117109963:C:T	5.44805e-07	-1.68114	-0.663797	3.59336e-05	-1.60465	-0.673425
117110014	chr11:117110014:C:T	1.17476e-06	-1.57655	-3.37191e-10	6.7601e-05	-1.64612	-3.37191e-10
117110090	chr11:117110090:G:A	5.2254e-06	-1.42821e-10	-0.084083	0.000390457	-1.42821e-10	0.107573
117110217	chr11:117110217:A:G	7.7116e-06	-1.42821e-10	0.30511	0.000589311	-1.42821e-10	0.51921
117110285	chr11:117110285:A:G	5.13729e-05	-0.391181	2.59268	0.000748176	-1.68394	2.44183
117110459	chr11:117110459:C:T	2.52518e-05	-1.42821e-10	1.49128	0.00182972	-1.42821e-10	1.65217
117110680	chr11:117110680:T:A	2.94306e-06	-1.42821e-10	-0.658166	0.000270089	-1.42821e-10	-0.260993
117110799	chr11:117110799:C:T	5.21505e-07	-1.68672	-0.701929	3.32042e-05	-1.64621	-0.710856
117110864	chr11:117110864:A:G	2.80833e-05	-0.144999	1.74256	0.000343076	-1.63506	1.61327
117110875	chr11:117110875:C:T	2.13231e-06	-1.42821e-10	-0.980411	0.000137842	-1.42821e-10	-0.933636
117110941	chr11:117110941:A:G	2.93471e-06	-1.42821e-10	-0.661006	0.00017446	-1.42821e-10	-0.698047
117110994	chr11:117110994:CTG:C	1.97238e-06	-1.42821e-10	-1.05837	0.000117283	-1.42821e-10	-1.09515
117111325	chr11:117111325:A:T	1.05999e-06	-1.67935	-3.37191e-10	6.86955e-05	-1.63006	-3.37191e-10
117111363	chr11:117111363:T:C	1.40021e-05	-1.42821e-10	0.901591	0.000893196	-1.42821e-10	0.935061
117112105	chr11:117112105:C:T	6.27912e-07	-0.93068	-1.27229	1.95469e-05	-1.58184	-1.30508
117112258	chr11:117112258:C:T	1.61113e-05	-1.42821e-10	1.0419	0.00116619	-1.42821e-10	1.20175
117112300	chr11:117112300:G:A	2.51871e-06	0.317555	-1.13142	2.32694e-05	-1.48804	-1.22457
117112900	chr11:117112900:G:A	4.00764e-06	-1.42821e-10	-0.349412	0.000294781	-1.42821e-10	-0.173513
117113297	chr11:117113297:A:G	2.82985e-06	-1.42821e-10	-0.697391	0.000257041	-1.42821e-10	-0.310507
117113695	chr11:117113695:A:G	4.0302e-06	-1.42821e-10	-0.343799	0.000297721	-1.42821e-10	-0.163589
117113730	chr11:117113730:C:T	1.45613e-05	-1.42821e-10	0.940749	0.000923061	-1.42821e-10	0.967951
117113774	chr11:117113774:G:C	8.43969e-06	-1.42821e-10	0.39533	0.000630571	-1.42821e-10	0.586881
117114150	chr11:117114150:G:A	2.27325e-06	0.419317	-1.33572	2.18001e-05	-1.45259	-1.32524
117114467	chr11:117114467:G:C	4.04909e-06	-1.42821e-10	-0.339124	0.000299258	-1.42821e-10	-0.15844
117114475	chr11:117114475:G:A	2.79549e-07	-1.68596	-1.32623	1.82894e-05	-1.62919	-1.32424
117114531	chr11:117114531:G:T	4.39809e-07	-1.43783	-1.1212	2.3243e-05	-1.61401	-1.09973
117115495	chr11:117115495:C:T	1.89359e-06	-1.42821e-10	-1.09914	0.000113916	-1.42821e-10	-1.12428
117115945	chr11:117115945:A:T	1.80795e-06	-1.42821e-10	-1.14542	0.000125614	-1.42821e-10	-1.02653
117116091	chr11:117116091:C:G	1.88591e-06	-1.42821e-10	-1.10321	0.0001135	-1.42821e-10	-1.12794
117116705	chr11:117116705:T:C	4.88165e-06	-0.152131	-3.37191e-10	0.000760554	0.774303	-3.37191e-10
117117051	chr11:117117051:G:A	4.65629e-06	-0.199397	-3.37191e-10	0.000715693	0.713507	-3.37191e-10
117117087	chr11:117117087:A:G	1.76922e-06	-1.42821e-10	-1.16708	0.000108075	-1.42821e-10	-1.17692
117117214	chr11:117117214:G:T	2.87836e-06	-1.42821e-10	-0.680394	0.000171114	-1.42821e-10	-0.717416
117117248	chr11:117117248:G:A	1.14056e-06	-1.50217	-0.103927	6.36347e-05	-1.62888	-0.0777047
117117272	chr11:117117272:T:C	1.27517e-06	-1.50286	0.00832493	7.07444e-05	-1.62941	0.0287429
117117466	chr11:117117466:C:T	9.1426e-06	-1.42821e-10	0.47533	0.000686752	-1.42821e-10	0.672229
117117475	chr11:117117475:C:G	9.15601e-06	-1.42821e-10	0.476796	0.000687822	-1.42821e-10	0.673786
117117597	chr11:117117597:A:G	7.93919e-07	-0.659818	-1.30857	1.94902e-05	-1.62698	-1.26286
117117673	chr11:117117673:G:A	2.46068e-06	-0.837178	-3.37191e-10	8.25558e-05	-1.44627	-3.37191e-10
117117867	chr11:117117867:T:C	9.20883e-06	-1.42821e-10	0.482547	0.000692014	-1.42821e-10	0.679862
117118074	chr11:117118074:C:G	3.21974e-07	-1.6867	-1.1842	1.89931e-05	-1.64964	-1.26603
117118220	chr11:117118220:G:A	0.000513971	3.37581	1.12874	0.000881886	-0.328208	1.25053
117118416	chr11:117118416:C:T	1.60668e-06	-1.42821e-10	-1.26344	9.50631e-05	-1.42821e-10	-1.3052
117118417	chr11:117118417:G:A	4.92794e-06	-0.142694	-3.37191e-10	0.00077124	0.788255	-3.37191e-10
117118469	chr11:117118469:A:G	1.55482e-06	-1.42838	0.132125	8.30262e-05	-1.59026	0.149675
117118808	chr11:117118808:C:T	1.31614e-05	-1.2289	2.06857	0.000747134	-1.45261	2.20911
117119015	chr11:117119015:A:C	1.62468e-06	-1.42821e-10	-1.25231	9.40437e-05	-1.42821e-10	-1.31598
117119018	chr11:117119018:C:A	1.58429e-06	-1.42821e-10	-1.27748	9.29115e-05	-1.42821e-10	-1.3281
117119252	chr11:117119252:A:T	4.19104e-06	-1.42821e-10	-0.304667	0.000258667	-1.42821e-10	-0.304203
117119266	chr11:117119266:C:T	1.96261e-06	0.197964	-1.2613	2.0602e-05	-1.52408	-1.31028
117119287	chr11:117119287:C:T	1.15797e-06	-1.59095	-3.37191e-10	7.54169e-05	-1.53671	-3.37191e-10
117119726	chr11:117119726:A:G	6.72883e-06	0.168786	-3.37191e-10	0.000780937	0.80075	-3.37191e-10
117119790	chr11:117119790:AC:A	1.10029e-05	-1.42821e-10	0.660541	0.000828362	-1.42821e-10	0.859706
117120104	chr11:117120104:G:A	1.59879e-06	-1.42821e-10	-1.26837	9.50613e-05	-1.42821e-10	-1.30522
117120135	chr11:117120135:A:G	0.000261146	1.72034	2.10713	0.000396002	-1.5752	1.69688
117120255	chr11:117120255:C:T	7.20832e-06	-1.42821e-10	0.237621	0.000478577	-1.42821e-10	0.311073
117120752	chr11:117120752:G:A	1.59122e-06	-1.42821e-10	-1.27312	0.000111381	-1.42821e-10	-1.14679
117120845	chr11:117120845:G:A	8.49543e-06	-1.42821e-10	0.401914	0.00046304	-1.42821e-10	0.27807
117120985	chr11:117120985:G:T	1.59592e-06	-1.42821e-10	-1.27017	0.000111939	-1.42821e-10	-1.14179
117121081	chr11:117121081:G:A	4.31938e-06	-1.42821e-10	-0.274503	0.000305169	-1.42821e-10	-0.13888
117121210	chr11:117121210:A:G	3.81858e-05	2.07863	-0.17378	0.000125679	-0.956091	-0.0699191
117121250	chr11:117121250:T:C	2.87755e-06	-1.42821e-10	-0.680676	0.000262388	-1.42821e-10	-0.289922
117121360	chr11:117121360:T:C	3.64966e-05	2.05794	-0.198342	0.00012149	-0.96405	-0.0958603
117121632	chr11:117121632:C:T	6.92384e-05	-1.42821e-10	2.49994	0.00502074	-1.42821e-10	2.66159
117121802	chr11:117121802:T:C	4.12086e-06	-1.42821e-10	-0.321552	0.000241171	-1.42821e-10	-0.374239
117121866	chr11:117121866:T:C	1.58053e-06	-1.42821e-10	-1.27985	0.000110085	-1.42821e-10	-1.15849
117121969	chr11:117121969:G:A	2.82689e-07	-1.68654	-1.31448	1.8417e-05	-1.63499	-1.31148
117122023	chr11:117122023:A:C	4.59293e-06	-0.213096	-3.37191e-10	0.000702836	0.695379	-3.37191e-10
117122576	chr11:117122576:C:T	1.68544e-06	-0.0718819	-1.14371	2.0603e-05	-1.60069	-1.23361
117123072	chr11:117123072:G:A	4.63374e-07	-1.67086	-0.835979	3.11159e-05	-1.56948	-0.852551
117123213	chr11:117123213:A:T	9.3109e-07	-0.938599	-0.870416	2.71858e-05	-1.67163	-0.885423
117123260	chr11:117123260:C:T	1.51331e-06	-1.42821e-10	-1.32331	9.22636e-05	-1.42821e-10	-1.33509
117123952	chr11:117123952:C:T	2.08111e-05	-1.42821e-10	1.29787	0.00152026	-1.42821e-10	1.46689
117124331	chr11:117124331:T:C	7.4529e-06	-1.42821e-10	0.270988	0.000475657	-1.42821e-10	0.304954
117125048	chr11:117125048:G:T	3.24494e-06	-1.42821e-10	-0.560518	0.00023632	-1.42821e-10	-0.394556
117125231	chr11:117125231:G:C	1.93499e-06	-1.42821e-10	-1.07751	0.000116376	-1.42821e-10	-1.10292
117125349	chr11:117125349:A:T	6.9255e-06	-1.42821e-10	0.197595	0.00041628	-1.42821e-10	0.171614
117125356	chr11:117125356:A:C	1.74086e-06	-1.42821e-10	-1.18324	0.00010624	-1.42821e-10	-1.19404
117125364	chr11:117125364:A:G	3.1427e-06	-1.42821e-10	-0.592534	0.00022681	-1.42821e-10	-0.435633
117125379	chr11:117125379:G:A	4.94783e-06	-1.42821e-10	-0.138665	0.000323051	-1.42821e-10	-0.0819327
117125424	chr11:117125424:G:C	5.9773e-06	-1.42821e-10	0.0503537	0.00035975	-1.42821e-10	0.0256657
117125629	chr11:117125629:G:A	4.37886e-07	-1.68597	-0.877441	2.82904e-05	-1.62937	-0.887855
117125729	chr11:117125729:A:G	1.1752e-06	-1.57617	-3.37191e-10	7.17207e-05	-1.58696	-3.37191e-10
117125915	chr11:117125915:C:T	2.77427e-07	-1.68451	-1.33531	1.82551e-05	-1.62005	-1.33525
117125953	chr11:117125953:G:A	2.71714e-06	-1.42821e-10	-0.738035	0.000192995	-1.42821e-10	-0.597082
117125995	chr11:117125995:C:T	2.76728e-07	-1.68673	-1.3356	1.79073e-05	-1.63897	-1.33557
117125998	chr11:117125998:T:C	1.05213e-05	-1.42821e-10	0.615789	0.000794738	-1.42821e-10	0.818268
117126045	chr11:117126045:G:T	1.07205e-05	-1.42821e-10	0.634546	0.000937436	-1.42821e-10	0.983405
117126051	chr11:117126051:G:A	1.5069e-06	-1.42821e-10	-1.32756	9.24615e-05	-1.42821e-10	-1.33295
117126067	chr11:117126067:A:T	2.76775e-07	-1.6866	-1.33557	1.7961e-05	-1.63601	-1.33553
117126636	chr11:117126636:C:T	3.15153e-06	-1.42821e-10	-0.589727	0.000187043	-1.42821e-10	-0.628408
117127082	chr11:117127082:C:T	8.75471e-06	-0.901058	1.33303	0.000221377	-1.68116	1.22129
117127248	chr11:117127248:G:A	3.16397e-07	-1.55264	-1.33573	1.73874e-05	-1.6684	-1.3356
117127448	chr11:117127448:A:G	3.32369e-06	-1.42821e-10	-0.53654	0.000241235	-1.42821e-10	-0.373971
117127602	chr11:117127602:G:A	1.51195e-06	-1.42821e-10	-1.32422	9.27189e-05	-1.42821e-10	-1.33017
117127767	chr11:117127767:T:G	1.50231e-06	-1.42821e-10	-1.33061	9.23118e-05	-1.42821e-10	-1.33457
117127821	chr11:117127821:CTGTT:C	1.74883e-06	-1.42821e-10	-1.17867	0.000106709	-1.42821e-10	-1.18964
117128107	chr11:117128107:C:T	1.12882e-06	-1.61644	-3.37191e-10	6.60211e-05	-1.66977	-3.37191e-10
117128163	chr11:117128163:T:C	2.04302e-06	-1.02318	-3.37191e-10	6.50646e-05	-1.68436	-3.37191e-10
117128196	chr11:117128196:A:C	2.82175e-07	-1.66785	-1.33499	1.92923e-05	-1.56511	-1.33493
117128309	chr11:117128309:T:C	2.86169e-07	-1.65832	-1.33046	1.98216e-05	-1.54274	-1.33024
117128509	chr11:117128509:T:G	9.70658e-06	-0.380135	0.915324	0.000220672	-1.22337	0.760299
117128673	chr11:117128673:C:T	1.50201e-06	-1.42821e-10	-1.33081	9.23089e-05	-1.42821e-10	-1.3346
117128843	chr11:117128843:C:T	1.86738e-05	-0.594153	1.78366	0.000332907	-1.67873	1.62685
117128884	chr11:117128884:C:T	4.49986e-07	-1.66028	-0.875878	3.07905e-05	-1.54674	-0.8858
117129081	chr11:117129081:G:A	3.30361e-06	-1.42821e-10	-0.542599	0.000238671	-1.42821e-10	-0.384657
117129276	chr11:117129276:T:C	1.92277e-06	-1.42821e-10	-1.08385	0.000116912	-1.42821e-10	-1.09832
117129494	chr11:117129494:C:T	1.76814e-06	-1.42821e-10	-1.16769	0.000106903	-1.42821e-10	-1.18782
117129601	chr11:117129601:A:T	1.96414e-05	-1.42821e-10	1.24003	0.00143293	-1.42821e-10	1.40774
117129684	chr11:117129684:A:G	5.98551e-06	0.0517266	-3.37191e-10	0.000262696	-0.288747	-3.37191e-10
117129753	chr11:117129753:A:G	4.41717e-06	-1.42821e-10	-0.252116	0.000286977	-1.42821e-10	-0.200341
117130239	chr11:117130239:G:A	2.78179e-05	0.399163	1.1889	0.000316524	-1.44429	1.34194
117130451	chr11:117130451:C:T	1.77351e-06	-1.42821e-10	-1.16466	0.000108172	-1.42821e-10	-1.17602
117130554	chr11:117130554:C:A	1.63821e-06	-1.42821e-10	-1.24401	0.000116049	-1.42821e-10	-1.10574
117130668	chr11:117130668:G:A	1.49466e-06	-1.42821e-10	-1.33572	9.22195e-05	-1.42821e-10	-1.33557
117131159	chr11:117131159:T:C	4.91639e-06	-0.14504	-3.37191e-10	0.000761966	0.776158	-3.37191e-10
117131244	chr11:117131244:C:T	5.21337e-07	-1.64974	-0.739233	3.60622e-05	-1.52414	-0.750355
117131671	chr11:117131671:T:C	1.49659e-06	-1.42821e-10	-1.33442	9.25222e-05	-1.42821e-10	-1.3323
117131687	chr11:117131687:A:G	3.82244e-06	-1.30985	0.913124	0.000134982	-1.68649	0.731887
117131845	chr11:117131845:T:C	2.22992e-06	-1.42821e-10	-0.935649	0.000132719	-1.42821e-10	-0.971509
117131913	chr11:117131913:T:A	4.6385e-06	-1.42821e-10	-0.203224	0.000321035	-1.42821e-10	-0.088194
117132304	chr11:117132304:T:C	1.53903e-06	-1.42821e-10	-1.30646	9.44644e-05	-1.42821e-10	-1.31152
117132344	chr11:117132344:C:T	5.00189e-06	-0.266052	0.138252	0.000176619	-1.1254	0.439648
117132672	chr11:117132672:T:C	5.23562e-07	-1.64548	-0.739233	3.63796e-05	-1.51538	-0.750355
117132702	chr11:117132702:C:T	5.24707e-07	-1.65019	-0.732345	3.6276e-05	-1.52507	-0.743516
117132704	chr11:117132704:C:G	4.40172e-07	-1.40744	-1.15077	1.98805e-05	-1.63631	-1.23369
117132743	chr11:117132743:A:G	9.65514e-07	-0.650899	-1.12181	0.000135005	0.18079	-1.13522
117132907	chr11:117132907:G:C	5.38115e-07	-1.65418	-0.703122	3.70257e-05	-1.53356	-0.714567
117133033	chr11:117133033:G:A	4.83353e-06	-0.258143	0.0961057	0.000108087	-1.14147	-0.0353405
117133242	chr11:117133242:C:T	4.84681e-06	-0.256547	0.0972534	0.000169775	-1.1197	0.39443
117133307	chr11:117133307:C:T	5.04184e-06	-0.119844	-3.37191e-10	0.000798234	0.822657	-3.37191e-10
117133359	chr11:117133359:G:A	5.81082e-06	-1.42821e-10	0.0221066	0.000350046	-1.42821e-10	-0.00168029
117133371	chr11:117133371:G:A	6.84297e-06	-0.222984	0.408591	0.000243976	-1.0963	0.733626
117133485	chr11:117133485:G:T	5.97344e-07	-1.66243	-0.590448	4.10729e-05	-1.53944	-0.604962
117133940	chr11:117133940:T:C	1.12753e-06	-1.61759	-3.37191e-10	0.000102771	-1.22724	-3.37191e-10
117134137	chr11:117134137:G:A	7.24235e-07	-1.66001	-0.400244	4.91192e-05	-1.54762	-0.417878
117134197	chr11:117134197:T:G	1.0521e-06	-1.68683	-3.37191e-10	6.65289e-05	-1.66211	-3.37191e-10
117134491	chr11:117134491:A:G	4.69334e-06	-0.19147	-3.37191e-10	0.000719359	0.718616	-3.37191e-10
117138230	chr11:117138230:T:C	2.27259e-06	-1.42821e-10	-0.916693	0.000165145	-1.42821e-10	-0.752922
117138257	chr11:117138257:T:A	1.68442e-06	-1.42821e-10	-1.21619	0.000101533	-1.42821e-10	-1.23936
117138575	chr11:117138575:C:G	1.55871e-06	-1.42821e-10	-1.29376	9.28918e-05	-1.42821e-10	-1.32831
117138738	chr11:117138738:A:G	1.21757e-06	-1.54076	-3.37191e-10	9.64829e-05	-1.29038	-3.37191e-10
117138780	chr11:117138780:C:T	1.54666e-06	-1.42821e-10	-1.30152	9.42788e-05	-1.42821e-10	-1.31349
117139073	chr11:117139073:C:T	3.48116e-05	0.409724	1.40261	0.000398383	-1.43787	1.56554
117139299	chr11:117139299:T:C	1.49649e-06	-1.42821e-10	-1.3345	9.22036e-05	-1.42821e-10	-1.33575
117139407	chr11:117139407:A:G	7.96536e-07	-1.65768	-0.307418	5.3798e-05	-1.54402	-0.330485
117139609	chr11:117139609:T:C	1.50467e-06	-1.32904	-3.37191e-10	0.000121901	-1.05653	-3.37191e-10
117139758	chr11:117139758:A:C	8.02159e-07	-1.66739	-0.290676	5.34699e-05	-1.5667	-0.313926
117139808	chr11:117139808:G:T	2.7202e-06	-1.42821e-10	-0.736908	0.00016538	-1.42821e-10	-0.751497
117140042	chr11:117140042:A:G	9.29805e-07	-1.2851	-0.525291	3.9742e-05	-1.68402	-0.493318
117140263	chr11:117140263:G:A	3.90348e-06	-0.420673	0.0449255	0.00015924	-1.21084	0.421512
117140583	chr11:117140583:T:A	4.61843e-07	-1.41312	-1.09702	2.09457e-05	-1.64656	-1.17125
117141273	chr11:117141273:T:C	1.49621e-06	-1.42821e-10	-1.33468	9.24843e-05	-1.42821e-10	-1.33271
117141484	chr11:117141484:G:A	1.81249e-06	-1.42821e-10	-1.14291	0.000125952	-1.42821e-10	-1.02384
117141498	chr11:117141498:T:G	1.35003e-06	-1.43749	-3.37191e-10	9.6314e-05	-1.29213	-3.37191e-10
117141612	chr11:117141612:G:A	1.49465e-06	-1.42821e-10	-1.33572	9.23546e-05	-1.42821e-10	-1.33411
117142206	chr11:117142206:A:C	2.51786e-06	-0.814207	-3.37191e-10	0.00022664	-0.436384	-3.37191e-10
117142769	chr11:117142769:G:A	9.0348e-06	-1.42821e-10	0.463469	0.000676897	-1.42821e-10	0.657774
117143052	chr11:117143052:T:A	3.37768e-07	-1.49828	-1.32473	1.79587e-05	-1.64543	-1.32624
117143096	chr11:117143096:G:A	1.05268e-06	-1.68628	-3.37191e-10	6.70604e-05	-1.65415	-3.37191e-10
117143176	chr11:117143176:C:T	2.82965e-06	-1.42821e-10	-0.697462	0.000171849	-1.42821e-10	-0.713127
117143289	chr11:117143289:G:A	1.11071e-06	-1.63262	-3.37191e-10	6.49597e-05	-1.68598	-3.37191e-10
117144144	chr11:117144144:A:G	2.3449e-06	-0.885372	-3.37191e-10	0.00017947	-0.669736	-3.37191e-10
117144147	chr11:117144147:G:A	7.62759e-07	-1.28257	-0.725862	2.7728e-05	-1.67266	-0.864636
117144473	chr11:117144473:G:C	7.2984e-07	-1.32735	-0.725196	2.80118e-05	-1.66307	-0.864051
117144479	chr11:117144479:C:T	3.66548e-05	0.306674	1.55726	0.000451175	-1.47145	1.72356
117144574	chr11:117144574:G:A	3.2649e-07	-1.52566	-1.33131	1.76712e-05	-1.6577	-1.33011
117145734	chr11:117145734:C:T	7.94562e-07	-1.66406	-0.303514	5.31563e-05	-1.56028	-0.326229
117145799	chr11:117145799:C:CGAA	1.49558e-06	-1.42821e-10	-1.3351	9.22044e-05	-1.42821e-10	-1.33574
117146108	chr11:117146108:T:G	9.3669e-07	-0.959727	-0.843291	3.34496e-05	-1.5346	-0.815108
117146281	chr11:117146281:C:T	1.13636e-06	-0.662739	-0.947048	4.10711e-05	-1.35472	-0.789719
117146385	chr11:117146385:A:G	3.17566e-06	-1.42821e-10	-0.582099	0.000207012	-1.42821e-10	-0.526969
117146392	chr11:117146392:T:G	1.52655e-06	-1.42821e-10	-1.31461	9.49709e-05	-1.42821e-10	-1.30617
117146406	chr11:117146406:C:T	1.50611e-06	-1.42821e-10	-1.32809	9.22562e-05	-1.42821e-10	-1.33518
117146609	chr11:117146609:A:G	5.69023e-06	-1.42821e-10	0.00113613	0.000416388	-1.42821e-10	0.171873
117146708	chr11:117146708:A:G	1.62809e-06	-1.42821e-10	-1.25021	9.83893e-05	-1.42821e-10	-1.27081
117146739	chr11:117146739:T:G	7.8251e-07	-1.66235	-0.320513	5.25243e-05	-1.5558	-0.342665
117146814	chr11:117146814:A:G	8.30503e-07	-1.66904	-0.254294	5.51989e-05	-1.57104	-0.277763
117146990	chr11:117146990:C:T	3.3731e-07	-1.53998	-1.28439	1.85108e-05	-1.66369	-1.2777
117146994	chr11:117146994:C:T	1.49908e-06	-1.42821e-10	-1.33276	9.59864e-05	-1.42821e-10	-1.29554
117147046	chr11:117147046:A:C	7.97313e-07	-1.6604	-0.303718	5.36092e-05	-1.55179	-0.32623
117147123	chr11:117147123:G:C	1.08208e-06	-1.65873	-3.37191e-10	6.49624e-05	-1.68594	-3.37191e-10
117147260	chr11:117147260:C:T	1.25884e-06	-1.50742	-3.37191e-10	9.09832e-05	-1.34907	-3.37191e-10
117147728	chr11:117147728:CAAAG:C	1.50204e-06	-1.42821e-10	-1.33079	9.66537e-05	-1.42821e-10	-1.28861
117148112	chr11:117148112:T:C	5.14654e-06	-0.0992908	-3.37191e-10	0.00013587	-0.948046	-3.37191e-10
117148143	chr11:117148143:C:T	1.5085e-06	-1.42821e-10	-1.3265	9.25393e-05	-1.42821e-10	-1.33211
117148294	chr11:117148294:C:T	8.17219e-07	-0.964462	-0.975	2.87796e-05	-1.52035	-0.979727
117148304	chr11:117148304:C:T	1.13196e-06	-1.61366	-3.37191e-10	8.16067e-05	-1.45783	-3.37191e-10
117148519	chr11:117148519:A:G	1.55731e-06	-1.42821e-10	-1.29466	9.46422e-05	-1.42821e-10	-1.30964
117148700	chr11:117148700:A:G	2.8531e-06	-1.42821e-10	-0.689208	0.000173255	-1.42821e-10	-0.704978
117148814	chr11:117148814:G:A	3.41467e-07	-1.4793	-1.33282	1.80115e-05	-1.63757	-1.33116
117149114	chr11:117149114:C:T	4.83484e-06	-1.42821e-10	-0.161767	0.000309096	-1.42821e-10	-0.126092
117149151	chr11:117149151:A:G	7.94812e-07	-1.67987	-0.28739	5.17164e-05	-1.60269	-0.311283
117149584	chr11:117149584:G:A	7.33938e-06	-1.42821e-10	0.255639	0.000495428	-1.42821e-10	0.345678
117150372	chr11:117150372:ACTC:A	2.59119e-06	-1.42821e-10	-0.785497	0.00015458	-1.42821e-10	-0.819036
117150418	chr11:117150418:A:T	8.05797e-07	-0.96436	-0.989178	2.55751e-05	-1.62336	-0.994764
117150657	chr11:117150657:G:A	1.08277e-06	-1.65809	-3.37191e-10	6.49774e-05	-1.6857	-3.37191e-10
117150750	chr11:117150750:A:G	1.12606e-06	-1.61889	-3.37191e-10	6.59472e-05	-1.67089	-3.37191e-10
117151043	chr11:117151043:T:A	5.64497e-07	-1.00362	-1.30581	1.8575e-05	-1.63215	-1.30578
117151145	chr11:117151145:T:A	8.49215e-06	-1.42821e-10	0.401527	0.000635261	-1.42821e-10	0.594292
117151161	chr11:117151161:G:C	5.53697e-07	-1.02887	-1.29988	1.85516e-05	-1.63935	-1.29984
117151207	chr11:117151207:C:T	1.03916e-06	-0.790969	-0.908233	3.99727e-05	-1.42669	-0.744853
117151560	chr11:117151560:A:G	5.76533e-07	-0.988146	-1.30019	1.87636e-05	-1.62768	-1.30015
117152131	chr11:117152131:A:G	1.61257e-06	-1.42821e-10	-1.25979	9.75087e-05	-1.42821e-10	-1.2798
117152587	chr11:117152587:T:A	1.73347e-06	-1.42821e-10	-1.18749	0.000122598	-1.42821e-10	-1.05083
117152592	chr11:117152592:T:C	1.7253e-06	-1.42821e-10	-1.19221	0.0001218	-1.42821e-10	-1.05736
117152990	chr11:117152990:C:T	7.89873e-07	-1.66164	-0.311858	5.30232e-05	-1.55469	-0.334326
117153540	chr11:117153540:G:A	4.49164e-06	-0.235398	-3.37191e-10	0.000677537	0.658719	-3.37191e-10
117153548	chr11:117153548:G:A	1.79086e-06	-0.679282	-0.475639	7.61101e-05	-1.36004	-0.167527
117153719	chr11:117153719:A:G	3.35586e-07	-1.49686	-1.33263	1.78564e-05	-1.64645	-1.33093
117153765	chr11:117153765:T:C	9.46478e-06	-1.00302	1.51298	0.000252002	-1.67135	1.34104
117153802	chr11:117153802:A:G	2.3453e-05	1.41738	-3.37191e-10	0.00110305	1.14609	-3.37191e-10
117153821	chr11:117153821:A:G	3.40276e-07	-1.53109	-1.28452	1.85768e-05	-1.65999	-1.27784
117153968	chr11:117153968:T:A	1.72315e-06	-1.42821e-10	-1.19346	0.000121798	-1.42821e-10	-1.05738
117153986	chr11:117153986:G:A	2.325e-06	-1.42821e-10	-0.893897	0.000144612	-1.42821e-10	-0.885688
117154565	chr11:117154565:T:C	1.77963e-06	-1.42821e-10	-1.16121	0.000118415	-1.42821e-10	-1.08555
117154641	chr11:117154641:A:G	7.39603e-07	-1.35659	-0.682663	2.94296e-05	-1.65529	-0.822456
117154776	chr11:117154776:A:G	3.05041e-06	-1.42821e-10	-0.62234	0.000181534	-1.42821e-10	-0.658301
117154863	chr11:117154863:A:C	4.71027e-06	-1.42821e-10	-0.187871	0.000320688	-1.42821e-10	-0.0892762
117155058	chr11:117155058:C:T	3.00762e-06	-1.42821e-10	-0.636465	0.000193698	-1.42821e-10	-0.593446
117155108	chr11:117155108:A:G	2.37805e-06	-1.42821e-10	-0.871334	0.000163936	-1.42821e-10	-0.760267
117155127	chr11:117155127:G:GT	4.72453e-06	-1.42821e-10	-0.184848	0.000321702	-1.42821e-10	-0.086119
117155216	chr11:117155216:A:G	7.30232e-07	-1.66469	-0.387322	4.90888e-05	-1.56157	-0.404546
117155339	chr11:117155339:A:G	3.36958e-07	-1.49303	-1.33238	1.78939e-05	-1.64466	-1.33062
117155421	chr11:117155421:T:C	2.97048e-06	-1.42821e-10	-0.648893	0.000177296	-1.42821e-10	-0.681924
117155438	chr11:117155438:T:C	1.05319e-06	-0.932319	-0.753471	4.47724e-05	-1.22981	-0.828338
117155633	chr11:117155633:C:T	9.21451e-06	-1.42821e-10	0.483165	0.000692327	-1.42821e-10	0.680314
117155658	chr11:117155658:A:C	5.24927e-06	-1.07246	0.992937	0.000158042	-1.64014	0.843254
117155963	chr11:117155963:A:G	5.26666e-06	-1.42821e-10	-0.0762191	0.000388403	-1.42821e-10	0.102299
117156209	chr11:117156209:A:T	3.57082e-06	-1.42821e-10	-0.464819	0.000231436	-1.42821e-10	-0.415439
117156467	chr11:117156467:G:A	8.87744e-06	0.445898	-3.37191e-10	0.000174703	-0.696655	-3.37191e-10
117156485	chr11:117156485:C:T	8.5157e-06	-1.42821e-10	0.404297	0.000637129	-1.42821e-10	0.597228
117156500	chr11:117156500:A:G	2.213e-06	-1.42821e-10	-0.943264	0.000134955	-1.42821e-10	-0.954805
117156765	chr11:117156765:G:A	6.8421e-07	-0.906855	-1.21025	2.0998e-05	-1.60051	-1.2148
117156951	chr11:117156951:G:A	2.21574e-06	-1.42821e-10	-0.942031	0.000133751	-1.42821e-10	-0.963765
117157159	chr11:117157159:T:C	3.06187e-06	-1.42821e-10	-0.61859	0.000182192	-1.42821e-10	-0.654686
117157402	chr11:117157402:A:G	8.63978e-06	-1.42821e-10	0.418762	0.000646968	-1.42821e-10	0.612553
117157548	chr11:117157548:G:A	5.39479e-06	-1.42821e-10	-0.0521812	0.000398335	-1.42821e-10	0.127549
117157764	chr11:117157764:A:G	8.01058e-06	-1.42821e-10	0.343149	0.000597376	-1.42821e-10	0.532802
117158489	chr11:117158489:T:C	2.13639e-06	-1.42821e-10	-0.978499	0.00012916	-1.42821e-10	-0.998691
117158602	chr11:117158602:G:T	2.16264e-06	-1.42821e-10	-0.966285	0.000130661	-1.42821e-10	-0.987135
117158726	chr11:117158726:C:T	4.20134e-06	-1.42821e-10	-0.302211	0.000271992	-1.42821e-10	-0.253972
117158833	chr11:117158833:C:T	1.09344e-06	-1.64829	-3.37191e-10	6.99798e-05	-1.61154	-3.37191e-10
117158834	chr11:117158834:G:A	8.60592e-06	-1.42821e-10	0.414836	0.00064428	-1.42821e-10	0.60839
117159069	chr11:117159069:A:T	7.98233e-07	-1.66254	-0.300429	5.35312e-05	-1.55655	-0.322932
117159917	chr11:117159917:T:C	7.96622e-07	-1.66456	-0.300429	5.32728e-05	-1.56139	-0.322932
117160521	chr11:117160521:G:A	6.19177e-06	-1.42821e-10	0.0856057	0.000350577	-1.42821e-10	-0.000164447
117160647	chr11:117160647:G:A	7.98881e-07	-1.6616	-0.300555	5.36419e-05	-1.55439	-0.323022
117160755	chr11:117160755:C:G	1.80082e-06	-1.42821e-10	-1.14937	0.000129392	-1.42821e-10	-0.9969
117161080	chr11:117161080:T:C	2.31537e-06	-1.42821e-10	-0.898046	0.000124418	-1.42821e-10	-1.0361
117161409	chr11:117161409:G:T	2.98185e-06	-0.517925	-0.127147	0.000122765	-1.27883	0.229358
117161925	chr11:117161925:T:C	6.36503e-06	-0.0385271	0.151731	0.000969558	0.893348	0.123747
117162243	chr11:117162243:A:G	3.39994e-07	-1.68243	-1.13401	2.60049e-05	-1.61388	-0.987574
117162690	chr11:117162690:G:A	1.21628e-06	-1.54182	-3.37191e-10	7.329e-05	-1.56532	-3.37191e-10
117162733	chr11:117162733:G:A	2.37307e-06	-1.42821e-10	-0.87343	0.000163551	-1.42821e-10	-0.762621
117162914	chr11:117162914:ACTC:A	2.77411e-06	-1.42821e-10	-0.717286	0.00016518	-1.42821e-10	-0.752709
117163604	chr11:117163604:C:T	3.74462e-06	-0.417296	-3.37191e-10	0.000535973	0.424339	-3.37191e-10
117163642	chr11:117163642:C:T	1.50042e-06	-1.42821e-10	-1.33187	9.62999e-05	-1.42821e-10	-1.29228
117163651	chr11:117163651:T:C	2.24926e-06	-1.42821e-10	-0.927013	0.000135734	-1.42821e-10	-0.949049
117163967	chr11:117163967:T:C	2.19413e-06	-1.42821e-10	-0.95183	0.000132486	-1.42821e-10	-0.973266
117164013	chr11:117164013:T:C	8.27133e-07	-0.639692	-1.28771	2.68902e-05	-1.34609	-1.2219
117164033	chr11:117164033:G:C	1.55946e-06	-1.42821e-10	-1.29327	9.4597e-05	-1.42821e-10	-1.31012
117164512	chr11:117164512:T:C	3.41804e-07	-1.52682	-1.28432	1.8614e-05	-1.65821	-1.27762
117164526	chr11:117164526:A:G	1.96697e-06	-1.42821e-10	-1.06112	0.000139505	-1.42821e-10	-0.921641
117164603	chr11:117164603:A:G	4.76576e-07	-1.59715	-0.881593	3.43655e-05	-1.42554	-0.897152
117164764	chr11:117164764:G:A	5.11066e-06	-1.42821e-10	-0.106287	0.000377385	-1.42821e-10	0.0735205
117164786	chr11:117164786:A:G	2.30899e-05	-0.0783779	1.48016	0.000372936	-1.58313	1.64479
117164808	chr11:117164808:G:A	2.68135e-06	-1.42821e-10	-0.751296	0.00015979	-1.42821e-10	-0.785886
117164906	chr11:117164906:C:T	4.83581e-06	-0.161566	-3.37191e-10	0.000745912	0.754864	-3.37191e-10
117165100	chr11:117165100:C:T	1.0697e-06	-1.67024	-3.37191e-10	6.76789e-05	-1.64497	-3.37191e-10
117165219	chr11:117165219:T:G	8.76274e-06	-1.42821e-10	0.432894	0.000657176	-1.42821e-10	0.628208
117166089	chr11:117166089:C:T	6.2678e-07	-0.874502	-1.33027	1.88485e-05	-1.59206	-1.33125
117166095	chr11:117166095:A:G	9.87514e-06	-1.42821e-10	0.552406	0.000745988	-1.42821e-10	0.754965
117166226	chr11:117166226:G:A	4.86844e-06	-1.42821e-10	-0.154842	0.000332019	-1.42821e-10	-0.0545529
117166364	chr11:117166364:A:G	1.21647e-06	-1.59931	0.0576479	8.20369e-05	-1.67733	0.224751
117166590	chr11:117166590:G:A	7.93091e-06	-1.42821e-10	0.333152	0.000557029	-1.42821e-10	0.462873
117166645	chr11:117166645:A:G	4.8299e-06	-1.1252	0.962406	0.000145396	-1.64577	0.765488
117166655	chr11:117166655:TA:T	4.24861e-06	-1.42821e-10	-0.291023	0.000288061	-1.42821e-10	-0.196572
117167350	chr11:117167350:C:A	5.00537e-06	-1.42821e-10	-0.127104	0.000344184	-1.42821e-10	-0.0185665
117167731	chr11:117167731:C:A	1.50109e-06	-1.42821e-10	-1.33142	9.64e-05	-1.42821e-10	-1.29124
117167814	chr11:117167814:T:C	1.49828e-06	-1.42821e-10	-1.3333	9.26593e-05	-1.42821e-10	-1.33082
117168252	chr11:117168252:T:C	1.89552e-06	-1.42821e-10	-1.09812	0.000138465	-1.42821e-10	-0.929127
117168636	chr11:117168636:G:A	5.79598e-06	-1.42821e-10	0.0195496	0.000430802	-1.42821e-10	0.205904
117168666	chr11:117168666:T:G	1.50419e-06	-1.42821e-10	-1.32936	9.23831e-05	-1.42821e-10	-1.3338
117168689	chr11:117168689:G:C	1.50847e-06	-1.42821e-10	-1.32652	9.25387e-05	-1.42821e-10	-1.33212
117168845	chr11:117168845:C:T	3.39471e-06	-1.42821e-10	-0.515397	0.000201945	-1.42821e-10	-0.55175
117169081	chr11:117169081:G:A	8.01989e-07	-0.702098	-1.25618	2.19594e-05	-1.53021	-1.24034
117169375	chr11:117169375:A:G	2.1987e-06	-1.42821e-10	-0.949747	0.000131128	-1.42821e-10	-0.983573
117169402	chr11:117169402:C:G	1.87556e-06	-1.42821e-10	-1.10871	0.000136587	-1.42821e-10	-0.94278
117169789	chr11:117169789:G:C	8.08935e-07	-1.65264	-0.297012	5.48784e-05	-1.53499	-0.319637
117170023	chr11:117170023:A:G	3.33667e-07	-1.55073	-1.2845	1.84167e-05	-1.66769	-1.27879
117170506	chr11:117170506:C:T	3.92956e-06	-1.42821e-10	-0.369088	0.00022689	-1.42821e-10	-0.435277
117171195	chr11:117171195:C:T	4.6932e-06	-0.191501	-3.37191e-10	0.000715444	0.713159	-3.37191e-10
117171229	chr11:117171229:G:A	4.24227e-06	-1.42821e-10	-0.292517	0.000244299	-1.42821e-10	-0.361351
117171364	chr11:117171364:G:C	3.06187e-06	-1.42821e-10	-0.61859	0.000182192	-1.42821e-10	-0.654686
117171471	chr11:117171471:G:C	8.49352e-06	-1.42821e-10	0.401688	0.000635393	-1.42821e-10	0.594499
117171830	chr11:117171830:T:TC	8.5157e-06	-1.42821e-10	0.404297	0.000637129	-1.42821e-10	0.597228
117171864	chr11:117171864:G:C	7.27475e-07	-1.44981	-0.605978	3.61498e-05	-1.65544	-0.616636
117172100	chr11:117172100:T:A	8.64101e-07	-0.814299	-1.06938	2.47991e-05	-1.57503	-1.07391
117172183	chr11:117172183:T:C	7.22061e-07	-1.05463	-1.00863	2.44634e-05	-1.64859	-1.01397
117172233	chr11:117172233:T:C	2.58974e-05	0.00138694	1.51514	0.000394399	-1.56246	1.68008
117172307	chr11:117172307:T:C	2.61496e-06	-1.42821e-10	-0.776368	0.000182288	-1.42821e-10	-0.654159
117172824	chr11:117172824:C:G	5.28256e-06	-1.42821e-10	-0.0732049	0.000389579	-1.42821e-10	0.105322
117172942	chr11:117172942:A:G	1.49624e-06	-1.42821e-10	-1.33466	9.23679e-05	-1.42821e-10	-1.33397
117173225	chr11:117173225:G:T	5.46735e-06	-1.42821e-10	-0.0388212	0.00040437	-1.42821e-10	0.142585
117173474	chr11:117173474:A:G	1.88581e-06	-1.42821e-10	-1.10326	0.000114206	-1.42821e-10	-1.12174
117173487	chr11:117173487:C:A	2.93756e-06	-1.34366	0.683626	0.000129698	-1.54927	0.554737
117173503	chr11:117173503:T:C	1.49592e-06	-1.42821e-10	-1.33487	9.32068e-05	-1.42821e-10	-1.32492
117174803	chr11:117174803:C:T	3.1906e-06	-1.42821e-10	-0.577405	0.000189688	-1.42821e-10	-0.614362
117174806	chr11:117174806:G:T	1.06133e-06	-1.67809	-3.37191e-10	6.67789e-05	-1.65836	-3.37191e-10
117174839	chr11:117174839:T:C	3.4228e-07	-1.47821	-1.33153	1.80582e-05	-1.63579	-1.33035
117175420	chr11:117175420:T:C	3.5414e-07	-1.44355	-1.33213	1.82259e-05	-1.62586	-1.33104
117175444	chr11:117175444:TTGC:T	2.9702e-05	0.159529	1.49407	0.000404789	-1.51742	1.66104
117175481	chr11:117175481:G:A	9.17165e-07	-0.511576	-1.31251	2.24318e-05	-1.4444	-1.30487
117175488	chr11:117175488:A:C	1.49507e-06	-1.42821e-10	-1.33544	9.23477e-05	-1.42821e-10	-1.33418
117177136	chr11:117177136:G:T	8.64431e-07	-0.564117	-1.31918	2.17425e-05	-1.46794	-1.31253
117177406	chr11:117177406:G:A	8.11875e-07	-1.64559	-0.300429	5.54787e-05	-1.52081	-0.322932
117177651	chr11:117177651:C:T	3.50956e-06	-0.482125	-3.37191e-10	0.000104487	-1.21068	-3.37191e-10
117177675	chr11:117177675:C:T	1.6399e-06	-1.42821e-10	-1.24298	9.91983e-05	-1.42821e-10	-1.26262
117177701	chr11:117177701:A:G	1.16752e-06	-0.637794	-0.94494	4.16607e-05	-1.34234	-0.787847
117178309	chr11:117178309:G:A	3.49044e-07	-1.45886	-1.33132	1.82403e-05	-1.626	-1.33011
117178550	chr11:117178550:G:C	6.19599e-06	-1.42821e-10	0.0862875	0.000411675	-1.42821e-10	0.16049
117178594	chr11:117178594:T:G	2.34605e-06	-1.42821e-10	-0.884881	0.000161437	-1.42821e-10	-0.775631
117178792	chr11:117178792:A:G	3.1484e-06	-0.590719	-3.37191e-10	9.75088e-05	-1.2798	-3.37191e-10
117178884	chr11:117178884:C:T	5.01423e-06	-1.42821e-10	-0.125334	0.000368739	-1.42821e-10	0.0503457
117179094	chr11:117179094:T:C	1.49546e-06	-1.42821e-10	-1.33518	9.23967e-05	-1.42821e-10	-1.33365
117179291	chr11:117179291:G:A	2.68068e-06	-1.42821e-10	-0.751544	0.000159753	-1.42821e-10	-0.786116
117179578	chr11:117179578:C:G	2.19413e-06	-1.42821e-10	-0.95183	0.000132486	-1.42821e-10	-0.973266
117179731	chr11:117179731:T:C	3.24032e-06	-1.42821e-10	-0.561943	0.00028772	-1.42821e-10	-0.197758
117179912	chr11:117179912:T:G	2.67153e-06	-1.42821e-10	-0.754964	0.000159224	-1.42821e-10	-0.78943
117180367	chr11:117180367:C:G	2.68068e-06	-1.42821e-10	-0.751544	0.000159753	-1.42821e-10	-0.786116
117180449	chr11:117180449:A:G	1.29696e-06	-0.430438	-1.04716	4.18226e-05	-1.21566	-0.910648
117180809	chr11:117180809:C:T	1.91036e-06	-1.42821e-10	-1.09032	0.000139912	-1.42821e-10	-0.91873
117180947	chr11:117180947:T:A	1.96548e-06	-1.42821e-10	-1.06188	0.000139403	-1.42821e-10	-0.922373
117181009	chr11:117181009:C:T	8.38891e-07	-1.60504	-0.308247	5.96009e-05	-1.44238	-0.329694
117181353	chr11:117181353:GTCTCT:G	7.91819e-07	-0.692055	-1.27898	2.15915e-05	-1.5219	-1.26554
117181391	chr11:117181391:G:A	2.14948e-06	-0.972388	-3.37191e-10	0.000107107	-1.18592	-3.37191e-10
117181584	chr11:117181584:C:A	2.13649e-06	-1.42821e-10	-0.978451	0.000129087	-1.42821e-10	-0.999261
117182036	chr11:117182036:TG:T	3.04749e-06	-1.42821e-10	-0.623296	0.000181408	-1.42821e-10	-0.658997
117182215	chr11:117182215:T:C	2.25695e-06	-1.42821e-10	-0.923601	0.000136154	-1.42821e-10	-0.94596
117182281	chr11:117182281:A:G	3.25116e-06	-1.42821e-10	-0.558604	0.000193221	-1.42821e-10	-0.595911
117182443	chr11:117182443:G:C	3.03066e-06	-1.42821e-10	-0.628834	0.000178087	-1.42821e-10	-0.677472
117182449	chr11:117182449:A:G	1.11513e-06	-0.659211	-0.969432	4.00626e-05	-1.35351	-0.815793
117182959	chr11:117182959:A:G	8.74571e-07	-1.39377	-0.477871	3.57066e-05	-1.64437	-0.64004
117182970	chr11:117182970:G:A	4.7637e-06	-0.176591	-3.37191e-10	0.000729273	0.732304	-3.37191e-10
117183055	chr11:117183055:A:T	1.49499e-06	-1.42821e-10	-1.3355	9.23354e-05	-1.42821e-10	-1.33432
117183313	chr11:117183313:C:G	4.76945e-06	-0.175383	-3.37191e-10	0.000730429	0.733887	-3.37191e-10
117183330	chr11:117183330:A:T	4.52698e-06	-1.42821e-10	-0.227561	0.000308133	-1.42821e-10	-0.129214
117183410	chr11:117183410:G:T	1.52458e-06	-1.42821e-10	-1.3159	9.30341e-05	-1.42821e-10	-1.32678
117184223	chr11:117184223:A:C	9.36673e-06	-1.42821e-10	0.499549	0.000633986	-1.42821e-10	0.592283
117184481	chr11:117184481:C:T	2.33455e-06	-1.42821e-10	-0.889794	0.000145212	-1.42821e-10	-0.881551
117184511	chr11:117184511:T:C	1.53576e-06	-1.42821e-10	-1.30859	9.59469e-05	-1.42821e-10	-1.29595
117184684	chr11:117184684:A:C	4.61852e-06	-0.20754	-3.37191e-10	0.000700576	0.692158	-3.37191e-10
117184769	chr11:117184769:A:G	4.7896e-06	-0.171168	-3.37191e-10	0.000733877	0.738597	-3.37191e-10
117185123	chr11:117185123:T:C	2.66962e-06	-1.16715	0.411473	8.99996e-05	-1.64376	0.283822
117185166	chr11:117185166:C:T	4.49051e-06	-1.42821e-10	-0.235649	0.000286909	-1.42821e-10	-0.200579
117185177	chr11:117185177:G:C	4.7225e-06	-0.185277	-3.37191e-10	0.000720878	0.720726	-3.37191e-10
117185196	chr11:117185196:C:T	8.46135e-06	-1.42821e-10	0.397894	0.000632158	-1.42821e-10	0.589395
117185242	chr11:117185242:AG:A	1.63003e-06	-1.42821e-10	-1.24902	0.000104241	-1.42821e-10	-1.21304
117185300	chr11:117185300:C:T	2.70393e-06	-1.42821e-10	-0.74291	0.000161125	-1.42821e-10	-0.777566
117185343	chr11:117185343:C:T	7.9852e-07	-1.65302	-0.309594	6.67507e-05	-1.68655	0.027775
117185364	chr11:117185364:A:G	1.02055e-06	-0.624258	-1.09302	3.47103e-05	-1.33368	-0.979027
117185975	chr11:117185975:G:A	7.56212e-06	-1.42821e-10	0.285537	0.000561699	-1.42821e-10	0.471222
117186085	chr11:117186085:G:A	5.19476e-06	-1.42821e-10	-0.089964	0.000382775	-1.42821e-10	0.0877023
117186152	chr11:117186152:G:T	7.284e-06	-1.42821e-10	0.248065	0.000485518	-1.42821e-10	0.325473
117186343	chr11:117186343:G:A	2.40997e-06	-1.42821e-10	-0.857999	0.000156447	-1.42821e-10	-0.807027
117186578	chr11:117186578:A:G	1.24563e-05	0.784611	-3.37191e-10	0.00138782	1.37574	-3.37191e-10
117186976	chr11:117186976:A:AC	5.69506e-06	-1.42821e-10	0.00198461	0.000416366	-1.42821e-10	0.171821
117187217	chr11:117187217:T:C	2.2652e-06	-1.42821e-10	-0.919953	0.000122106	-1.42821e-10	-1.05486
117187346	chr11:117187346:C:T	9.28118e-07	-1.68604	-0.126174	9.08041e-05	-1.63599	0.284955
117187798	chr11:117187798:C:A	1.75996e-06	-1.42821e-10	-1.17232	0.000130188	-1.42821e-10	-0.990761
117188101	chr11:117188101:G:A	2.79804e-06	-1.42821e-10	-0.708697	0.000166542	-1.42821e-10	-0.744495
117188138	chr11:117188138:G:A	1.39539e-06	-1.40444	-3.37191e-10	7.08837e-05	-1.5987	-3.37191e-10
117188631	chr11:117188631:C:T	2.42608e-06	0.484373	-1.33571	3.05382e-05	-1.10665	-1.33412
117188836	chr11:117188836:G:A	1.93825e-06	-0.759874	-0.315956	8.33325e-05	-1.42315	-0.0137585
117189078	chr11:117189078:G:C	1.3584e-05	-1.68563	2.55691	0.00211879	-1.63222	3.43108
117189871	chr11:117189871:GC:G	1.60767e-06	-1.42821e-10	-1.26283	9.95517e-05	-1.42821e-10	-1.25907
117190481	chr11:117190481:C:T	3.55157e-07	-1.44191	-1.3309	1.83595e-05	-1.61983	-1.32977
117190788	chr11:117190788:G:A	1.05322e-06	-1.68576	-3.37191e-10	6.76117e-05	-1.64596	-3.37191e-10
117191109	chr11:117191109:C:T	9.71914e-07	-1.68671	-0.0793899	9.50847e-05	-1.64376	0.338784
117191221	chr11:117191221:G:A	4.72585e-06	-0.184567	-3.37191e-10	0.000722155	0.722496	-3.37191e-10
117191233	chr11:117191233:C:T	8.06784e-06	-1.42821e-10	0.35027	0.000601317	-1.42821e-10	0.539379
117191245	chr11:117191245:T:C	1.00127e-06	-0.402892	-1.33345	2.28364e-05	-1.40215	-1.32925
117191278	chr11:117191278:A:T	4.80154e-06	-0.168678	-3.37191e-10	0.000737001	0.742845	-3.37191e-10
117191335	chr11:117191335:G:A	1.52623e-06	-1.42821e-10	-1.31481	9.52185e-05	-1.42821e-10	-1.30357
117191442	chr11:117191442:G:A	2.10139e-06	-0.289574	-0.705444	0.000300035	0.583774	-0.739619
117191467	chr11:117191467:T:C	2.67636e-06	-1.26252	0.509364	0.00010236	-1.60999	0.37874
117191494	chr11:117191494:G:T	8.21783e-06	-1.42821e-10	0.368691	0.000612987	-1.42821e-10	0.558599
117191654	chr11:117191654:T:C	2.75039e-06	-1.24133	0.515458	0.00010206	-1.61874	0.384563
117191773	chr11:117191773:T:C	1.00159e-06	-1.64186	-0.0941743	0.000105753	-1.52007	0.321431
117192142	chr11:117192142:TG:T	1.55542e-06	-1.42821e-10	-1.29587	0.000104768	-1.42821e-10	-1.208
117192158	chr11:117192158:T:A	5.92609e-06	-1.42821e-10	0.0417495	0.000393168	-1.42821e-10	0.114494
117192273	chr11:117192273:C:T	9.33836e-06	-1.42821e-10	0.496516	0.000585598	-1.42821e-10	0.512889
117192287	chr11:117192287:G:A	3.02621e-06	0.681714	-1.31202	0.000110746	0.168004	-1.32051
117192304	chr11:117192304:C:T	5.81762e-06	-1.42821e-10	0.0232762	0.000373213	-1.42821e-10	0.062405
117192635	chr11:117192635:C:T	5.98715e-06	-1.42821e-10	0.0519997	0.000436948	-1.42821e-10	0.22007
117192788	chr11:117192788:C:T	6.91424e-06	-1.42821e-10	0.195968	0.00046147	-1.42821e-10	0.274673
117192873	chr11:117192873:A:G	1.502e-06	-1.42821e-10	-1.33082	9.23143e-05	-1.42821e-10	-1.33455
117192993	chr11:117192993:C:G	1.79482e-06	-1.68522	0.532512	0.000195999	-1.6612	1.07956
117193600	chr11:117193600:C:T	2.01426e-06	-1.42821e-10	-1.03736	0.000157051	-1.42821e-10	-0.803172
117194060	chr11:117194060:C:G	9.9532e-07	-1.67181	-0.0704933	0.000102246	-1.58178	0.349416
117194121	chr11:117194121:T:G	3.11542e-06	-1.42821e-10	-0.601252	0.000197292	-1.42821e-10	-0.575058
117194215	chr11:117194215:G:A	2.70139e-06	-1.42821e-10	-0.743849	0.000190854	-1.42821e-10	-0.608235
117194334	chr11:117194334:G:A	2.13429e-06	-0.979481	-3.37191e-10	0.000257533	-0.308596	-3.37191e-10
117194437	chr11:117194437:G:A	9.68765e-07	-1.68678	-0.0825729	9.46657e-05	-1.64489	0.335498
117194555	chr11:117194555:G:C	4.61837e-06	-0.207573	-3.37191e-10	0.000700587	0.692174	-3.37191e-10
117194760	chr11:117194760:G:A	6.21053e-07	-1.4739	-0.740052	3.19058e-05	-1.6503	-0.746659
117194817	chr11:117194817:G:A	9.73963e-07	-1.68656	-0.077434	9.55943e-05	-1.64106	0.341432
117195063	chr11:117195063:T:C	1.70142e-06	-1.20615	-3.37191e-10	6.94211e-05	-1.61955	-3.37191e-10
117195360	chr11:117195360:T:A	7.64216e-06	-1.42821e-10	0.296065	0.000535697	-1.42821e-10	0.423823
117195637	chr11:117195637:G:C	9.49755e-07	-1.68479	-0.104378	9.09538e-05	-1.65973	0.310335
117195849	chr11:117195849:C:T	1.49924e-06	-1.42821e-10	-1.33266	9.22418e-05	-1.42821e-10	-1.33533
117195974	chr11:117195974:T:C	1.21895e-06	-1.53963	-3.37191e-10	8.76919e-05	-1.38592	-3.37191e-10
117196749	chr11:117196749:C:T	3.45909e-07	-1.46356	-1.33564	1.80988e-05	-1.62848	-1.33541
117196983	chr11:117196983:C:T	1.99937e-06	-0.704175	-0.340609	8.81083e-05	-1.36977	-0.0114114
117197160	chr11:117197160:G:A	4.91433e-06	-1.42821e-10	-0.145459	0.000314174	-1.42821e-10	-0.109797
117197247	chr11:117197247:CT:C	6.34746e-06	-1.42821e-10	0.11044	0.000373319	-1.42821e-10	0.062689
117197725	chr11:117197725:C:G	1.57575e-06	-1.42821e-10	-1.28289	9.39136e-05	-1.42821e-10	-1.31737
117197728	chr11:117197728:G:A	1.68065e-06	-1.68525	0.466817	0.000127647	-1.62306	0.612582
117197733	chr11:117197733:G:A	1.52048e-06	-1.42821e-10	-1.31859	9.28731e-05	-1.42821e-10	-1.32851
117198128	chr11:117198128:G:C	2.45739e-06	-1.42821e-10	-0.838517	0.000147905	-1.42821e-10	-0.863171
117198261	chr11:117198261:A:G	1.02847e-06	-0.630349	-1.07919	2.76024e-05	-1.50346	-1.03838
117198307	chr11:117198307:T:C	1.03923e-06	-1.68599	-0.0131412	0.000101621	-1.65408	0.415585
117198345	chr11:117198345:A:G	8.84934e-07	-0.838871	-1.02099	3.4494e-05	-1.44643	-0.872533
117198514	chr11:117198514:A:G	6.465e-06	-1.42821e-10	0.128787	0.000435877	-1.42821e-10	0.217615
117198887	chr11:117198887:G:A	5.05957e-06	-1.42821e-10	-0.116334	0.000323598	-1.42821e-10	-0.080241
117199145	chr11:117199145:C:T	4.74003e-06	-1.42821e-10	-0.181572	0.00030305	-1.42821e-10	-0.145846
117199301	chr11:117199301:C:T	5.07181e-06	-1.42821e-10	-0.113918	0.000373637	-1.42821e-10	0.0635393
117199334	chr11:117199334:G:A	4.083e-06	-1.42821e-10	-0.330783	0.000235658	-1.42821e-10	-0.397364
117199615	chr11:117199615:G:A	1.67924e-06	-1.42821e-10	-1.21928	0.000118831	-1.42821e-10	-1.08204
117199645	chr11:117199645:C:T	1.1128e-06	-1.63074	-3.37191e-10	7.91231e-05	-1.48874	-3.37191e-10
117199831	chr11:117199831:TGAG:T	2.63205e-06	-0.623626	-0.146228	0.000111625	-1.33017	0.185568
117199880	chr11:117199880:C:T	1.41323e-06	-1.68426	0.292523	0.00010259	-1.66042	0.431416
117199905	chr11:117199905:C:T	1.51327e-06	-1.42821e-10	-1.32334	9.42364e-05	-1.42821e-10	-1.31394
117199975	chr11:117199975:G:A	1.91457e-06	-1.37341	0.285291	0.000148396	-1.36872	0.508864
117200194	chr11:117200194:GCC:G	1.64979e-06	-1.42821e-10	-1.23697	0.000115462	-1.42821e-10	-1.1108
117200322	chr11:117200322:C:T	1.14097e-06	-1.60573	-3.37191e-10	7.40395e-05	-1.55515	-3.37191e-10
117200403	chr11:117200403:C:T	2.09458e-06	-1.42821e-10	-0.998264	0.000126019	-1.42821e-10	-1.02331
117200586	chr11:117200586:A:G	6.17143e-06	-1.42821e-10	0.0823151	0.000362651	-1.42821e-10	0.0336977
117200646	chr11:117200646:G:A	1.9009e-06	-1.42821e-10	-1.09529	0.000124266	-1.42821e-10	-1.03732
117200733	chr11:117200733:C:T	1.07024e-05	-1.24516	1.87801	0.000742859	-1.68598	2.43675
117200789	chr11:117200789:C:T	1.36769e-06	-1.48314	0.0586414	7.19551e-05	-1.57658	-0.00712061
117200880	chr11:117200880:G:C	3.00753e-06	-1.42821e-10	-0.636496	0.000172955	-1.42821e-10	-0.706713
117200903	chr11:117200903:G:A	6.1515e-06	-1.42821e-10	0.079081	0.000453258	-1.42821e-10	0.256717
117200905	chr11:117200905:T:C	2.30762e-06	-1.42821e-10	-0.9014	0.000135818	-1.42821e-10	-0.948427
117201046	chr11:117201046:C:T	4.73712e-07	-1.14942	-1.33535	2.15745e-05	-1.45304	-1.33519
117201254	chr11:117201254:T:C	9.73183e-07	-0.471978	-1.29282	2.06679e-05	-1.54959	-1.28157
117201358	chr11:117201358:C:T	1.37925e-06	-1.41607	-3.37191e-10	7.06671e-05	-1.60176	-3.37191e-10
117201809	chr11:117201809:C:T	1.53759e-06	-0.795848	-0.511548	6.64546e-05	-1.42794	-0.23529
117202247	chr11:117202247:T:C	9.06632e-07	-0.905101	-0.930533	3.71698e-05	-1.48291	-0.761339
117202254	chr11:117202254:G:A	5.1247e-06	-0.103544	-3.37191e-10	0.0007989	0.823491	-3.37191e-10
117202273	chr11:117202273:C:T	4.74003e-06	-1.42821e-10	-0.181572	0.00030305	-1.42821e-10	-0.145846
117202473	chr11:117202473:G:A	6.08421e-06	-1.42821e-10	0.068081	0.000445976	-1.42821e-10	0.24052
117202707	chr11:117202707:C:T	2.88841e-06	-1.42821e-10	-0.676908	0.000170326	-1.42821e-10	-0.722032
117203393	chr11:117203393:G:A	7.89633e-07	-1.68419	-0.289607	4.83857e-05	-1.67696	-0.30358
117203636	chr11:117203636:G:A	1.6135e-06	-1.42821e-10	-1.25921	9.53537e-05	-1.42821e-10	-1.30215
117203888	chr11:117203888:T:C	2.34628e-06	-1.42821e-10	-0.884784	0.00013892	-1.42821e-10	-0.925847
117204109	chr11:117204109:C:A	3.37716e-06	-1.42821e-10	-0.520581	0.00019732	-1.42821e-10	-0.57492
117204298	chr11:117204298:A:G	1.49632e-06	-1.42821e-10	-1.33461	9.25534e-05	-1.42821e-10	-1.33196
117204332	chr11:117204332:C:T	3.7585e-06	-1.42821e-10	-0.413594	0.000272143	-1.42821e-10	-0.253418
117204850	chr11:117204850:C:T	4.45797e-07	-1.66579	-0.879714	6.31527e-05	-1.01635	-0.69784
117204969	chr11:117204969:A:G	1.78527e-06	-1.42821e-10	-1.15804	0.000128681	-1.42821e-10	-1.00241
117204974	chr11:117204974:G:A	4.5309e-06	-1.42821e-10	-0.226695	0.000289071	-1.42821e-10	-0.193072
117205003	chr11:117205003:AAGG:A	5.28068e-06	-0.0735599	-3.37191e-10	0.000829349	0.860897	-3.37191e-10
117205492	chr11:117205492:T:A	3.30458e-06	-1.42821e-10	-0.542306	0.000189307	-1.42821e-10	-0.616377
117205620	chr11:117205620:T:C	4.57365e-06	-0.217303	-3.37191e-10	0.000691733	0.679455	-3.37191e-10
117205992	chr11:117205992:T:C	1.62905e-06	-0.799023	-0.450593	6.91401e-05	-1.42843	-0.195181
117206025	chr11:117206025:G:A	4.47615e-06	-0.238853	-3.37191e-10	0.000672939	0.65191	-3.37191e-10
117208971	chr11:117208971:G:A	2.62519e-06	-1.42821e-10	-0.772461	0.000156489	-1.42821e-10	-0.806759
117209078	chr11:117209078:T:C	2.19911e-06	-1.42821e-10	-0.949564	0.000140673	-1.42821e-10	-0.913304
117209117	chr11:117209117:A:G	1.23411e-05	0.775323	-3.37191e-10	0.00227314	1.86917	-3.37191e-10
117209689	chr11:117209689:GAAGCAT:G	5.20397e-06	-1.42821e-10	-0.0881924	0.000378399	-1.42821e-10	0.0762056
117210162	chr11:117210162:A:G	7.11561e-06	-1.42821e-10	0.224676	0.00039773	-1.42821e-10	0.126029
117210395	chr11:117210395:T:A	3.35857e-06	-1.42821e-10	-0.526101	0.000196739	-1.42821e-10	-0.577868
117210408	chr11:117210408:G:GA	2.34282e-06	-1.42821e-10	-0.886258	0.000141065	-1.42821e-10	-0.910524
117210427	chr11:117210427:T:C	4.5243e-06	-1.42821e-10	-0.228153	0.000289145	-1.42821e-10	-0.192816
117210784	chr11:117210784:A:C	5.41429e-06	-0.947228	0.898654	0.000132593	-1.6812	0.708734
117210993	chr11:117210993:A:G	1.98488e-06	-1.55791	0.505856	0.000155356	-1.55382	0.7398
117211090	chr11:117211090:A:G	6.37033e-06	-1.42821e-10	0.114036	0.000468993	-1.42821e-10	0.290843
117211393	chr11:117211393:G:A	3.52557e-07	-1.49826	-1.28189	2.65944e-05	-1.2731	-1.30594
117211859	chr11:117211859:C:T	8.52123e-06	-1.42821e-10	0.404946	0.000599408	-1.42821e-10	0.536199
117212149	chr11:117212149:C:A	3.53663e-07	-1.44985	-1.32718	1.83607e-05	-1.62108	-1.32845
117212250	chr11:117212250:G:A	1.14449e-06	-1.50643	-0.0962221	0.000106501	-1.47721	0.285619
117212657	chr11:117212657:T:C	2.33129e-06	-1.44456	0.553372	0.000128638	-1.68642	0.683677
117212778	chr11:117212778:A:G	1.73513e-06	-1.42821e-10	-1.18653	0.000119575	-1.42821e-10	-1.0758
117213232	chr11:117213232:A:G	5.21713e-06	-0.0856679	-3.37191e-10	0.000815893	0.844539	-3.37191e-10
117213324	chr11:117213324:G:A	4.70756e-07	-1.38802	-1.10301	1.99977e-05	-1.6528	-1.21132
117213354	chr11:117213354:T:C	2.76555e-06	-0.265984	-0.45439	0.000390383	0.612877	-0.505495
117213375	chr11:117213375:C:T	2.67732e-06	-1.4056	0.652805	0.000142656	-1.6867	0.787396
117213665	chr11:117213665:A:G	5.03143e-06	-1.42821e-10	-0.121912	0.000442451	-1.42821e-10	0.232585
117213694	chr11:117213694:G:A	4.99658e-06	-0.128861	-3.37191e-10	0.000772597	0.790013	-3.37191e-10
117214494	chr11:117214494:A:C	7.55377e-07	-1.67689	-0.341261	5.67872e-05	-1.67327	-0.147165
117214554	chr11:117214554:A:C	4.83501e-06	-0.774886	0.613155	0.000100196	-1.67482	0.422198
117214572	chr11:117214572:G:A	5.26501e-06	-1.42821e-10	-0.0765313	0.000346144	-1.42821e-10	-0.0128894
117214589	chr11:117214589:G:A	4.63397e-07	-1.40963	-1.09715	2.02441e-05	-1.6449	-1.20698
117215158	chr11:117215158:G:C	1.25789e-06	-1.50818	-3.37191e-10	8.78223e-05	-1.38443	-3.37191e-10
117215494	chr11:117215494:T:G	1.49476e-06	-1.42821e-10	-1.33565	9.2344e-05	-1.42821e-10	-1.33422
117215716	chr11:117215716:T:A	1.50962e-06	-1.49028	0.164519	6.04066e-05	-1.67548	-0.0831693
117215835	chr11:117215835:A:G	5.8886e-07	-1.66599	-0.601187	3.76381e-05	-1.60792	-0.623811
117215985	chr11:117215985:G:A	4.90524e-06	-0.147312	-3.37191e-10	0.000137151	-0.938662	-3.37191e-10
117216070	chr11:117216070:G:T	1.46147e-05	-1.42821e-10	0.944414	0.00103299	-1.42821e-10	1.08047
117216117	chr11:117216117:G:A	5.05066e-06	-1.42821e-10	-0.118096	0.000445787	-1.42821e-10	0.240098
117216316	chr11:117216316:A:G	5.23848e-06	-1.42821e-10	-0.0815843	0.000343797	-1.42821e-10	-0.0196928
117216364	chr11:117216364:G:A	1.73491e-06	-1.42821e-10	-1.18666	0.000103767	-1.42821e-10	-1.21759
117216402	chr11:117216402:G:C	4.51386e-07	-1.30321	-1.22984	1.87382e-05	-1.6754	-1.25378
117217151	chr11:117217151:A:T	3.55913e-05	-1.42821e-10	1.83449	0.00211267	-1.42821e-10	1.79596
117217265	chr11:117217265:T:C	1.49999e-06	-1.42821e-10	-1.33216	9.22795e-05	-1.42821e-10	-1.33492
117217646	chr11:117217646:A:G	1.88672e-06	-1.51108	0.408303	0.000111996	-1.67839	0.537109
117217734	chr11:117217734:A:G	1.25279e-05	-0.0282013	0.818548	0.000194134	-1.55602	0.964825
117217857	chr11:117217857:G:A	1.13941e-06	-1.60711	-3.37191e-10	6.62666e-05	-1.66606	-3.37191e-10
117218268	chr11:117218268:G:A	5.5182e-06	-1.42821e-10	-0.0295635	0.000354572	-1.42821e-10	0.0111676
117218278	chr11:117218278:A:G	3.38716e-06	-1.54384	1.02622	0.00022109	-1.6682	1.20702
117218290	chr11:117218290:G:C	7.24212e-06	-1.54354	1.78583	0.000484211	-1.66932	1.9921
117218780	chr11:117218780:T:A	5.07794e-06	-1.42821e-10	-0.11271	0.000332922	-1.42821e-10	-0.0518373
117218789	chr11:117218789:T:C	3.23015e-07	-1.53208	-1.33559	1.75273e-05	-1.66027	-1.33572
117218912	chr11:117218912:G:A	4.73367e-06	0.189949	-0.372862	6.27314e-05	-1.25666	-0.464219
117218947	chr11:117218947:C:A	1.99916e-06	-1.42821e-10	-1.04489	0.000120441	-1.42821e-10	-1.06859
117219085	chr11:117219085:T:C	1.51507e-06	-1.42821e-10	-1.32215	9.40972e-05	-1.42821e-10	-1.31542
117219265	chr11:117219265:C:T	1.83098e-06	-1.42821e-10	-1.13277	0.000114259	-1.42821e-10	-1.12127
117219509	chr11:117219509:A:T	1.29524e-06	-1.47892	-3.37191e-10	6.93975e-05	-1.61989	-3.37191e-10
117219829	chr11:117219829:T:C	8.6523e-06	-1.52435	1.94456	0.000567484	-1.67531	2.15678
117219842	chr11:117219842:C:T	1.21348e-05	-0.161695	0.920157	0.000200482	-1.58961	1.03059
117219943	chr11:117219943:A:G	1.85415e-06	-1.42821e-10	-1.12019	0.000129327	-1.42821e-10	-0.997398
117220437	chr11:117220437:C:G	3.22711e-07	-1.533	-1.33562	1.75212e-05	-1.6606	-1.33573
117220511	chr11:117220511:G:A	5.53418e-06	-1.512	1.48532	0.000352423	-1.67768	1.68277
117220512	chr11:117220512:G:A	5.74804e-06	-1.42821e-10	0.011244	0.000323556	-1.42821e-10	-0.0803721
117220905	chr11:117220905:T:C	1.55344e-05	-1.42821e-10	1.00544	0.00105705	-1.42821e-10	1.10349
117221105	chr11:117221105:G:A	1.53056e-06	-1.38528	0.0732996	7.11831e-05	-1.65601	0.0615248
117221678	chr11:117221678:A:T	7.68916e-07	-1.64959	-0.350796	5.32145e-05	-1.51935	-0.366064
117221717	chr11:117221717:A:T	1.50533e-06	-1.42821e-10	-1.3286	9.24608e-05	-1.42821e-10	-1.33296
117221723	chr11:117221723:A:G	1.5147e-06	-1.42821e-10	-1.3224	9.28654e-05	-1.42821e-10	-1.32859
117221815	chr11:117221815:G:T	5.06686e-06	-1.42821e-10	-0.114894	0.000332077	-1.42821e-10	-0.0543769
117222172	chr11:117222172:A:G	4.53827e-06	-1.42821e-10	-0.22507	0.000290251	-1.42821e-10	-0.188998
117222244	chr11:117222244:G:A	1.86865e-06	-1.42821e-10	-1.1124	0.000116588	-1.42821e-10	-1.10109
117222585	chr11:117222585:G:A	1.64859e-06	-1.42821e-10	-1.2377	9.47948e-05	-1.42821e-10	-1.30803
117222770	chr11:117222770:C:T	7.88389e-06	-1.5361	1.8633	0.000626272	-1.67375	2.25379
117222844	chr11:117222844:A:G	7.14603e-06	-1.55378	1.78272	0.000578612	-1.66769	2.16857
117222847	chr11:117222847:A:G	3.02719e-06	-1.42821e-10	-0.62998	0.000174099	-1.42821e-10	-0.70012
117223001	chr11:117223001:T:C	5.02403e-07	-1.14223	-1.28374	2.08196e-05	-1.53197	-1.29188
117223048	chr11:117223048:A:C	6.69519e-06	-1.5982	1.76198	0.000579536	-1.64326	2.14574
117223090	chr11:117223090:G:A	3.61243e-05	1.84935	-3.37191e-10	0.00164671	1.54679	-3.37191e-10
117223697	chr11:117223697:T:C	8.11853e-07	-0.852887	-1.09316	3.34875e-05	-1.25891	-1.08966
117223775	chr11:117223775:C:T	6.5117e-07	-1.1557	-1.0109	2.99391e-05	-1.45427	-1.00631
117223875	chr11:117223875:A:G	6.4466e-07	-1.66832	-0.508324	4.24979e-05	-1.57557	-0.534718
117224065	chr11:117224065:A:G	1.90561e-06	-1.42821e-10	-1.09281	0.000115507	-1.42821e-10	-1.11041
117224130	chr11:117224130:G:A	2.15585e-06	-1.42821e-10	-0.969429	0.000134389	-1.42821e-10	-0.959008
117224567	chr11:117224567:C:T	2.2225e-06	-1.22468	0.2857	0.000256697	-0.775677	0.463831
117224802	chr11:117224802:G:A	1.5877e-06	-1.42821e-10	-1.27533	9.98218e-05	-1.42821e-10	-1.25636
117224874	chr11:117224874:T:G	4.93471e-06	-1.42821e-10	-0.141322	0.000323457	-1.42821e-10	-0.0806767
117225586	chr11:117225586:G:A	3.92868e-06	-1.42821e-10	-0.369311	0.00025049	-1.42821e-10	-0.336326
117226205	chr11:117226205:C:T	1.49648e-06	-1.42821e-10	-1.3345	9.22044e-05	-1.42821e-10	-1.33574
117226279	chr11:117226279:G:A	2.77189e-06	-0.718084	-3.37191e-10	9.73205e-05	-1.28173	-3.37191e-10
117226292	chr11:117226292:C:T	3.52092e-06	-1.42821e-10	-0.478894	0.000273024	-1.42821e-10	-0.250185
117226293	chr11:117226293:A:G	1.77935e-06	-1.59382	0.432456	0.000144842	-1.64544	0.761339
117226553	chr11:117226553:G:A	3.37299e-06	-1.42821e-10	-0.521815	0.00026017	-1.42821e-10	-0.298411
117227215	chr11:117227215:C:T	7.83756e-07	-1.65875	-0.322526	6.41123e-05	-1.52924	-0.16987
117227604	chr11:117227604:G:C	5.02931e-06	-1.42821e-10	-0.122332	0.000364665	-1.42821e-10	0.039234
117227720	chr11:117227720:C:T	9.31246e-07	-1.49147	-0.317378	5.28878e-05	-1.68202	-0.209555
117227732	chr11:117227732:C:T	1.112e-06	-1.63145	-3.37191e-10	7.72054e-05	-1.51328	-3.37191e-10
117228309	chr11:117228309:A:G	4.49203e-06	-0.23531	-3.37191e-10	0.000670871	0.648833	-3.37191e-10
117228637	chr11:117228637:G:A	5.75369e-07	-1.54453	-0.745826	3.77599e-05	-1.57626	-0.652238
117228821	chr11:117228821:T:C	4.8887e-07	-1.55035	-0.902928	3.20685e-05	-1.57158	-0.820287
117229863	chr11:117229863:A:G	2.10883e-05	-1.42821e-10	1.3111	0.00154292	-1.42821e-10	1.48169
117229878	chr11:117229878:A:G	4.36867e-05	0.184585	1.85484	0.000638271	-1.45527	2.05429
117230176	chr11:117230176:C:T	2.14099e-06	-1.42821e-10	-0.976346	0.000130051	-1.42821e-10	-0.991821
117230251	chr11:117230251:C:T	1.5218e-06	-1.42821e-10	-1.31772	9.42727e-05	-1.42821e-10	-1.31355
117230404	chr11:117230404:T:C	6.43842e-05	2.42725	-3.37191e-10	0.00224358	1.85608	-3.37191e-10
117230595	chr11:117230595:C:T	5.42697e-06	-0.0462342	-3.37191e-10	0.00084719	0.882181	-3.37191e-10
117230658	chr11:117230658:A:C	2.24203e-06	-1.42821e-10	-0.930235	0.000136019	-1.42821e-10	-0.946947
117230672	chr11:117230672:C:T	1.55608e-06	-1.42821e-10	-1.29545	9.85107e-05	-1.42821e-10	-1.26958
117230804	chr11:117230804:A:G	1.70513e-06	-1.42821e-10	-1.20397	0.00010284	-1.42821e-10	-1.22657
117230858	chr11:117230858:C:A	4.29944e-07	-1.37222	-1.20949	2.00432e-05	-1.62578	-1.23608
117231161	chr11:117231161:C:G	1.14065e-06	-1.60601	-3.37191e-10	6.51262e-05	-1.68342	-3.37191e-10
117231466	chr11:117231466:C:T	5.01445e-06	-1.42821e-10	-0.125291	0.000329088	-1.42821e-10	-0.0634199
117231484	chr11:117231484:G:A	3.82016e-06	-0.755434	0.35811	0.000288923	-0.561244	0.36766
117231591	chr11:117231591:A:G	6.78402e-06	1.40871	-1.23175	7.16093e-05	-0.337035	-1.25148
117231932	chr11:117231932:T:C	1.97557e-06	-1.42821e-10	-1.05676	0.000126574	-1.42821e-10	-1.01891
117232764	chr11:117232764:G:T	1.224e-06	-1.53549	-3.37191e-10	9.27919e-05	-1.32938	-3.37191e-10
117232788	chr11:117232788:C:T	4.28069e-06	-1.42821e-10	-0.2835	0.000230627	-1.42821e-10	-0.418944
117232956	chr11:117232956:C:T	4.35942e-06	-1.42821e-10	-0.265276	0.000245788	-1.42821e-10	-0.355275
117232964	chr11:117232964:C:T	1.93878e-06	-1.42821e-10	-1.07556	0.000115545	-1.42821e-10	-1.11008
117233705	chr11:117233705:G:A	1.77125e-06	-1.42821e-10	-1.16593	0.000112005	-1.42821e-10	-1.1412
117233776	chr11:117233776:T:G	1.21185e-06	-1.49657	-0.0488985	8.04898e-05	-1.46264	-0.00896924
117233820	chr11:117233820:C:A	4.3434e-07	-1.3378	-1.23374	2.23748e-05	-1.53376	-1.21805
117233879	chr11:117233879:G:A	2.18086e-06	-1.42821e-10	-0.957896	0.00014616	-1.42821e-10	-0.875041
117233935	chr11:117233935:A:G	2.06512e-06	-1.42821e-10	-1.01243	0.000137504	-1.42821e-10	-0.936092
117234184	chr11:117234184:G:A	2.02082e-06	-1.03411	-3.37191e-10	0.000115554	-1.11001	-3.37191e-10
117235319	chr11:117235319:C:T	1.72156e-06	-1.42821e-10	-1.19439	0.000107269	-1.42821e-10	-1.1844
117235335	chr11:117235335:T:C	2.56771e-06	-1.42821e-10	-0.794602	0.000162333	-1.42821e-10	-0.770093
117235351	chr11:117235351:T:C	1.6008e-06	-1.42821e-10	-1.26711	9.93793e-05	-1.42821e-10	-1.2608
117235357	chr11:117235357:C:T	2.81338e-07	-1.67464	-1.33117	2.32457e-05	-1.38562	-1.328
117235358	chr11:117235358:G:A	2.80874e-06	-1.42821e-10	-0.704878	0.000189478	-1.42821e-10	-0.615473
117235384	chr11:117235384:A:G	1.6342e-06	-1.42821e-10	-1.24646	0.00010152	-1.42821e-10	-1.23949
117235385	chr11:117235385:A:G	1.64891e-06	-1.42821e-10	-1.2375	0.000102468	-1.42821e-10	-1.23019
117235400	chr11:117235400:G:A	4.50962e-07	-1.32009	-1.2139	2.43862e-05	-1.48141	-1.18431
117235566	chr11:117235566:C:T	8.71341e-07	-0.738677	-1.13666	2.65204e-05	-1.45281	-1.12902
117235742	chr11:117235742:T:C	2.68659e-06	-0.749344	-3.37191e-10	0.000213068	-0.498135	-3.37191e-10
117236198	chr11:117236198:T:C	1.69816e-06	-1.42821e-10	-1.20807	0.000105563	-1.42821e-10	-1.20044
117236867	chr11:117236867:C:CT	3.1382e-06	-1.42821e-10	-0.593966	0.000210774	-1.42821e-10	-0.508959
117236869	chr11:117236869:T:G	1.5247e-06	-1.42821e-10	-1.31582	9.27591e-05	-1.42821e-10	-1.32974
117237059	chr11:117237059:A:G	8.44391e-07	-0.610746	-1.29601	2.39137e-05	-1.38743	-1.29786
117237602	chr11:117237602:T:A	8.66356e-07	-0.59587	-1.28521	2.43425e-05	-1.38013	-1.28739
117238439	chr11:117238439:A:G	2.63525e-06	-0.768637	-3.37191e-10	0.000208486	-0.519872	-3.37191e-10
117238532	chr11:117238532:A:G	2.2676e-06	-1.42821e-10	-0.918895	0.000142233	-1.42821e-10	-0.902275
117239246	chr11:117239246:A:G	2.13422e-06	-1.42821e-10	-0.979513	0.000142598	-1.42821e-10	-0.899712
117239415	chr11:117239415:TTGACCTTGCAGGAA:T	1.51506e-06	-1.42821e-10	-1.32216	9.44831e-05	-1.42821e-10	-1.31132
117239548	chr11:117239548:G:A	7.61833e-07	-1.58798	-0.421659	5.01468e-05	-1.56575	-0.379037
117239701	chr11:117239701:T:C	2.81817e-07	-1.67229	-1.33182	1.94527e-05	-1.5634	-1.32836
117240205	chr11:117240205:T:G	2.11204e-06	-1.42821e-10	-0.989963	0.000140978	-1.42821e-10	-0.911143
117240216	chr11:117240216:G:A	1.93667e-06	-1.42821e-10	-1.07665	0.000114658	-1.42821e-10	-1.11779
117240462	chr11:117240462:T:C	2.84495e-07	-1.66077	-1.33389	1.88919e-05	-1.58981	-1.3312
117240780	chr11:117240780:G:A	1.50299e-06	-1.42821e-10	-1.33016	9.2392e-05	-1.42821e-10	-1.3337
117240917	chr11:117240917:G:A	2.04372e-06	-1.42821e-10	-1.02284	0.000132612	-1.42821e-10	-0.972319
117241301	chr11:117241301:G:A	2.26764e-06	-1.42821e-10	-0.918877	0.000152564	-1.42821e-10	-0.832163
117241409	chr11:117241409:A:G	1.70278e-06	-1.42821e-10	-1.20535	0.000106101	-1.42821e-10	-1.19535
117241422	chr11:117241422:A:C	2.84276e-07	-1.66664	-1.32879	1.92622e-05	-1.57725	-1.32435
117241936	chr11:117241936:C:T	2.51803e-06	-1.42821e-10	-0.814138	0.000177195	-1.42821e-10	-0.682493
117242619	chr11:117242619:A:G	2.87015e-07	-1.67629	-1.30954	2.05639e-05	-1.5338	-1.3024
117242706	chr11:117242706:A:G	2.85909e-07	-1.66164	-1.32806	1.90897e-05	-1.58708	-1.32351
117242762	chr11:117242762:G:C	1.08514e-06	-1.65591	-3.37191e-10	6.49065e-05	-1.6868	-3.37191e-10
117242795	chr11:117242795:C:T	1.99635e-06	-1.64894	0.602639	0.000142245	-1.57681	0.674621
117242836	chr11:117242836:AGAGT:A	1.2485e-06	-1.51567	-3.37191e-10	7.4481e-05	-1.5492	-3.37191e-10
117243035	chr11:117243035:A:C	2.78077e-06	-1.42821e-10	-0.714887	0.000176258	-1.42821e-10	-0.687798
117243698	chr11:117243698:G:C	1.55576e-06	-1.42821e-10	-1.29565	9.45202e-05	-1.42821e-10	-1.31093
117243742	chr11:117243742:A:G	1.55157e-06	-1.42821e-10	-1.29835	9.79525e-05	-1.42821e-10	-1.27526
117243909	chr11:117243909:T:C	2.51219e-06	-1.42821e-10	-0.816461	0.000176666	-1.42821e-10	-0.685485
117244085	chr11:117244085:G:A	1.52267e-06	-1.42821e-10	-1.31715	9.31306e-05	-1.42821e-10	-1.32574
117244367	chr11:117244367:A:G	1.51285e-06	-1.42821e-10	-1.32362	9.27056e-05	-1.42821e-10	-1.33032
117245047	chr11:117245047:G:A	7.07449e-06	0.21888	-3.37191e-10	0.000119615	-1.07547	-3.37191e-10
117245484	chr11:117245484:C:T	1.24101e-06	-1.52169	-3.37191e-10	6.64916e-05	-1.66267	-3.37191e-10
117245488	chr11:117245488:C:T	2.1129e-06	-1.42821e-10	-0.989556	0.000127075	-1.42821e-10	-1.01496
117245489	chr11:117245489:G:A	2.26869e-06	-1.42821e-10	-0.918411	0.000153058	-1.42821e-10	-0.828929
117245596	chr11:117245596:C:T	1.16922e-05	-1.66097	2.38227	0.000723943	-1.68134	2.40631
117245734	chr11:117245734:A:G	4.61379e-07	-1.17641	-1.33474	2.11758e-05	-1.47133	-1.33556
117246065	chr11:117246065:G:A	1.21205e-06	-0.46559	-1.07971	3.25654e-05	-1.3051	-1.07139
117247150	chr11:117247150:A:G	1.95964e-06	-1.42821e-10	-1.06485	0.000118257	-1.42821e-10	-1.08688
117247321	chr11:117247321:C:T	1.08971e-06	-1.65171	-3.37191e-10	6.50401e-05	-1.68474	-3.37191e-10
117247322	chr11:117247322:T:G	5.58111e-07	-0.987962	-1.33285	2.41843e-05	-1.33838	-1.33566
117247488	chr11:117247488:T:A	2.82227e-07	-1.66808	-1.33458	1.9369e-05	-1.5606	-1.33547
117247557	chr11:117247557:A:G	3.18839e-06	-1.42821e-10	-0.578098	0.000214461	-1.42821e-10	-0.491615
117247667	chr11:117247667:A:G	3.1395e-06	-1.42821e-10	-0.593551	0.000210996	-1.42821e-10	-0.507905
117247712	chr11:117247712:G:A	1.05454e-06	-1.68451	-3.37191e-10	6.51966e-05	-1.68234	-3.37191e-10
117247765	chr11:117247765:C:T	5.30534e-07	-1.03593	-1.33556	2.35864e-05	-1.36434	-1.33474
117247996	chr11:117247996:A:T	2.95551e-07	-1.66444	-1.29209	1.96516e-05	-1.59567	-1.28591
117248313	chr11:117248313:T:C	7.31335e-06	-1.42821e-10	0.252086	0.000432645	-1.42821e-10	0.210172
117248752	chr11:117248752:A:T	1.80717e-06	-1.42821e-10	-1.14585	0.000108897	-1.42821e-10	-1.16934
117248836	chr11:117248836:A:G	9.26582e-07	-0.576117	-1.23775	2.56657e-05	-1.37126	-1.24333
117249311	chr11:117249311:T:G	3.47049e-07	-1.46044	-1.33546	1.90091e-05	-1.58113	-1.3337
117249757	chr11:117249757:T:C	6.20359e-07	-1.1436	-1.07148	2.27404e-05	-1.64261	-1.09299
117250282	chr11:117250282:T:G	3.29851e-07	-1.63419	-1.21254	2.05186e-05	-1.63773	-1.20068
117250491	chr11:117250491:TG:T	1.03442e-06	-1.56335	-0.140432	6.94073e-05	-1.53454	-0.0852079
117251191	chr11:117251191:C:A	1.14385e-06	-1.60321	-3.37191e-10	6.68958e-05	-1.65661	-3.37191e-10
117252457	chr11:117252457:T:C	3.43428e-07	-1.59805	-1.20835	2.12913e-05	-1.65764	-1.14381
117252502	chr11:117252502:C:G	1.09838e-05	-1.68542	2.34423	0.000692888	-1.68435	2.36547
117252771	chr11:117252771:T:C	6.97063e-06	-1.42821e-10	0.204091	0.000489858	-1.42821e-10	0.33437
117253066	chr11:117253066:G:A	9.24319e-07	-1.64442	-0.171893	6.07918e-05	-1.63315	-0.119144
117253315	chr11:117253315:A:G	1.68392e-06	-1.42821e-10	-1.21649	0.00010144	-1.42821e-10	-1.24028
117253334	chr11:117253334:G:A	1.05361e-06	-1.68539	-3.37191e-10	6.49065e-05	-1.6868	-3.37191e-10
117253756	chr11:117253756:G:A	1.51299e-06	-1.42821e-10	-1.32352	9.27206e-05	-1.42821e-10	-1.33015
117254456	chr11:117254456:T:A	1.50761e-06	-1.42821e-10	-1.32709	9.51064e-05	-1.42821e-10	-1.30475
117254500	chr11:117254500:T:C	6.48985e-07	-0.947632	-1.22233	2.64785e-05	-1.32411	-1.2593
117254986	chr11:117254986:T:G	2.07747e-06	-1.42821e-10	-1.00646	0.000142645	-1.42821e-10	-0.899384
117255053	chr11:117255053:A:G	1.0562e-06	-1.68293	-3.37191e-10	6.4929e-05	-1.68645	-3.37191e-10
117255777	chr11:117255777:G:A	1.17501e-06	-1.57634	-3.37191e-10	6.62694e-05	-1.66602	-3.37191e-10
117255994	chr11:117255994:A:G	1.07e-06	-0.525313	-1.14465	2.94492e-05	-1.33991	-1.13717
117256664	chr11:117256664:AG:A	2.35834e-06	-0.879658	-3.37191e-10	0.000183177	-0.64929	-3.37191e-10
117257555	chr11:117257555:A:G	8.97295e-07	-0.845404	-1.00058	3.4171e-05	-1.2501	-1.07826
117258255	chr11:117258255:A:G	8.23665e-07	-0.629852	-1.30175	2.35544e-05	-1.39693	-1.3035
117258367	chr11:117258367:C:T	2.94936e-07	-1.68491	-1.27371	1.80796e-05	-1.68671	-1.27825
117258392	chr11:117258392:A:G	1.09484e-06	-1.64701	-3.37191e-10	6.91877e-05	-1.62292	-3.37191e-10
117258516	chr11:117258516:A:G	2.44572e-06	-0.843277	-3.37191e-10	0.000189544	-0.615124	-3.37191e-10
117258801	chr11:117258801:G:A	1.16174e-06	-1.58769	-3.37191e-10	7.33117e-05	-1.56502	-3.37191e-10
117258880	chr11:117258880:T:C	1.49909e-06	-1.42821e-10	-1.33275	9.34699e-05	-1.42821e-10	-1.32211
117258901	chr11:117258901:G:A	1.43515e-06	-1.37634	-3.37191e-10	0.000101363	-1.24103	-3.37191e-10
117258921	chr11:117258921:C:T	3.15825e-07	-1.67952	-1.21066	2.3672e-05	-1.5268	-1.16865
117260472	chr11:117260472:T:C	1.51056e-06	-1.42821e-10	-1.32513	9.47896e-05	-1.42821e-10	-1.30808
117260948	chr11:117260948:C:T	1.08428e-06	-0.607998	-1.0487	3.1113e-05	-1.38221	-1.03991
117261003	chr11:117261003:A:G	8.1871e-07	-0.602703	-1.33494	2.32289e-05	-1.37959	-1.33476
117261306	chr11:117261306:T:A	1.51329e-06	-1.42821e-10	-1.32333	9.35448e-05	-1.42821e-10	-1.3213
117261599	chr11:117261599:T:G	2.8809e-07	-1.67899	-1.30311	2.59499e-05	-1.32174	-1.28184
117262092	chr11:117262092:A:G	9.61159e-07	-0.665761	-1.11147	2.82824e-05	-1.41382	-1.10368
117262309	chr11:117262309:A:G	9.52177e-07	-0.618678	-1.16794	2.73467e-05	-1.39026	-1.16089
117262503	chr11:117262503:C:T	4.59482e-07	-1.4267	-1.08858	2.34279e-05	-1.56558	-1.14024
117262526	chr11:117262526:T:C	3.50747e-07	-1.46913	-1.31617	3.05973e-05	-1.14425	-1.29458
117262899	chr11:117262899:C:T	1.53757e-06	-1.42821e-10	-1.30742	9.34702e-05	-1.42821e-10	-1.3221
117262956	chr11:117262956:A:G	8.21502e-07	-0.675328	-1.25891	2.41387e-05	-1.41992	-1.25601
117263333	chr11:117263333:T:C	1.50558e-06	-1.42821e-10	-1.32844	9.42772e-05	-1.42821e-10	-1.3135
117263378	chr11:117263378:C:T	2.79683e-07	-1.68645	-1.32526	1.72142e-05	-1.68663	-1.32738
117264045	chr11:117264045:G:A	9.93242e-07	-0.619925	-1.12447	2.85685e-05	-1.39081	-1.11663
117264050	chr11:117264050:C:T	1.01595e-06	-0.591383	-1.13041	2.88289e-05	-1.37571	-1.12266
117264182	chr11:117264182:T:G	8.95928e-07	-0.717665	-1.12985	2.70077e-05	-1.44154	-1.12208
117264277	chr11:117264277:C:T	9.8284e-07	-0.61326	-1.14166	2.81784e-05	-1.38727	-1.13392
117265090	chr11:117265090:T:C	9.94019e-07	-0.625487	-1.11813	2.86749e-05	-1.39366	-1.11006
117265354	chr11:117265354:T:C	1.05263e-06	-0.548104	-1.13822	2.9269e-05	-1.3526	-1.13062
117265561	chr11:117265561:C:G	2.95569e-07	-1.68099	-1.27548	1.80829e-05	-1.68505	-1.27973
117265662	chr11:117265662:G:C	1.06732e-06	-0.542333	-1.13013	2.96046e-05	-1.34944	-1.12237
117265704	chr11:117265704:C:T	2.18142e-06	-1.42821e-10	-0.95764	0.000139512	-1.42821e-10	-0.92159
117266268	chr11:117266268:C:T	1.49794e-06	-1.42821e-10	-1.33352	9.22293e-05	-1.42821e-10	-1.33547
117266286	chr11:117266286:T:C	1.75418e-06	-1.42821e-10	-1.17562	0.000104869	-1.42821e-10	-1.20703
117266462	chr11:117266462:C:T	2.0688e-06	-1.42821e-10	-1.01065	0.000136781	-1.42821e-10	-0.941365
117266539	chr11:117266539:G:T	9.85648e-07	-0.615691	-1.13638	2.82875e-05	-1.38871	-1.12861
117266917	chr11:117266917:C:T	1.07117e-06	-0.516452	-1.15241	2.93805e-05	-1.33429	-1.14512
117266931	chr11:117266931:G:A	9.78313e-07	-0.625031	-1.13451	2.82099e-05	-1.3934	-1.12667
117267575	chr11:117267575:G:T	1.08493e-06	-0.51833	-1.13777	2.977e-05	-1.33613	-1.13011
117267687	chr11:117267687:C:G	1.96468e-06	-0.124449	-0.937835	7.02554e-05	-0.582829	-1.02478
117267769	chr11:117267769:T:C	6.86136e-06	0.18829	-3.37191e-10	0.000281365	-0.220091	-3.37191e-10
117268120	chr11:117268120:T:A	7.19857e-07	-0.803801	-1.26252	2.25362e-05	-1.4834	-1.26122
117269389	chr11:117269389:TCTCA:T	1.83612e-06	-1.42821e-10	-1.12996	0.000117105	-1.42821e-10	-1.09668
117269432	chr11:117269432:G:A	3.82033e-07	-1.68169	-1.01817	2.43086e-05	-1.68603	-0.982885
117269767	chr11:117269767:T:TA	1.51418e-06	-1.42821e-10	-1.32274	9.51446e-05	-1.42821e-10	-1.30435
117270034	chr11:117270034:TG:T	1.49476e-06	-1.42821e-10	-1.33565	9.29957e-05	-1.42821e-10	-1.32719
117270183	chr11:117270183:T:C	2.30035e-06	-1.42821e-10	-0.904553	0.00014743	-1.42821e-10	-0.866389
117270208	chr11:117270208:C:T	2.42909e-06	-1.42821e-10	-0.850099	0.000173974	-1.42821e-10	-0.700838
117270404	chr11:117270404:T:G	2.33699e-06	-1.42821e-10	-0.888751	0.000149876	-1.42821e-10	-0.849937
117270491	chr11:117270491:G:A	2.97869e-06	-1.42821e-10	-0.646133	0.000186797	-1.42821e-10	-0.629724
117270493	chr11:117270493:A:G	1.18e-05	-1.42821e-10	0.730484	0.000727154	-1.42821e-10	0.729394
117270549	chr11:117270549:T:C	2.07457e-06	-1.42821e-10	-1.00786	0.000138352	-1.42821e-10	-0.929945
117270753	chr11:117270753:T:C	3.74934e-07	-1.44372	-1.2749	1.77708e-05	-1.679	-1.30318
117271698	chr11:117271698:G:A	2.07684e-06	-1.42821e-10	-1.00677	0.000142577	-1.42821e-10	-0.899859
117272118	chr11:117272118:T:C	1.52087e-06	-1.42821e-10	-1.31834	9.34372e-05	-1.42821e-10	-1.32245
117272323	chr11:117272323:G:A	1.5042e-06	-1.42821e-10	-1.32935	9.22252e-05	-1.42821e-10	-1.33551
117272494	chr11:117272494:C:T	2.06846e-06	-1.42821e-10	-1.01081	0.000141985	-1.42821e-10	-0.90402
117272865	chr11:117272865:T:C	9.58394e-07	-0.657654	-1.12246	2.81006e-05	-1.40944	-1.11451
117273416	chr11:117273416:T:C	2.17789e-06	-1.42821e-10	-0.959257	0.000139278	-1.42821e-10	-0.923276
117273639	chr11:117273639:T:C	3.12314e-07	-1.68297	-1.21839	1.9572e-05	-1.68652	-1.19913
117274011	chr11:117274011:A:C	9.73677e-07	-0.640295	-1.124	2.8274e-05	-1.40167	-1.11613
117274100	chr11:117274100:A:C	3.3814e-07	-1.67677	-1.14514	2.52344e-05	-1.53786	-1.09368
117274263	chr11:117274263:GAGT:G	1.57356e-06	-1.42821e-10	-1.28427	9.74657e-05	-1.42821e-10	-1.28024
117274337	chr11:117274337:C:A	7.26275e-07	-1.07433	-0.983114	2.93468e-05	-1.43221	-1.04835
117274565	chr11:117274565:A:G	2.75302e-06	-1.42821e-10	-0.724917	0.000183711	-1.42821e-10	-0.646382
117274761	chr11:117274761:G:A	1.82776e-06	-1.42821e-10	-1.13453	0.000119415	-1.42821e-10	-1.07714
117274848	chr11:117274848:T:A	1.53651e-06	-1.42821e-10	-1.3081	9.50458e-05	-1.42821e-10	-1.30539
117275099	chr11:117275099:G:A	1.01494e-06	-0.620835	-1.10195	2.92582e-05	-1.39	-1.09358
117275202	chr11:117275202:T:A	1.04215e-06	-0.508376	-1.18796	2.76893e-05	-1.33212	-1.20658
117275233	chr11:117275233:T:C	7.20468e-07	-0.794245	-1.27122	2.24628e-05	-1.47796	-1.26993
117275881	chr11:117275881:A:G	1.50535e-06	-1.42821e-10	-1.32859	9.42429e-05	-1.42821e-10	-1.31387
117276043	chr11:117276043:A:G	2.41573e-06	-1.42821e-10	-0.855614	0.000155187	-1.42821e-10	-0.815111
117276464	chr11:117276464:C:G	2.75459e-06	-0.724346	-3.37191e-10	0.000139593	-0.921015	-3.37191e-10
117277271	chr11:117277271:G:A	7.40723e-07	-0.729047	-1.3087	2.2269e-05	-1.44642	-1.31012
117278615	chr11:117278615:T:G	1.53023e-06	-1.42821e-10	-1.3122	9.82469e-05	-1.42821e-10	-1.27226
117279475	chr11:117279475:G:A	2.06818e-06	-1.42821e-10	-1.01095	0.00013791	-1.42821e-10	-0.933146
117279786	chr11:117279786:C:T	1.35207e-06	-1.43598	-3.37191e-10	8.00341e-05	-1.47729	-3.37191e-10
117279796	chr11:117279796:G:T	1.6216e-06	-1.42821e-10	-1.2542	0.000103829	-1.42821e-10	-1.217
117280462	chr11:117280462:A:G	1.81821e-06	-1.42821e-10	-1.13976	0.00011864	-1.42821e-10	-1.08365
117280696	chr11:117280696:G:A	4.07004e-07	-1.30201	-1.33454	2.49053e-05	-1.30901	-1.33566
117280927	chr11:117280927:G:A	1.72646e-06	-1.42821e-10	-1.19154	9.98106e-05	-1.42821e-10	-1.25647
117281686	chr11:117281686:A:G	1.49857e-06	-1.42821e-10	-1.3331	9.34215e-05	-1.42821e-10	-1.32262
117281824	chr11:117281824:G:T	7.77817e-07	-0.683444	-1.30544	2.28793e-05	-1.42257	-1.30694
117282344	chr11:117282344:A:G	1.70689e-06	-1.20294	-3.37191e-10	8.34877e-05	-1.43504	-3.37191e-10
117282704	chr11:117282704:T:C	3.59971e-07	-1.67554	-1.0838	2.31669e-05	-1.66272	-1.05429
117282785	chr11:117282785:G:GCCC	7.87401e-06	-1.42821e-10	0.325953	0.000439168	-1.42821e-10	0.225137
117282896	chr11:117282896:G:A	2.13576e-06	-1.42821e-10	-0.978794	0.000147336	-1.42821e-10	-0.867028
117283099	chr11:117283099:C:T	1.41145e-06	-1.393	-3.37191e-10	7.87695e-05	-1.49322	-3.37191e-10
117283310	chr11:117283310:A:G	1.49786e-06	-1.42821e-10	-1.33358	9.33317e-05	-1.42821e-10	-1.32358
117283952	chr11:117283952:T:A	1.51155e-06	-1.42821e-10	-1.32448	9.34238e-05	-1.42821e-10	-1.3226
117284980	chr11:117284980:G:T	3.8443e-07	-1.68382	-1.00979	2.45024e-05	-1.68647	-0.974505
117285836	chr11:117285836:T:C	1.02315e-06	-0.595466	-1.11926	2.91791e-05	-1.37668	-1.10961
117285904	chr11:117285904:G:A	1.84303e-06	-1.42821e-10	-1.12621	0.000120486	-1.42821e-10	-1.06821
117286308	chr11:117286308:T:C	1.87311e-06	-1.42821e-10	-1.11002	0.000122721	-1.42821e-10	-1.04983
117286479	chr11:117286479:C:T	2.2148e-06	-1.42821e-10	-0.942452	0.00014171	-1.42821e-10	-0.905964
117286946	chr11:117286946:T:C	2.12399e-06	-1.42821e-10	-0.984317	0.000146251	-1.42821e-10	-0.874421
117287452	chr11:117287452:A:T	1.18062e-06	-1.57158	-3.37191e-10	6.73203e-05	-1.65028	-3.37191e-10
117288142	chr11:117288142:A:G	1.03679e-06	-1.6511	-0.0503868	6.84067e-05	-1.64133	0.00705712
117288248	chr11:117288248:G:A	1.70402e-06	-1.42821e-10	-1.20462	0.000102167	-1.42821e-10	-1.23313
117288354	chr11:117288354:A:G	6.26271e-06	0.0969971	-3.37191e-10	0.000260922	-0.295524	-3.37191e-10
117289162	chr11:117289162:A:T	2.84126e-07	-1.68678	-1.30917	2.17119e-05	-1.45911	-1.32277
117289309	chr11:117289309:G:A	1.58055e-06	-1.42821e-10	-1.27984	9.58004e-05	-1.42821e-10	-1.29748
117290290	chr11:117290290:C:G	1.33785e-06	-1.44655	-3.37191e-10	7.23127e-05	-1.57874	-3.37191e-10
117290706	chr11:117290706:AC:A	8.33909e-07	-1.65583	-0.263412	5.43148e-05	-1.64681	-0.218133
117291110	chr11:117291110:A:G	1.94118e-06	-1.42821e-10	-1.07432	0.000116255	-1.42821e-10	-1.10396
117292046	chr11:117292046:T:C	8.76712e-07	-1.65668	-0.212511	5.74967e-05	-1.64749	-0.160527
117292158	chr11:117292158:T:A	1.51034e-06	-1.42821e-10	-1.32528	9.33565e-05	-1.42821e-10	-1.32332
117292192	chr11:117292192:T:C	2.69653e-06	-1.42821e-10	-0.745648	0.000159036	-1.42821e-10	-0.790615
117292317	chr11:117292317:A:G	6.4976e-06	-1.42821e-10	0.133818	0.000362646	-1.42821e-10	0.033682
117292645	chr11:117292645:T:G	1.49928e-06	-1.42821e-10	-1.33263	9.40141e-05	-1.42821e-10	-1.3163
117293049	chr11:117293049:C:A	3.53209e-06	0.64009	-1.11582	6.65399e-05	-0.539026	-1.12292
117293108	chr11:117293108:C:G	1.00771e-06	-0.703106	-1.02683	4.8857e-05	-0.915291	-1.05555
117293530	chr11:117293530:A:C	8.42156e-06	-1.60694	2.00012	0.000514553	-1.64849	2.03204
117294297	chr11:117294297:A:G	3.8793e-06	-1.42821e-10	-0.38196	0.000239833	-1.42821e-10	-0.379802
117294330	chr11:117294330:C:T	1.53384e-06	-1.30984	-3.37191e-10	0.000115798	-1.1079	-3.37191e-10
117294681	chr11:117294681:C:T	2.59801e-06	-0.782871	-3.37191e-10	0.000204163	-0.540826	-3.37191e-10
117294689	chr11:117294689:G:T	1.49489e-06	-1.42821e-10	-1.33556	9.26864e-05	-1.42821e-10	-1.33052
117295726	chr11:117295726:ACT:A	3.2025e-07	-1.68573	-1.19054	2.51412e-05	-1.48588	-1.14936
117296431	chr11:117296431:A:G	1.12934e-06	-1.65209	0.0361042	7.28449e-05	-1.68169	0.110277
117296500	chr11:117296500:G:A	2.30289e-06	-1.42821e-10	-0.903449	0.000147735	-1.42821e-10	-0.864321
117297686	chr11:117297686:A:T	7.53011e-07	-1.0916	-0.929695	4.07289e-05	-1.23299	-0.919819
117297848	chr11:117297848:A:G	2.85022e-07	-1.68212	-1.31069	2.10587e-05	-1.51924	-1.29319
117298885	chr11:117298885:C:A	1.5641e-06	-1.42821e-10	-1.29031	9.50076e-05	-1.42821e-10	-1.30579
117298887	chr11:117298887:T:C	1.56583e-06	-1.42821e-10	-1.2892	9.50955e-05	-1.42821e-10	-1.30486
117299300	chr11:117299300:C:G	1.54734e-06	-1.42821e-10	-1.30108	9.42223e-05	-1.42821e-10	-1.31409
117299423	chr11:117299423:G:A	6.84715e-06	0.186217	-3.37191e-10	0.000298049	-0.162487	-3.37191e-10
117300398	chr11:117300398:G:A	1.6153e-06	-1.42821e-10	-1.25809	9.75626e-05	-1.42821e-10	-1.27925
117300621	chr11:117300621:T:C	3.74621e-06	-0.104977	-0.311893	0.000104423	-0.905959	-0.305335
117300697	chr11:117300697:C:T	3.12003e-06	-0.599772	-3.37191e-10	0.000148414	-0.85974	-3.37191e-10
117300738	chr11:117300738:T:G	2.33888e-06	-0.887945	-3.37191e-10	8.59147e-05	-1.40639	-3.37191e-10
117300741	chr11:117300741:CT:C	3.5275e-07	-1.47547	-1.30414	1.74122e-05	-1.68359	-1.31898
117300759	chr11:117300759:C:G	2.41988e-06	-0.853898	-3.37191e-10	0.000115585	-1.10974	-3.37191e-10
117301264	chr11:117301264:T:C	1.66534e-06	-1.42821e-10	-1.22759	0.000100198	-1.42821e-10	-1.2526
117302062	chr11:117302062:G:A	2.09555e-06	-1.42821e-10	-0.997797	0.000133794	-1.42821e-10	-0.963442
117302104	chr11:117302104:T:C	4.77702e-06	0.81133	-0.985128	9.15985e-05	-0.352383	-0.989947
117302418	chr11:117302418:A:G	1.49547e-06	-1.42821e-10	-1.33517	9.22243e-05	-1.42821e-10	-1.33552
117302624	chr11:117302624:T:C	2.30373e-06	-1.42821e-10	-0.903087	0.000144237	-1.42821e-10	-0.888286
117302752	chr11:117302752:G:A	3.25413e-07	-1.53101	-1.32927	1.7692e-05	-1.66805	-1.31858
117302844	chr11:117302844:C:T	1.2491e-06	-1.01511	-0.500081	7.02334e-05	-1.11549	-0.492427
117303283	chr11:117303283:G:C	1.50937e-06	-1.42821e-10	-1.32592	9.45759e-05	-1.42821e-10	-1.31034
117303387	chr11:117303387:C:T	2.23307e-06	-1.42821e-10	-0.934236	0.00015062	-1.42821e-10	-0.844982
117303653	chr11:117303653:C:G	2.19585e-06	-0.951046	-3.37191e-10	0.000109209	-1.16648	-3.37191e-10
117304442	chr11:117304442:C:G	3.60335e-07	-1.59205	-1.16628	2.22175e-05	-1.63925	-1.11962
117304942	chr11:117304942:G:A	2.698e-06	-0.745106	-3.37191e-10	7.16653e-05	-1.58774	-3.37191e-10
117305218	chr11:117305218:T:C	1.15459e-06	-0.892529	-0.701343	5.87968e-05	-1.02576	-0.759902
117305359	chr11:117305359:T:C	2.04435e-06	-1.02254	-3.37191e-10	0.000156023	-0.809738	-3.37191e-10
117305378	chr11:117305378:C:T	1.53713e-06	-1.42821e-10	-1.3077	9.3728e-05	-1.42821e-10	-1.31935
117305770	chr11:117305770:T:C	1.84142e-06	-1.42821e-10	-1.12708	0.000114232	-1.42821e-10	-1.12152
117305863	chr11:117305863:G:A	1.28785e-06	-1.48464	-3.37191e-10	7.63499e-05	-1.52442	-3.37191e-10
117306624	chr11:117306624:A:G	1.53679e-06	-1.42821e-10	-1.30792	9.59052e-05	-1.42821e-10	-1.29638
117306656	chr11:117306656:T:C	2.12869e-06	-0.982109	-3.37191e-10	0.000163456	-0.763201	-3.37191e-10
117306812	chr11:117306812:A:G	1.54269e-06	-1.42821e-10	-1.30409	9.45488e-05	-1.42821e-10	-1.31063
117306887	chr11:117306887:C:A	3.76223e-06	0.115431	-0.528033	9.64834e-05	-0.81875	-0.471624
117307025	chr11:117307025:C:T	4.97285e-06	0.305209	-0.438831	0.000115909	-0.689538	-0.417404
117307084	chr11:117307084:C:T	7.23238e-07	-1.30141	-0.76022	4.3716e-05	-1.33934	-0.742688
117307204	chr11:117307204:T:C	4.80789e-06	0.167095	-0.334452	0.00012207	-0.782784	-0.272369
117307508	chr11:117307508:C:T	1.77936e-06	-1.42821e-10	-1.16136	0.000116619	-1.42821e-10	-1.10083
117307509	chr11:117307509:A:G	3.60912e-07	-1.57683	-1.17991	1.96678e-05	-1.6698	-1.21096
117308086	chr11:117308086:G:A	1.51909e-06	-1.42821e-10	-1.3195	9.29034e-05	-1.42821e-10	-1.32818
117308287	chr11:117308287:T:C	2.77098e-07	-1.68683	-1.33417	1.80447e-05	-1.63221	-1.33468
117308460	chr11:117308460:G:A	6.67103e-07	-1.23714	-0.905282	3.99217e-05	-1.27931	-0.89351
117308586	chr11:117308586:G:A	2.2337e-06	-0.933955	-3.37191e-10	0.000178797	-0.673493	-3.37191e-10
117308904	chr11:117308904:A:G	2.14407e-06	-1.42821e-10	-0.97491	0.000144615	-1.42821e-10	-0.885667
117309175	chr11:117309175:C:T	5.09147e-07	-1.44478	-0.967853	3.17456e-05	-1.43575	-0.966235
117309479	chr11:117309479:G:A	1.49734e-06	-1.42821e-10	-1.33392	9.2425e-05	-1.42821e-10	-1.33335
117309537	chr11:117309537:G:GGCAACAGA	1.50466e-06	-1.42821e-10	-1.32905	9.29278e-05	-1.42821e-10	-1.32792
117310189	chr11:117310189:C:T	4.24604e-07	-1.45832	-1.13589	2.86378e-05	-1.42062	-1.0844
117310351	chr11:117310351:T:C	1.88483e-06	-1.42821e-10	-1.10378	0.000121181	-1.42821e-10	-1.06246
117310945	chr11:117310945:CTTCTG:C	2.50087e-06	-1.42821e-10	-0.820976	0.000163864	-1.42821e-10	-0.760709
117311424	chr11:117311424:AG:A	4.62085e-06	-0.207037	-3.37191e-10	0.000275793	-0.240092	-3.37191e-10
117311695	chr11:117311695:C:T	2.11758e-06	-1.42821e-10	-0.98734	0.000137296	-1.42821e-10	-0.937603
117311790	chr11:117311790:G:A	2.08944e-06	-1.42821e-10	-1.00072	0.000135351	-1.42821e-10	-0.951873
117311992	chr11:117311992:T:G	1.32231e-06	-1.50882	0.0505867	7.52395e-05	-1.56757	0.0285031
117312124	chr11:117312124:C:G	2.13542e-06	-1.42821e-10	-0.978953	0.000138465	-1.42821e-10	-0.929127
117312560	chr11:117312560:T:A	1.11358e-06	-1.63003	-3.37191e-10	6.91424e-05	-1.62358	-3.37191e-10
117312561	chr11:117312561:C:T	1.11352e-06	-1.63009	-3.37191e-10	6.91385e-05	-1.62363	-3.37191e-10
117312784	chr11:117312784:G:A	1.51196e-05	-1.42821e-10	0.978378	0.00101085	-1.42821e-10	1.0588
117312934	chr11:117312934:C:T	5.62841e-07	-1.19877	-1.1136	3.23999e-05	-1.29092	-1.09067
117312935	chr11:117312935:G:A	2.13045e-06	-1.42821e-10	-0.981284	0.000138186	-1.42821e-10	-0.931143
117313198	chr11:117313198:T:C	4.4966e-07	-1.57164	-0.96524	2.72541e-05	-1.61667	-0.93787
117313618	chr11:117313618:A:G	2.06728e-06	-1.42821e-10	-1.01138	0.000133881	-1.42821e-10	-0.962795
117313643	chr11:117313643:A:G	1.99292e-06	-1.42821e-10	-1.04801	0.000128652	-1.42821e-10	-1.00263
117313750	chr11:117313750:C:T	4.09311e-06	-1.42821e-10	-0.328309	0.000228662	-1.42821e-10	-0.427501
117314274	chr11:117314274:G:T	1.95405e-06	-1.42821e-10	-1.06771	0.000125941	-1.42821e-10	-1.02393
117314344	chr11:117314344:A:T	2.11656e-06	-1.42821e-10	-0.987821	0.000125992	-1.42821e-10	-1.02353
117314384	chr11:117314384:T:G	2.0034e-06	-1.42821e-10	-1.04277	0.000129367	-1.42821e-10	-0.997089
117314607	chr11:117314607:C:A	5.20435e-06	-1.42821e-10	-0.0881205	0.000334961	-1.42821e-10	-0.04573
117314620	chr11:117314620:G:C	1.99408e-06	-1.42821e-10	-1.04743	0.000128723	-1.42821e-10	-1.00209
117314759	chr11:117314759:A:G	2.01316e-06	-1.42821e-10	-1.03791	0.000130047	-1.42821e-10	-0.99185
117314768	chr11:117314768:C:G	1.99879e-06	-1.42821e-10	-1.04507	0.000129049	-1.42821e-10	-0.99955
117314918	chr11:117314918:C:T	3.06538e-07	-1.64793	-1.2721	1.8648e-05	-1.66969	-1.26431
117315176	chr11:117315176:G:T	1.11497e-06	-1.62879	-3.37191e-10	6.92438e-05	-1.62211	-3.37191e-10
117315357	chr11:117315357:T:A	3.07417e-07	-1.59609	-1.32108	1.8113e-05	-1.63737	-1.32575
117315462	chr11:117315462:C:T	2.23753e-06	-1.42821e-10	-0.932244	0.000145251	-1.42821e-10	-0.881281
117315790	chr11:117315790:G:A	1.20456e-06	-1.5515	-3.37191e-10	6.71892e-05	-1.65223	-3.37191e-10
117315897	chr11:117315897:G:A	3.02724e-06	-1.42821e-10	-0.629964	0.000166933	-1.42821e-10	-0.74215
117316351	chr11:117316351:G:C	2.03359e-06	-1.42821e-10	-1.02781	0.000131441	-1.42821e-10	-0.981183
117316725	chr11:117316725:T:C	1.59873e-06	-1.42821e-10	-1.26841	9.54227e-05	-1.42821e-10	-1.30143
117316835	chr11:117316835:G:C	1.00473e-06	-0.568788	-1.16411	6.68567e-05	-0.437123	-1.22007
117316874	chr11:117316874:C:T	2.02698e-06	-1.42821e-10	-1.03107	0.000130991	-1.42821e-10	-0.984616
117316885	chr11:117316885:A:ACTTGC	2.02748e-06	-1.42821e-10	-1.03082	0.000131027	-1.42821e-10	-0.984341
117317228	chr11:117317228:T:A	1.50808e-06	-1.42821e-10	-1.32678	9.23719e-05	-1.42821e-10	-1.33392
117317404	chr11:117317404:C:T	2.73984e-06	0.387439	-1.11715	9.50425e-05	-0.215827	-1.08959
117317591	chr11:117317591:TC:T	2.04367e-06	-1.42821e-10	-1.02287	0.000132239	-1.42821e-10	-0.975133
117317751	chr11:117317751:C:T	1.495e-06	-1.42821e-10	-1.33549	9.23213e-05	-1.42821e-10	-1.33447
117317841	chr11:117317841:G:A	2.02876e-06	-1.42821e-10	-1.03019	0.000131114	-1.42821e-10	-0.983681
117317880	chr11:117317880:A:T	1.50577e-06	-1.42821e-10	-1.32831	9.23288e-05	-1.42821e-10	-1.33439
117317899	chr11:117317899:G:A	1.98338e-06	-1.42821e-10	-1.05281	0.000127998	-1.42821e-10	-1.00773
117317923	chr11:117317923:A:C	2.03508e-06	-1.42821e-10	-1.02708	0.000131495	-1.42821e-10	-0.980774
117318480	chr11:117318480:A:G	2.01733e-06	-1.42821e-10	-1.03584	0.000130367	-1.42821e-10	-0.989394
117318485	chr11:117318485:A:G	9.99432e-07	-0.784092	-0.954091	6.4696e-05	-0.655763	-1.03428
117318658	chr11:117318658:C:G	2.05197e-06	-1.42821e-10	-1.01881	0.000132753	-1.42821e-10	-0.971251
117318763	chr11:117318763:C:T	2.11189e-06	-1.42821e-10	-0.990032	0.000137041	-1.42821e-10	-0.939463
117318795	chr11:117318795:C:T	2.11225e-06	-1.42821e-10	-0.989862	0.000136909	-1.42821e-10	-0.940428
117319249	chr11:117319249:A:G	2.04387e-06	-1.42821e-10	-1.02277	0.000132164	-1.42821e-10	-0.975699
117319546	chr11:117319546:T:TA	2.02694e-06	-1.42821e-10	-1.03109	0.00013099	-1.42821e-10	-0.984626
117319808	chr11:117319808:C:T	1.97225e-06	-1.42821e-10	-1.05844	0.000127215	-1.42821e-10	-1.01387
117319908	chr11:117319908:A:G	2.04146e-06	-1.42821e-10	-1.02395	0.000131998	-1.42821e-10	-0.976958
117320078	chr11:117320078:A:G	2.05335e-06	-1.42821e-10	-1.01814	0.000132814	-1.42821e-10	-0.970796
117320079	chr11:117320079:G:A	2.04634e-06	-1.42821e-10	-1.02156	0.000132347	-1.42821e-10	-0.974316
117320185	chr11:117320185:C:T	1.1004e-06	-1.64194	-3.37191e-10	6.49055e-05	-1.68681	-3.37191e-10
117320706	chr11:117320706:G:A	2.11937e-06	-1.42821e-10	-0.986496	0.000126161	-1.42821e-10	-1.02219
117320956	chr11:117320956:C:T	1.71408e-06	-1.42821e-10	-1.19874	0.000107803	-1.42821e-10	-1.17944
117320957	chr11:117320957:G:A	1.74063e-05	-1.42821e-10	1.11921	0.00116346	-1.42821e-10	1.19941
117321018	chr11:117321018:C:T	5.86654e-07	-1.67849	-0.592444	3.49872e-05	-1.64275	-0.662012
117321485	chr11:117321485:A:G	2.11909e-06	-1.42821e-10	-0.98663	0.000137272	-1.42821e-10	-0.937778
117321660	chr11:117321660:A:G	6.31365e-07	-1.31658	-0.880904	3.50952e-05	-1.40736	-0.894318
117321768	chr11:117321768:G:A	2.06125e-06	-1.42821e-10	-1.0143	0.000133279	-1.42821e-10	-0.967299
117321812	chr11:117321812:A:G	6.5992e-07	-0.85286	-1.30039	4.46627e-05	-0.736309	-1.3243
117322067	chr11:117322067:A:G	3.95205e-07	-1.38441	-1.28156	2.47491e-05	-1.33889	-1.31207
117322487	chr11:117322487:C:T	5.88816e-07	-0.94558	-1.32168	3.15801e-05	-1.08712	-1.32009
117322634	chr11:117322634:A:C	3.8297e-07	-1.63439	-1.06302	2.10928e-05	-1.68655	-1.12426
117322648	chr11:117322648:C:T	1.93764e-06	-1.42821e-10	-1.07615	0.000126026	-1.42821e-10	-1.02325
117322653	chr11:117322653:G:T	3.3953e-07	-1.63773	-1.18008	1.90685e-05	-1.68674	-1.22497
117322657	chr11:117322657:G:A	1.40705e-05	-1.42821e-10	0.906467	0.000758151	-1.42821e-10	0.771139
117322714	chr11:117322714:C:T	2.50028e-06	-1.42821e-10	-0.821213	0.000163868	-1.42821e-10	-0.760685
117322725	chr11:117322725:T:TTGTA	2.54495e-06	-1.42821e-10	-0.803504	0.000166818	-1.42821e-10	-0.742842
117322903	chr11:117322903:C:G	3.56184e-07	-1.65035	-1.11957	2.166e-05	-1.68468	-1.09959
117323084	chr11:117323084:A:G	1.10393e-06	-1.63874	-3.37191e-10	6.65457e-05	-1.66186	-3.37191e-10
117323148	chr11:117323148:A:C	2.00045e-06	-1.42821e-10	-1.04425	0.000126961	-1.42821e-10	-1.01587
117324420	chr11:117324420:C:G	2.52898e-06	-0.809799	-3.37191e-10	0.0001844	-0.642637	-3.37191e-10
117324507	chr11:117324507:T:C	7.33224e-06	-1.42821e-10	0.254666	0.000426841	-1.42821e-10	0.196667
117324912	chr11:117324912:A:C	4.2037e-07	-1.68661	-0.917621	2.62111e-05	-1.66199	-0.931567
117325304	chr11:117325304:T:C	9.03732e-07	-1.13891	-0.699925	3.78374e-05	-1.52191	-0.704539
117325315	chr11:117325315:T:C	1.53896e-06	-1.42821e-10	-1.30651	9.33626e-05	-1.42821e-10	-1.32325
117325755	chr11:117325755:A:G	1.49492e-06	-1.42821e-10	-1.33554	9.2336e-05	-1.42821e-10	-1.33431
117325830	chr11:117325830:A:G	1.9675e-06	-1.42821e-10	-1.06085	0.000124706	-1.42821e-10	-1.03378
117325867	chr11:117325867:T:C	6.66492e-07	-1.20468	-0.938666	3.9808e-05	-1.16785	-1.00783
117325996	chr11:117325996:C:T	3.66761e-06	-1.42821e-10	-0.438074	0.000205469	-1.42821e-10	-0.534451
117326185	chr11:117326185:C:A	1.45482e-06	-0.355593	-1.00714	0.000110455	-0.196621	-0.958515
117326302	chr11:117326302:C:T	2.62507e-06	-0.772507	-3.37191e-10	0.000191712	-0.603751	-3.37191e-10
117326905	chr11:117326905:C:G	2.44472e-06	-0.843686	-3.37191e-10	0.000177453	-0.681037	-3.37191e-10
117327159	chr11:117327159:A:G	1.17224e-06	-1.5787	-3.37191e-10	7.89219e-05	-1.49129	-3.37191e-10
117327226	chr11:117327226:T:C	2.68191e-06	-1.42821e-10	-0.751085	0.000175934	-1.42821e-10	-0.689637
117327492	chr11:117327492:G:A	5.29655e-07	-1.37886	-0.994283	3.36298e-05	-1.37788	-0.966454
117327893	chr11:117327893:C:T	3.83543e-06	-1.42821e-10	-0.393333	0.000285046	-1.42821e-10	-0.207095
117327922	chr11:117327922:T:C	2.37168e-06	-0.874018	-3.37191e-10	0.00017155	-0.714872	-3.37191e-10
117328601	chr11:117328601:C:T	4.35775e-07	-1.4751	-1.09315	2.74547e-05	-1.4642	-1.08301
117329026	chr11:117329026:T:G	5.89802e-07	-1.22953	-1.03606	3.73549e-05	-1.22916	-1.01012
117329154	chr11:117329154:C:T	5.59713e-07	-1.02581	-1.29213	2.75679e-05	-1.26095	-1.28214
117329922	chr11:117329922:T:A	1.6437e-06	-0.0160018	-1.22466	0.000119997	0.182968	-1.25524
117330037	chr11:117330037:T:G	6.96652e-07	-0.818949	-1.28014	4.44099e-05	-0.759363	-1.30692
117330227	chr11:117330227:T:G	1.10928e-06	-0.332533	-1.30137	3.56121e-05	-0.977823	-1.30924
117330258	chr11:117330258:C:T	1.41892e-06	-0.40781	-0.979911	7.34502e-05	-0.635108	-0.928029
117330340	chr11:117330340:T:A	4.85371e-07	-1.15666	-1.3038	2.69595e-05	-1.25417	-1.31124
117330449	chr11:117330449:T:G	7.14764e-07	-0.803781	-1.26964	3.80241e-05	-0.964616	-1.25691
117330688	chr11:117330688:A:G	1.07567e-06	-1.66467	-3.37191e-10	7.25952e-05	-1.57485	-3.37191e-10
117330742	chr11:117330742:A:G	2.51537e-06	-0.815196	-3.37191e-10	0.000139308	-0.923059	-3.37191e-10
117330954	chr11:117330954:A:G	1.80714e-06	-1.42821e-10	-1.14587	0.000116018	-1.42821e-10	-1.106
117330966	chr11:117330966:T:C	9.00015e-07	-0.591512	-1.25145	3.29782e-05	-1.10084	-1.26306
117331033	chr11:117331033:C:G	4.06875e-07	-1.42595	-1.21092	2.30013e-05	-1.54852	-1.17567
117331281	chr11:117331281:C:T	3.52612e-07	-1.68681	-1.09319	2.31599e-05	-1.65492	-1.06241
117331430	chr11:117331430:C:CA	1.23316e-06	-0.251281	-1.27676	3.8837e-05	-0.913986	-1.28638
117331721	chr11:117331721:G:A	4.235e-07	-1.68231	-0.914509	2.71847e-05	-1.67288	-0.884207
117331918	chr11:117331918:CA:C	2.50879e-06	-1.42821e-10	-0.817814	0.000165611	-1.42821e-10	-0.750101
117332917	chr11:117332917:A:G	2.09846e-06	-0.120727	-0.875686	0.000102091	-0.428691	-0.805187
117333972	chr11:117333972:G:A	1.34489e-05	0.861281	-3.37191e-10	0.000168287	-0.734075	-3.37191e-10
117334343	chr11:117334343:T:C	3.01023e-06	-1.42821e-10	-0.635597	0.000203813	-1.42821e-10	-0.542539
117335145	chr11:117335145:C:T	2.9007e-06	-0.672664	-3.37191e-10	0.0002125	-0.500802	-3.37191e-10
117335712	chr11:117335712:C:T	1.51442e-06	-1.42821e-10	-1.32258	9.26738e-05	-1.42821e-10	-1.33066
117336912	chr11:117336912:C:G	3.26109e-06	0.201264	-0.756818	0.000147059	-0.188057	-0.680856
117336980	chr11:117336980:G:A	2.56871e-06	-1.42821e-10	-0.794212	0.000169822	-1.42821e-10	-0.724991
117336998	chr11:117336998:A:T	2.97892e-06	-1.42821e-10	-0.646055	0.000195207	-1.42821e-10	-0.585686
117337554	chr11:117337554:G:A	8.78177e-07	-0.911161	-0.956361	4.23493e-05	-1.2203	-0.893491
117338233	chr11:117338233:C:T	1.33862e-06	-0.791584	-0.654391	6.54852e-05	-1.12595	-0.551966
117338552	chr11:117338552:C:T	1.01737e-06	-0.815995	-0.904399	4.82498e-05	-1.14591	-0.83744
117338690	chr11:117338690:C:T	2.46168e-06	-1.42821e-10	-0.836769	0.000145339	-1.42821e-10	-0.880677
117338879	chr11:117338879:G:A	2.82075e-06	-1.42821e-10	-0.700612	0.000187545	-1.42821e-10	-0.625726
117339076	chr11:117339076:C:T	1.50955e-06	-1.42821e-10	-1.32581	9.24806e-05	-1.42821e-10	-1.33275
117339483	chr11:117339483:T:C	1.56714e-06	-1.42821e-10	-1.28836	9.57937e-05	-1.42821e-10	-1.29755
117339991	chr11:117339991:G:A	9.22375e-07	-0.852425	-0.965994	4.39194e-05	-1.17458	-0.902806
117340051	chr11:117340051:A:T	1.70928e-06	-1.42821e-10	-1.20154	0.000109094	-1.42821e-10	-1.16753
117340172	chr11:117340172:C:T	1.53817e-06	-1.42821e-10	-1.30702	9.42168e-05	-1.42821e-10	-1.31415
117340185	chr11:117340185:T:C	8.64634e-07	-0.848707	-1.03436	4.08869e-05	-1.1715	-0.977439
117340482	chr11:117340482:G:A	1.52988e-06	-1.42821e-10	-1.31243	9.33164e-05	-1.42821e-10	-1.32375
117340831	chr11:117340831:TTC:T	1.51971e-06	-1.42821e-10	-1.3191	9.28647e-05	-1.42821e-10	-1.3286
117341437	chr11:117341437:TTTG:T	1.69038e-06	-0.444709	-0.767953	9.83201e-05	-0.413795	-0.857721
117341557	chr11:117341557:C:T	3.15466e-06	-1.42821e-10	-0.588736	0.000211534	-1.42821e-10	-0.505361
117341621	chr11:117341621:G:T	7.57391e-07	-1.09618	-0.919314	3.84824e-05	-1.35633	-0.853218
117341924	chr11:117341924:T:C	8.74434e-07	-0.9315	-0.940294	4.27434e-05	-1.22983	-0.874697
117342176	chr11:117342176:C:T	8.84634e-07	-0.901098	-0.959098	4.28374e-05	-1.2071	-0.89523
117342192	chr11:117342192:A:G	1.19228e-06	-1.00296	-0.558785	6.34987e-05	-1.26852	-0.440207
117342443	chr11:117342443:C:T	1.12832e-06	-1.61689	-3.37191e-10	7.00666e-05	-1.6103	-3.37191e-10
117342473	chr11:117342473:G:A	2.69066e-06	0.416219	-1.16405	0.00016057	0.331406	-1.11242
117343131	chr11:117343131:A:G	1.55702e-06	-0.619873	-0.674966	6.49629e-05	-1.05215	-0.633775
117343177	chr11:117343177:A:G	2.19746e-06	0.385173	-1.33549	0.000125426	0.30589	-1.33392
117343375	chr11:117343375:G:A	9.25696e-07	-0.883379	-0.931445	4.48648e-05	-1.19073	-0.865357
117343901	chr11:117343901:T:C	1.08871e-06	-1.65262	-3.37191e-10	7.14255e-05	-1.59109	-3.37191e-10
117344301	chr11:117344301:A:G	1.51712e-06	-1.42821e-10	-1.3208	9.27533e-05	-1.42821e-10	-1.3298
117344656	chr11:117344656:G:A	2.74781e-06	-1.42821e-10	-0.72681	0.000179349	-1.42821e-10	-0.67041
117344889	chr11:117344889:C:T	7.36683e-07	-1.4333	-0.609911	3.76513e-05	-1.52241	-0.708973
117345497	chr11:117345497:T:G	2.4149e-06	-0.0689622	-0.786993	0.000117658	-0.381001	-0.710964
117345635	chr11:117345635:TG:T	1.48998e-06	-0.944983	-0.393866	7.40582e-05	-1.21928	-0.335616
117345883	chr11:117345883:C:T	9.45577e-07	-0.954102	-0.839473	4.87699e-05	-1.22746	-0.745169
117345912	chr11:117345912:C:T	1.50864e-06	-1.42821e-10	-1.3264	9.24946e-05	-1.42821e-10	-1.33259
117346104	chr11:117346104:A:G	2.07139e-06	-1.42821e-10	-1.0094	0.000131362	-1.42821e-10	-0.981785
117346391	chr11:117346391:T:C	1.22784e-06	-1.53236	-3.37191e-10	8.17975e-05	-1.4555	-3.37191e-10
117346675	chr11:117346675:G:T	2.78887e-07	-1.68286	-1.3317	1.85196e-05	-1.61031	-1.33061
117346817	chr11:117346817:C:G	1.58716e-06	-0.227117	-1.04855	4.51974e-05	-1.03543	-1.01327
117347590	chr11:117347590:AT:A	7.91795e-07	-0.907042	-1.06403	4.46591e-05	-1.02492	-1.03576
117347744	chr11:117347744:T:C	9.99874e-07	-0.849737	-0.888005	4.96896e-05	-1.13454	-0.819413
117347969	chr11:117347969:T:C	1.25825e-06	-1.50789	-3.37191e-10	7.73533e-05	-1.51136	-3.37191e-10
117348388	chr11:117348388:G:A	2.74648e-06	-1.42821e-10	-0.727297	0.00017926	-1.42821e-10	-0.670905
117348589	chr11:117348589:G:C	3.72767e-06	0.340337	-0.76217	0.000179585	0.0133206	-0.682418
117348672	chr11:117348672:T:C	1.60617e-06	-1.42821e-10	-1.26376	9.70995e-05	-1.42821e-10	-1.28401
117349054	chr11:117349054:G:A	9.36622e-07	-0.975084	-0.828007	4.78456e-05	-1.2351	-0.756666
117349245	chr11:117349245:A:G	2.79438e-06	0.618063	-1.32807	9.51473e-05	0.0298432	-1.33416
117349608	chr11:117349608:C:T	7.90659e-07	-0.909916	-1.06259	4.4612e-05	-1.02743	-1.03431
117350454	chr11:117350454:T:G	4.84802e-07	-1.16526	-1.29638	2.08017e-05	-1.52161	-1.3031
117351146	chr11:117351146:C:T	1.06452e-06	-1.67509	-3.37191e-10	6.50757e-05	-1.68419	-3.37191e-10
117351259	chr11:117351259:G:A	2.33546e-06	-1.42821e-10	-0.889408	0.000153702	-1.42821e-10	-0.824728
117351423	chr11:117351423:C:T	9.14538e-07	-0.99039	-0.836562	4.6857e-05	-1.24675	-0.765893
117351876	chr11:117351876:G:A	8.86691e-07	-0.995559	-0.862315	4.53587e-05	-1.25181	-0.793332
117352113	chr11:117352113:G:A	1.78087e-06	-1.42821e-10	-1.16052	0.000113086	-1.42821e-10	-1.13159
117352517	chr11:117352517:A:G	1.80699e-06	-1.42821e-10	-1.14595	0.000115901	-1.42821e-10	-1.10701
117353290	chr11:117353290:C:T	1.77357e-06	-1.42821e-10	-1.16462	0.00011258	-1.42821e-10	-1.13608
117353434	chr11:117353434:T:C	2.33007e-06	-1.42821e-10	-0.891717	0.000153325	-1.42821e-10	-0.827184
117353644	chr11:117353644:G:A	9.33896e-07	-0.97098	-0.835025	4.76094e-05	-1.23251	-0.764207
117353997	chr11:117353997:TCTTCTC:T	1.24986e-06	-0.666787	-0.847795	5.87286e-05	-1.01106	-0.775759
117354072	chr11:117354072:A:G	2.70394e-05	1.55968	-3.37191e-10	0.000274076	-0.24634	-3.37191e-10
117354102	chr11:117354102:C:T	8.79986e-07	-1.0283	-0.837161	4.54432e-05	-1.27765	-0.765631
117354162	chr11:117354162:G:A	9.06005e-07	-1.00414	-0.832186	4.65836e-05	-1.25873	-0.759765
117354171	chr11:117354171:C:T	9.12327e-07	-0.979369	-0.850003	4.6603e-05	-1.23899	-0.77909
117354178	chr11:117354178:G:A	1.71849e-06	-1.42821e-10	-1.19617	0.000102782	-1.42821e-10	-1.22714
117354204	chr11:117354204:C:T	2.45018e-06	-1.42821e-10	-0.841453	0.000138243	-1.42821e-10	-0.930732
117354218	chr11:117354218:A:G	2.9991e-07	-1.66849	-1.27339	2.00511e-05	-1.58913	-1.27233
117354317	chr11:117354317:T:C	2.82681e-07	-1.66993	-1.33112	2.04152e-05	-1.50982	-1.33364
117354418	chr11:117354418:G:A	9.40147e-07	-0.965994	-0.83334	4.79637e-05	-1.2279	-0.761396
117354531	chr11:117354531:G:C	1.39286e-06	-1.40626	-3.37191e-10	8.30143e-05	-1.44073	-3.37191e-10
117354739	chr11:117354739:T:A	1.29123e-06	-0.90317	-0.578847	6.82902e-05	-1.17445	-0.461532
117354751	chr11:117354751:T:A	8.02054e-07	-0.97033	-0.987864	4.02872e-05	-1.23493	-0.928778
117355101	chr11:117355101:G:T	2.30921e-06	-1.42821e-10	-0.900709	0.000151846	-1.42821e-10	-0.836877
117355266	chr11:117355266:C:T	2.85825e-07	-1.68682	-1.30317	1.75857e-05	-1.6841	-1.30856
117355900	chr11:117355900:T:C	8.95509e-07	-0.955042	-0.892936	4.53934e-05	-1.21911	-0.825271
117355903	chr11:117355903:C:T	3.28071e-05	1.75303	-3.37191e-10	0.000301885	-0.149698	-3.37191e-10
117356225	chr11:117356225:T:A	1.21346e-06	-1.54414	-3.37191e-10	7.26659e-05	-1.57387	-3.37191e-10
117356765	chr11:117356765:C:T	1.78361e-06	-1.42821e-10	-1.15897	0.00011432	-1.42821e-10	-1.12074
117356920	chr11:117356920:G:A	6.59924e-06	-0.896656	1.04599	0.000383669	-0.990039	1.08007
117356970	chr11:117356970:G:A	9.16761e-07	-0.931884	-0.892639	4.62507e-05	-1.20073	-0.824941
117356978	chr11:117356978:T:C	1.14588e-06	-0.69338	-0.908065	5.68424e-05	-1.00106	-0.818403
117356994	chr11:117356994:C:G	3.40874e-06	-1.42821e-10	-0.511271	0.000204005	-1.42821e-10	-0.541602
117357187	chr11:117357187:TC:T	2.52244e-06	-1.42821e-10	-0.812387	0.00016919	-1.42821e-10	-0.728723
117357579	chr11:117357579:A:G	8.85418e-07	-0.968069	-0.891241	4.50188e-05	-1.22913	-0.823532
117357644	chr11:117357644:A:T	2.4311e-06	-1.42821e-10	-0.84927	0.000160491	-1.42821e-10	-0.781508
117357803	chr11:117357803:A:G	2.05813e-06	0.316099	-1.33192	0.00011662	0.227214	-1.32804
117358133	chr11:117358133:A:G	1.18911e-06	-0.653617	-0.910791	6.86969e-05	-0.751457	-0.878583
117358176	chr11:117358176:G:A	1.64374e-06	-1.50143	0.260789	8.32023e-05	-1.5808	0.142328
117358402	chr11:117358402:A:AAT	8.87175e-07	-0.941968	-0.915359	4.47669e-05	-1.209	-0.849274
117359117	chr11:117359117:G:T	1.19367e-06	-1.22624	-0.334348	6.2754e-05	-1.44618	-0.274346
117360341	chr11:117360341:T:A	8.71861e-07	-1.0233	-0.851436	4.4874e-05	-1.27384	-0.78205
117360895	chr11:117360895:G:T	9.61013e-07	-0.805766	-0.971617	4.8342e-05	-1.09338	-0.888064
117361517	chr11:117361517:G:A	9.19519e-07	-0.947981	-0.873539	4.66228e-05	-1.21334	-0.804309
117361544	chr11:117361544:A:G	1.12192e-06	-0.709951	-0.912627	5.58463e-05	-1.01439	-0.822746
117361776	chr11:117361776:C:T	9.60754e-07	-0.937595	-0.840057	4.88503e-05	-1.20513	-0.765858
117362087	chr11:117362087:A:G	1.54411e-06	-1.42821e-10	-1.30317	9.39433e-05	-1.42821e-10	-1.31705
117362238	chr11:117362238:A:G	9.20672e-07	-0.948667	-0.8716	4.66958e-05	-1.21408	-0.802008
117362332	chr11:117362332:G:A	1.90732e-06	-1.42821e-10	-1.09192	0.000117259	-1.42821e-10	-1.09536
117362662	chr11:117362662:G:A	1.21266e-06	-1.5448	-3.37191e-10	7.48044e-05	-1.54487	-3.37191e-10
117362711	chr11:117362711:C:T	1.6914e-06	-0.79574	-0.416318	8.95013e-05	-1.08511	-0.280385
117362849	chr11:117362849:A:G	1.80189e-06	-1.42821e-10	-1.14878	0.000113252	-1.42821e-10	-1.13013
117364652	chr11:117364652:G:A	7.38781e-06	1.42856	-1.16634	0.000369057	1.23515	-1.18394
117364696	chr11:117364696:C:T	9.33648e-07	-0.925225	-0.881046	4.71151e-05	-1.19478	-0.812369
117364700	chr11:117364700:GT:G	4.02819e-06	-1.42821e-10	-0.344297	0.00026416	-1.42821e-10	-0.283189
117364931	chr11:117364931:C:T	1.08126e-06	-1.04376	-0.615727	4.985e-05	-1.37698	-0.573741
117365038	chr11:117365038:G:A	1.25122e-06	-1.5135	-3.37191e-10	7.2199e-05	-1.58032	-3.37191e-10
117365060	chr11:117365060:C:T	2.27924e-06	-1.42821e-10	-0.913775	0.000135128	-1.42821e-10	-0.953522
117365344	chr11:117365344:C:T	1.0487e-06	-0.771327	-0.918737	5.27188e-05	-1.06466	-0.830114
117365496	chr11:117365496:G:A	3.4921e-06	-1.42821e-10	-0.487111	0.000226765	-1.42821e-10	-0.435828
117365522	chr11:117365522:A:G	3.00541e-06	-1.42821e-10	-0.637203	0.000166998	-1.42821e-10	-0.741764
117365831	chr11:117365831:C:T	2.24265e-06	-1.42821e-10	-0.929957	0.000136408	-1.42821e-10	-0.944092
117365883	chr11:117365883:A:C	1.49675e-06	-1.42821e-10	-1.33432	9.22061e-05	-1.42821e-10	-1.33572
117366470	chr11:117366470:G:A	1.15472e-06	-1.59376	-3.37191e-10	6.91016e-05	-1.62417	-3.37191e-10
117366491	chr11:117366491:C:G	1.23167e-06	-0.271447	-1.2578	8.61217e-05	-0.183701	-1.22028
117366587	chr11:117366587:G:A	1.50397e-06	-1.42821e-10	-1.32951	9.22736e-05	-1.42821e-10	-1.33499
117366771	chr11:117366771:A:G	8.46329e-07	-0.984807	-0.919655	4.31628e-05	-1.24114	-0.853624
117366959	chr11:117366959:A:G	1.53132e-06	-1.42821e-10	-1.31148	9.31795e-05	-1.42821e-10	-1.32522
117367762	chr11:117367762:G:A	1.18449e-06	-1.1981	-0.370207	6.16859e-05	-1.42597	-0.31172
117367775	chr11:117367775:C:T	9.7154e-07	-1.18027	-0.586214	5.79589e-05	-1.29952	-0.500489
117367810	chr11:117367810:A:T	8.19299e-07	-0.963478	-0.973443	4.66119e-05	-1.07804	-0.939846
117368457	chr11:117368457:A:C	8.1818e-07	-1.19551	-0.742775	4.74514e-05	-1.30937	-0.69067
117368474	chr11:117368474:G:T	9.54718e-07	-1.13028	-0.653677	5.64458e-05	-1.25518	-0.571279
117368557	chr11:117368557:C:T	1.49524e-06	-1.42821e-10	-1.33533	9.24283e-05	-1.42821e-10	-1.33331
117369286	chr11:117369286:C:T	8.22241e-07	-0.904665	-1.02867	4.64897e-05	-1.02367	-0.996841
117369641	chr11:117369641:G:A	1.13849e-06	-1.04253	-0.565376	6.70858e-05	-1.17565	-0.478118
117370499	chr11:117370499:C:T	2.357e-06	-1.42821e-10	-0.880225	0.000155179	-1.42821e-10	-0.815166
117370713	chr11:117370713:C:T	2.26964e-06	-1.66728	0.749287	0.000153714	-1.68652	0.861873
117370939	chr11:117370939:G:A	4.29069e-06	-1.42821e-10	-0.281168	0.000282099	-1.42821e-10	-0.217485
117371044	chr11:117371044:T:A	3.34662e-07	-1.68683	-1.14542	2.12712e-05	-1.66682	-1.13557
117373037	chr11:117373037:A:G	2.64207e-06	-1.42821e-10	-0.766052	0.000148358	-1.42821e-10	-0.860115
117373107	chr11:117373107:G:A	3.56305e-06	-1.42821e-10	-0.466999	0.000231623	-1.42821e-10	-0.414632
117373575	chr11:117373575:C:T	1.20966e-06	-1.54728	-3.37191e-10	7.19084e-05	-1.58435	-3.37191e-10
117373663	chr11:117373663:C:T	4.3464e-06	-1.42821e-10	-0.268267	0.000286016	-1.42821e-10	-0.203695
117373719	chr11:117373719:T:A	1.49673e-06	-1.42821e-10	-1.33433	9.30064e-05	-1.42821e-10	-1.32708
117374417	chr11:117374417:C:T	4.5336e-07	-1.20516	-1.32352	3.01705e-05	-1.14216	-1.31072
117374845	chr11:117374845:G:A	2.07678e-06	-1.42821e-10	-1.0068	0.000123707	-1.42821e-10	-1.04183
117375272	chr11:117375272:C:T	3.24481e-07	-1.68605	-1.1771	1.97735e-05	-1.68644	-1.18896
117375434	chr11:117375434:T:C	4.51311e-07	-1.23041	-1.3028	2.26714e-05	-1.43557	-1.30307
117375687	chr11:117375687:T:G	1.82664e-06	-1.42821e-10	-1.13514	0.00011737	-1.42821e-10	-1.09441
117375850	chr11:117375850:G:A	1.72908e-06	-1.19003	-3.37191e-10	8.62781e-05	-1.40217	-3.37191e-10
117376160	chr11:117376160:T:C	8.24244e-07	-1.5349	-0.396009	4.46186e-05	-1.67171	-0.389888
117376172	chr11:117376172:C:G	6.2231e-06	-1.42821e-10	0.0906536	0.000350307	-1.42821e-10	-0.000934315
117376829	chr11:117376829:G:A	1.49667e-06	-1.42821e-10	-1.33437	9.2206e-05	-1.42821e-10	-1.33572
117377187	chr11:117377187:C:CCA	4.45664e-07	-1.37528	-1.17053	2.8032e-05	-1.33064	-1.19576
117377283	chr11:117377283:T:C	1.50361e-06	-1.42821e-10	-1.32975	9.38663e-05	-1.42821e-10	-1.31787
117377517	chr11:117377517:G:A	6.42829e-06	-1.42821e-10	0.123093	0.000451207	-1.42821e-10	0.252183
117377552	chr11:117377552:G:A	7.50326e-07	-0.761285	-1.26358	3.55024e-05	-1.05712	-1.23302
117377567	chr11:117377567:T:C	1.13417e-06	-1.61171	-3.37191e-10	6.53074e-05	-1.68064	-3.37191e-10
117377635	chr11:117377635:A:G	3.76678e-06	-0.411394	-3.37191e-10	0.000143758	-0.891612	-3.37191e-10
117377715	chr11:117377715:A:G	1.64475e-06	-1.42821e-10	-1.24003	0.0001044	-1.42821e-10	-1.21152
117378268	chr11:117378268:C:T	1.59196e-06	-1.42821e-10	-1.27265	9.6398e-05	-1.42821e-10	-1.29126
117378360	chr11:117378360:C:CT	2.16065e-06	-1.42821e-10	-0.967207	0.000141219	-1.42821e-10	-0.909431
117379703	chr11:117379703:T:G	1.11346e-06	-1.63015	-3.37191e-10	6.85393e-05	-1.63234	-3.37191e-10
117379814	chr11:117379814:G:A	1.05582e-06	-1.6833	-3.37191e-10	6.49104e-05	-1.68674	-3.37191e-10
117380033	chr11:117380033:C:T	1.49971e-06	-1.42821e-10	-1.33234	9.33325e-05	-1.42821e-10	-1.32358
117380427	chr11:117380427:A:G	4.23182e-07	-1.50568	-1.09188	3.02116e-05	-1.38468	-1.06683
117380503	chr11:117380503:C:A	1.62892e-06	-1.42821e-10	-1.2497	0.000103529	-1.42821e-10	-1.21989
117380805	chr11:117380805:G:C	5.16126e-06	-0.501196	0.404761	0.000286503	-0.489165	0.287169
117381419	chr11:117381419:G:A	1.05217e-06	-1.68676	-3.37191e-10	6.60928e-05	-1.66868	-3.37191e-10
117381721	chr11:117381721:A:G	1.28061e-06	-1.49028	-3.37191e-10	7.38324e-05	-1.55795	-3.37191e-10
117381771	chr11:117381771:C:A	1.49462e-06	-1.42821e-10	-1.33574	9.24857e-05	-1.42821e-10	-1.33269
117381773	chr11:117381773:T:C	2.9324e-06	-0.588266	-0.0735273	0.00016297	-0.568336	-0.197844
117382514	chr11:117382514:C:T	1.11499e-06	-1.62877	-3.37191e-10	6.72906e-05	-1.65072	-3.37191e-10
117383013	chr11:117383013:T:C	1.67542e-06	-1.42821e-10	-1.22155	0.00010052	-1.42821e-10	-1.24939
117383406	chr11:117383406:G:A	7.02369e-07	-1.65842	-0.432491	4.44427e-05	-1.6777	-0.387845
117384567	chr11:117384567:C:T	9.54706e-07	-0.62049	-1.16348	4.44867e-05	-0.926038	-1.13852
117384670	chr11:117384670:C:T	3.27106e-06	-0.552502	-3.37191e-10	0.000293779	-0.176916	-3.37191e-10
117384966	chr11:117384966:T:C	1.516e-06	-1.42821e-10	-1.32154	9.27672e-05	-1.42821e-10	-1.32965
117385509	chr11:117385509:T:C	2.54361e-06	-1.42821e-10	-0.804029	0.00016735	-1.42821e-10	-0.739656
117385668	chr11:117385668:C:G	2.97763e-06	0.677181	-1.32367	7.59177e-05	-0.206812	-1.32328
117385720	chr11:117385720:T:C	5.43225e-07	-1.29036	-1.05748	2.6658e-05	-1.55267	-1.02399
117385864	chr11:117385864:A:G	2.74896e-06	-1.42821e-10	-0.726391	0.000181683	-1.42821e-10	-0.657481
117385973	chr11:117385973:T:G	1.49951e-06	-1.42821e-10	-1.33247	9.31358e-05	-1.42821e-10	-1.32569
117386367	chr11:117386367:G:A	3.28428e-06	-1.42821e-10	-0.548468	0.000215754	-1.42821e-10	-0.485605
117386705	chr11:117386705:T:G	1.58302e-06	-1.42821e-10	-1.27828	9.57963e-05	-1.42821e-10	-1.29752
117387160	chr11:117387160:G:T	6.46046e-07	-1.3469	-0.827598	3.45654e-05	-1.52716	-0.789734
117387482	chr11:117387482:T:C	3.18174e-07	-1.68181	-1.20097	2.18855e-05	-1.56634	-1.20758
117387734	chr11:117387734:CA:C	1.62685e-06	-1.42821e-10	-1.25097	0.000100144	-1.42821e-10	-1.25313
117387971	chr11:117387971:G:T	3.94169e-06	-0.366006	-3.37191e-10	0.000292125	-0.182564	-3.37191e-10
117388218	chr11:117388218:G:C	1.63623e-06	-1.42821e-10	-1.24522	9.8502e-05	-1.42821e-10	-1.26967
117389223	chr11:117389223:C:T	1.51766e-06	-1.42821e-10	-1.32044	9.29099e-05	-1.42821e-10	-1.32811
117389359	chr11:117389359:A:G	3.02186e-07	-1.68018	-1.25415	2.10387e-05	-1.55824	-1.25514
117389788	chr11:117389788:G:A	7.90101e-07	-1.2667	-0.706513	5.59676e-05	-1.18744	-0.64753
117390285	chr11:117390285:C:T	1.56323e-06	-1.42821e-10	-1.29086	9.50665e-05	-1.42821e-10	-1.30517
117390310	chr11:117390310:G:A	4.42077e-06	-0.251301	-3.37191e-10	0.000304057	-0.14253	-3.37191e-10
117390772	chr11:117390772:C:G	9.7137e-07	-1.58116	-0.185503	6.04813e-05	-1.67146	-0.0859519
117392151	chr11:117392151:A:G	2.96388e-06	-0.651117	-3.37191e-10	0.000144744	-0.884779	-3.37191e-10
117393158	chr11:117393158:C:T	1.24556e-06	-1.51803	-3.37191e-10	7.54428e-05	-1.53637	-3.37191e-10
117393540	chr11:117393540:G:A	1.66125e-06	-0.508493	-0.721549	0.000127156	-0.335073	-0.679257
117393742	chr11:117393742:T:C	1.51889e-06	-1.42821e-10	-1.31964	9.28699e-05	-1.42821e-10	-1.32854
117394388	chr11:117394388:C:T	1.51025e-06	-1.42821e-10	-1.32534	9.22149e-05	-1.42821e-10	-1.33562
117395350	chr11:117395350:C:T	1.88879e-06	-1.42821e-10	-1.10168	0.000111946	-1.42821e-10	-1.14173
117395378	chr11:117395378:G:A	3.62435e-07	-1.50381	-1.24871	1.94079e-05	-1.65879	-1.23528
117395596	chr11:117395596:C:G	4.371e-07	-1.33611	-1.2291	2.15996e-05	-1.57235	-1.21472
117395750	chr11:117395750:T:C	2.02723e-06	-0.262395	-0.76855	0.00016237	-0.0803451	-0.689519
117395932	chr11:117395932:G:C	2.94812e-07	-1.6862	-1.27283	2.00243e-05	-1.59571	-1.26709
117395938	chr11:117395938:T:C	1.54918e-06	-1.42821e-10	-1.29989	9.42659e-05	-1.42821e-10	-1.31362
117396185	chr11:117396185:GCTGGGGGCTGGGGC:G	1.11418e-06	-1.62949	-3.37191e-10	6.84279e-05	-1.63396	-3.37191e-10
117396286	chr11:117396286:A:AG	1.55652e-06	-1.42821e-10	-1.29516	9.46164e-05	-1.42821e-10	-1.30991
117396721	chr11:117396721:G:T	3.4124e-06	-1.42821e-10	-0.510199	0.000221371	-1.42821e-10	-0.459905
117397168	chr11:117397168:A:G	6.57369e-07	-0.909395	-1.24773	2.88081e-05	-1.26542	-1.23367
117397438	chr11:117397438:C:T	2.7745e-06	-1.42821e-10	-0.717146	0.000174666	-1.42821e-10	-0.696871
117397540	chr11:117397540:G:T	3.54154e-06	-0.473053	-3.37191e-10	0.000261003	-0.295211	-3.37191e-10
117397773	chr11:117397773:T:C	1.12123e-06	-1.62319	-3.37191e-10	6.82286e-05	-1.63688	-3.37191e-10
117397966	chr11:117397966:T:C	2.69014e-06	-1.42821e-10	-0.748022	0.000168656	-1.42821e-10	-0.731882
117397967	chr11:117397967:T:C	7.49579e-07	-0.731114	-1.29474	2.68491e-05	-1.2734	-1.29611
117398316	chr11:117398316:A:C	2.55854e-06	-1.42821e-10	-0.798179	0.000160289	-1.42821e-10	-0.782766
117398526	chr11:117398526:C:T	3.11389e-06	-1.42821e-10	-0.601742	0.000214918	-1.42821e-10	-0.489486
117398585	chr11:117398585:C:CT	9.67683e-07	-0.436786	-1.33368	7.14786e-05	-0.257319	-1.33303
117399126	chr11:117399126:C:T	1.37267e-06	-1.42086	-3.37191e-10	7.83375e-05	-1.49872	-3.37191e-10
117400575	chr11:117400575:G:A	4.50237e-06	-1.42821e-10	-0.23301	0.000287171	-1.42821e-10	-0.199665
117400783	chr11:117400783:C:T	2.34015e-06	-0.439385	-0.448016	0.000131624	-0.425537	-0.554254
117401137	chr11:117401137:T:C	3.21769e-06	-1.42821e-10	-0.568953	0.000218434	-1.42821e-10	-0.47326
117401214	chr11:117401214:C:T	1.49693e-06	-1.42821e-10	-1.3342	9.26037e-05	-1.42821e-10	-1.33142
117402025	chr11:117402025:T:C	1.84338e-06	-1.42821e-10	-1.12601	0.000110634	-1.42821e-10	-1.15352
117402223	chr11:117402223:G:T	4.76564e-07	-1.22422	-1.25455	3.19155e-05	-1.14497	-1.25168
117402335	chr11:117402335:T:C	6.66831e-07	-1.53013	-0.612699	3.47669e-05	-1.59977	-0.711312
117402378	chr11:117402378:G:T	9.24798e-07	-0.518757	-1.29704	6.77356e-05	-0.343504	-1.30063
117402423	chr11:117402423:G:A	1.65413e-06	-1.42821e-10	-1.23434	9.94175e-05	-1.42821e-10	-1.26042
117402437	chr11:117402437:T:C	3.6854e-06	-1.42821e-10	-0.433236	0.000218656	-1.42821e-10	-0.472245
117402453	chr11:117402453:T:C	1.58659e-06	-1.42821e-10	-1.27603	9.61238e-05	-1.42821e-10	-1.29411
117402467	chr11:117402467:G:T	1.49769e-06	-1.42821e-10	-1.33369	9.22138e-05	-1.42821e-10	-1.33563
117402546	chr11:117402546:C:T	2.24701e-06	-1.42821e-10	-0.928014	0.000141452	-1.42821e-10	-0.907785
117402953	chr11:117402953:G:A	1.7408e-06	-1.42821e-10	-1.18327	0.000108236	-1.42821e-10	-1.17543
117403805	chr11:117403805:T:A	1.09546e-06	-1.64644	-3.37191e-10	6.62287e-05	-1.66663	-3.37191e-10
117404792	chr11:117404792:T:G	6.34686e-06	-1.42821e-10	0.110345	0.000422609	-1.42821e-10	0.186703
117404845	chr11:117404845:G:C	3.07505e-07	-1.65203	-1.26485	1.79465e-05	-1.67978	-1.29257
117405099	chr11:117405099:G:A	3.83598e-06	-0.393191	-3.37191e-10	0.000284457	-0.209162	-3.37191e-10
117405171	chr11:117405171:G:C	3.97383e-07	-1.33074	-1.32973	2.60907e-05	-1.26441	-1.33376
117406067	chr11:117406067:T:G	3.39704e-06	-0.514711	-3.37191e-10	0.000249182	-0.341559	-3.37191e-10
117406086	chr11:117406086:C:T	5.04485e-07	-1.45644	-0.965396	3.6673e-05	-1.34157	-0.916135
117407220	chr11:117407220:G:C	1.49816e-06	-1.42821e-10	-1.33337	9.27306e-05	-1.42821e-10	-1.33005
117407619	chr11:117407619:C:T	1.49466e-06	-1.42821e-10	-1.33572	9.28837e-05	-1.42821e-10	-1.3284
117408121	chr11:117408121:G:T	7.39567e-06	-1.42821e-10	0.263279	0.000493013	-1.42821e-10	0.340791
117408251	chr11:117408251:G:GA	3.37646e-06	-0.520787	-3.37191e-10	0.000248065	-0.346054	-3.37191e-10
117408996	chr11:117408996:C:T	1.79647e-06	-1.42821e-10	-1.15179	0.00011125	-1.42821e-10	-1.14796
117409796	chr11:117409796:C:T	2.04147e-06	-1.42821e-10	-1.02394	0.000123879	-1.42821e-10	-1.04044
117409801	chr11:117409801:C:G	2.22227e-06	-1.42821e-10	-0.939086	0.000133943	-1.42821e-10	-0.962333
117410008	chr11:117410008:TC:T	6.19477e-07	-1.18228	-1.03421	3.09569e-05	-1.3927	-1.03445
117410046	chr11:117410046:T:C	1.50379e-06	-1.42821e-10	-1.32963	9.23088e-05	-1.42821e-10	-1.33461
117410064	chr11:117410064:C:G	1.71625e-06	-1.42821e-10	-1.19747	0.000102841	-1.42821e-10	-1.22656
117410641	chr11:117410641:C:T	1.98698e-06	-1.42821e-10	-1.051	0.000124451	-1.42821e-10	-1.03583
117410759	chr11:117410759:G:A	1.49656e-06	-1.42821e-10	-1.33445	9.25688e-05	-1.42821e-10	-1.33179
117410850	chr11:117410850:C:T	1.12769e-06	-1.61745	-3.37191e-10	7.75777e-05	-1.50846	-3.37191e-10
117412026	chr11:117412026:C:T	3.21741e-07	-1.53641	-1.33521	1.95443e-05	-1.55633	-1.33073
117412375	chr11:117412375:C:T	1.52894e-06	-0.245865	-1.06718	6.61708e-05	-0.592339	-1.07517
117412755	chr11:117412755:C:T	3.3452e-07	-1.49697	-1.3357	2.20181e-05	-1.43324	-1.33464
117412771	chr11:117412771:A:G	1.63953e-06	-1.42821e-10	-1.24321	0.000102913	-1.42821e-10	-1.22586
117412888	chr11:117412888:G:A	1.52435e-06	-1.42821e-10	-1.31605	9.33565e-05	-1.42821e-10	-1.32332
117412918	chr11:117412918:A:G	4.73118e-07	-1.55923	-0.926794	3.19384e-05	-1.50687	-0.889066
117412960	chr11:117412960:T:C	4.88767e-06	1.09706	-1.24796	0.000113403	0.112793	-1.24159
117413223	chr11:117413223:G:A	3.43912e-07	-1.64663	-1.15836	2.15934e-05	-1.66446	-1.1229
117413861	chr11:117413861:T:C	3.37924e-07	-1.59167	-1.23088	2.22312e-05	-1.54557	-1.21268
117413979	chr11:117413979:C:CAA	4.55028e-07	-1.55751	-0.967499	3.06715e-05	-1.50518	-0.931234
117414005	chr11:117414005:C:T	1.09888e-06	-1.64332	-3.37191e-10	6.63781e-05	-1.66438	-3.37191e-10
117414096	chr11:117414096:A:G	3.35912e-06	-1.42821e-10	-0.525937	0.000228555	-1.42821e-10	-0.427965
117414341	chr11:117414341:A:G	7.70643e-07	-0.662471	-1.33567	3.41878e-05	-0.994604	-1.33327
117414429	chr11:117414429:A:G	2.93817e-06	-0.659829	-3.37191e-10	0.000213296	-0.497063	-3.37191e-10
117414781	chr11:117414781:T:C	7.35574e-07	-1.37813	-0.666594	5.04794e-05	-1.31923	-0.618944
117414785	chr11:117414785:T:G	1.56414e-06	-1.42821e-10	-1.29028	9.60906e-05	-1.42821e-10	-1.29445
117414833	chr11:117414833:A:G	7.4629e-07	-1.36443	-0.665824	5.12815e-05	-1.30418	-0.618238
117414903	chr11:117414903:G:A	4.52259e-07	-1.37661	-1.1545	3.0552e-05	-1.31033	-1.12998
117414925	chr11:117414925:G:A	1.50898e-06	-1.42821e-10	-1.32618	9.24816e-05	-1.42821e-10	-1.33273
117414968	chr11:117414968:A:C	7.12368e-07	-1.30644	-0.770341	4.86052e-05	-1.24203	-0.733983
117414983	chr11:117414983:T:C	5.09444e-07	-1.49189	-0.92016	3.45591e-05	-1.42928	-0.887789
117415022	chr11:117415022:G:A	6.41338e-07	-1.49162	-0.690191	4.43772e-05	-1.44315	-0.62387
117415030	chr11:117415030:A:G	4.79346e-07	-1.58204	-0.890902	3.28607e-05	-1.53346	-0.83401
117415191	chr11:117415191:A:G	5.36399e-07	-1.2989	-1.06159	3.57165e-05	-1.227	-1.05713
117415348	chr11:117415348:C:T	4.52876e-07	-1.35543	-1.17432	3.06292e-05	-1.28657	-1.15123
117415495	chr11:117415495:A:G	1.38969e-06	-1.40854	-3.37191e-10	7.3604e-05	-1.56105	-3.37191e-10
117415668	chr11:117415668:G:T	1.50023e-06	-1.42821e-10	-1.332	9.25761e-05	-1.42821e-10	-1.33171
117416108	chr11:117416108:A:G	5.45345e-07	-1.24436	-1.09959	3.64834e-05	-1.16804	-1.09485
117416372	chr11:117416372:T:C	5.56688e-07	-1.28535	-1.03801	3.70961e-05	-1.21276	-1.03348
117416442	chr11:117416442:G:A	5.90718e-07	-1.24811	-1.01592	3.94915e-05	-1.17397	-1.00969
117416514	chr11:117416514:G:A	5.42981e-07	-1.24846	-1.09983	3.62936e-05	-1.17195	-1.09615
117417078	chr11:117417078:T:G	1.07993e-06	-0.57981	-1.08091	4.51174e-05	-1.00227	-1.04821
117417226	chr11:117417226:G:A	4.67726e-07	-1.30228	-1.1952	3.17155e-05	-1.22869	-1.17425
117417671	chr11:117417671:A:G	4.72665e-07	-1.3147	-1.17228	3.21835e-05	-1.23904	-1.14925
117417726	chr11:117417726:C:T	3.13028e-06	-0.596491	-3.37191e-10	0.000228197	-0.429534	-3.37191e-10
117418182	chr11:117418182:G:T	5.82083e-07	-1.11719	-1.16157	3.89329e-05	-1.0323	-1.16561
117418631	chr11:117418631:G:A	5.24166e-07	-1.20629	-1.17727	3.52096e-05	-1.12335	-1.17508
117419109	chr11:117419109:C:A	1.5804e-06	-1.42821e-10	-1.27994	9.72785e-05	-1.42821e-10	-1.28217
117419111	chr11:117419111:G:A	1.5804e-06	-1.42821e-10	-1.27994	9.72785e-05	-1.42821e-10	-1.28217
117419235	chr11:117419235:T:C	3.4486e-07	-1.46952	-1.33272	2.20445e-05	-1.43943	-1.32725
117419353	chr11:117419353:C:T	1.50806e-06	-1.42821e-10	-1.32679	9.23724e-05	-1.42821e-10	-1.33392
117419542	chr11:117419542:G:T	1.50742e-06	-1.42821e-10	-1.32722	9.23109e-05	-1.42821e-10	-1.33458
117419597	chr11:117419597:G:A	4.79841e-07	-1.32285	-1.14907	3.19232e-05	-1.24993	-1.14649
117419916	chr11:117419916:C:T	1.4957e-06	-1.42821e-10	-1.33502	9.22565e-05	-1.42821e-10	-1.33517
117420023	chr11:117420023:A:G	1.50185e-06	-1.42821e-10	-1.33092	9.33128e-05	-1.42821e-10	-1.32379
117420182	chr11:117420182:A:G	4.36629e-07	-1.4535	-1.11278	2.8467e-05	-1.401	-1.11
117420247	chr11:117420247:G:T	1.184e-06	-0.269754	-1.29896	8.0683e-05	-0.196644	-1.27257
117420428	chr11:117420428:G:A	3.88995e-07	-1.5351	-1.14671	2.46232e-05	-1.52952	-1.12653
117420645	chr11:117420645:T:C	3.7801e-07	-1.39208	-1.31837	2.30457e-05	-1.41734	-1.30493
117420758	chr11:117420758:C:T	3.13199e-06	-1.42821e-10	-0.595947	0.000211728	-1.42821e-10	-0.504443
117420776	chr11:117420776:T:C	1.23589e-06	-1.52583	-3.37191e-10	7.76195e-05	-1.50793	-3.37191e-10
117421028	chr11:117421028:C:T	4.27619e-06	-1.42821e-10	-0.284552	0.000244314	-1.42821e-10	-0.361288
117421040	chr11:117421040:A:G	1.52397e-06	0.0152091	-1.3315	8.67784e-05	-0.0691964	-1.32719
117421077	chr11:117421077:T:C	9.49117e-06	1.79241	-1.27966	0.000178764	0.63739	-1.31107
117421119	chr11:117421119:C:A	5.25867e-07	-1.09572	-1.2846	3.69621e-05	-0.982014	-1.26784
117421120	chr11:117421120:G:A	1.52815e-06	-1.42821e-10	-1.31356	9.32983e-05	-1.42821e-10	-1.32394
117421259	chr11:117421259:T:C	2.5804e-06	0.492431	-1.2821	0.000115493	0.198313	-1.30884
117421309	chr11:117421309:C:T	5.46717e-07	-1.02114	-1.3203	2.67374e-05	-1.24328	-1.3304
117422477	chr11:117422477:T:C	1.59817e-06	-1.42821e-10	-1.26875	9.73528e-05	-1.42821e-10	-1.2814
117422747	chr11:117422747:A:G	5.94875e-07	-1.63646	-0.620563	3.93417e-05	-1.63649	-0.550965
117422800	chr11:117422800:A:G	6.23984e-07	-0.926779	-1.28247	4.37471e-05	-0.797266	-1.28405
117423025	chr11:117423025:G:T	6.34548e-07	-0.884977	-1.30748	4.4688e-05	-0.752226	-1.30781
117423073	chr11:117423073:T:A	1.51114e-06	-1.42821e-10	-1.32475	9.26775e-05	-1.42821e-10	-1.33062
117423102	chr11:117423102:T:C	1.16674e-06	-0.943355	-0.640049	5.39874e-05	-1.2802	-0.590798
117423213	chr11:117423213:C:T	7.33548e-07	-0.866894	-1.18058	5.17684e-05	-0.732871	-1.18009
117423306	chr11:117423306:T:G	1.76597e-06	0.0880142	-1.25693	0.000103825	0.00424518	-1.22128
117423319	chr11:117423319:A:T	2.17876e-06	-0.958858	-3.37191e-10	0.000152609	-0.831867	-3.37191e-10
117423990	chr11:117423990:A:G	8.73815e-07	-0.562517	-1.30999	6.21182e-05	-0.407941	-1.32276
117424043	chr11:117424043:GGAATTCT:G	1.72759e-06	-1.42821e-10	-1.19089	0.000110472	-1.42821e-10	-1.15498
117424243	chr11:117424243:T:C	8.69178e-07	-0.659587	-1.21824	6.25256e-05	-0.504289	-1.21988
117424257	chr11:117424257:C:T	8.59743e-07	-0.57488	-1.31386	6.17074e-05	-0.415425	-1.32192
117424715	chr11:117424715:G:A	3.01516e-06	-0.633963	-3.37191e-10	0.000217576	-0.477194	-3.37191e-10
117424801	chr11:117424801:G:A	1.51818e-06	-1.42821e-10	-1.3201	9.41102e-05	-1.42821e-10	-1.31528
117424833	chr11:117424833:G:A	2.09826e-06	-1.42821e-10	-0.996507	0.00013574	-1.42821e-10	-0.949005
117425075	chr11:117425075:A:G	7.37007e-07	-0.730833	-1.31194	5.23232e-05	-0.581989	-1.32032
117425149	chr11:117425149:T:C	4.39497e-06	-1.42821e-10	-0.257155	0.000302651	-1.42821e-10	-0.147163
117425283	chr11:117425283:G:A	1.54288e-06	-1.42821e-10	-1.30397	9.58441e-05	-1.42821e-10	-1.29702
117425415	chr11:117425415:C:T	1.08708e-06	-1.65412	-3.37191e-10	6.50892e-05	-1.68399	-3.37191e-10
117425444	chr11:117425444:A:T	6.72483e-07	-0.804309	-1.33008	4.81223e-05	-0.662586	-1.32341
117425576	chr11:117425576:G:T	5.79977e-07	-0.948779	-1.3336	3.32735e-05	-1.02043	-1.33455
117425925	chr11:117425925:C:T	1.05224e-06	-1.68669	-3.37191e-10	6.55113e-05	-1.67752	-3.37191e-10
117426127	chr11:117426127:T:C	3.15117e-06	-1.42821e-10	-0.589841	0.000217751	-1.42821e-10	-0.476393
117426176	chr11:117426176:G:C	9.0704e-07	-0.585778	-1.24941	3.81441e-05	-1.00418	-1.2142
117426257	chr11:117426257:C:T	1.55267e-06	-1.42821e-10	-1.29764	9.74031e-05	-1.42821e-10	-1.28089
117426673	chr11:117426673:G:A	1.63394e-06	-1.24662	-3.37191e-10	8.35744e-05	-1.43401	-3.37191e-10
117426690	chr11:117426690:G:A	4.15118e-07	-1.28568	-1.33112	2.41349e-05	-1.34034	-1.33574
117426726	chr11:117426726:C:T	2.97282e-06	-1.42821e-10	-0.648103	0.000183582	-1.42821e-10	-0.647084
117426745	chr11:117426745:C:A	2.77452e-06	-1.42821e-10	-0.717137	0.000177497	-1.42821e-10	-0.68079
117426850	chr11:117426850:C:T	1.69929e-06	-1.42821e-10	-1.20741	0.000106676	-1.42821e-10	-1.18995
117426976	chr11:117426976:C:A	1.65775e-05	-1.42821e-10	1.07043	0.000910612	-1.42821e-10	0.954372
117427224	chr11:117427224:C:T	1.56087e-06	-1.42821e-10	-1.29237	9.90557e-05	-1.42821e-10	-1.26406
117427656	chr11:117427656:A:G	2.06213e-06	-1.42821e-10	-1.01388	0.000124135	-1.42821e-10	-1.03837
117427839	chr11:117427839:G:A	1.10263e-06	-1.63992	-3.37191e-10	7.14592e-05	-1.59062	-3.37191e-10
117428299	chr11:117428299:T:C	4.48207e-06	0.951487	-1.18902	0.00011756	0.119287	-1.21208
117428730	chr11:117428730:G:A	1.55493e-06	-1.42821e-10	-1.29619	9.83676e-05	-1.42821e-10	-1.27103
117428834	chr11:117428834:A:C	1.18483e-06	-1.56802	-3.37191e-10	6.93584e-05	-1.62046	-3.37191e-10
117428914	chr11:117428914:G:A	0.00015735	3.32086	-3.37191e-10	0.00158853	1.51082	-3.37191e-10
117429254	chr11:117429254:C:T	2.55136e-06	-1.42821e-10	-0.800987	0.000158079	-1.42821e-10	-0.796651
117429324	chr11:117429324:T:C	1.73688e-06	-0.647234	-0.538293	7.597e-05	-1.00165	-0.527755
117429351	chr11:117429351:G:T	4.26487e-07	-1.25405	-1.33574	2.1414e-05	-1.45995	-1.33575
117429493	chr11:117429493:TC:T	4.30939e-07	-1.24592	-1.33349	2.09508e-05	-1.48381	-1.33376
117430460	chr11:117430460:G:T	2.59569e-06	-1.42821e-10	-0.783761	0.000169171	-1.42821e-10	-0.728836
117430504	chr11:117430504:C:T	1.68893e-06	-1.42821e-10	-1.21352	0.000102685	-1.42821e-10	-1.22808
117431102	chr11:117431102:C:T	3.31827e-07	-1.68532	-1.15543	2.35687e-05	-1.61215	-1.08768
117431131	chr11:117431131:A:G	1.85823e-06	-1.11799	-3.37191e-10	0.000111749	-1.14349	-3.37191e-10
117431224	chr11:117431224:C:T	1.20866e-06	-0.504153	-1.04395	0.000103689	-0.201389	-1.01696
117431322	chr11:117431322:G:C	3.91767e-07	-1.38837	-1.28634	1.96995e-05	-1.61844	-1.26071
117431401	chr11:117431401:G:C	1.49694e-06	-1.42821e-10	-1.33419	9.22237e-05	-1.42821e-10	-1.33553
117431484	chr11:117431484:T:C	1.50065e-06	-1.42821e-10	-1.33172	9.26465e-05	-1.42821e-10	-1.33095
117431550	chr11:117431550:G:A	1.5122e-06	-1.42821e-10	-1.32405	9.3206e-05	-1.42821e-10	-1.32493
117431740	chr11:117431740:G:A	1.67115e-06	-1.42821e-10	-1.2241	0.000105101	-1.42821e-10	-1.20483
117431752	chr11:117431752:T:C	1.53239e-06	-1.42821e-10	-1.31078	9.41665e-05	-1.42821e-10	-1.31468
117431922	chr11:117431922:GA:G	6.94268e-07	-1.67567	-0.426841	4.46543e-05	-1.65484	-0.405952
117432116	chr11:117432116:C:T	1.57651e-06	-1.42821e-10	-1.2824	9.705e-05	-1.42821e-10	-1.28452
117432194	chr11:117432194:G:A	1.58538e-06	-1.6792	0.402405	0.000105213	-1.65864	0.454875
117432392	chr11:117432392:T:C	3.88906e-07	-1.53293	-1.1491	2.50928e-05	-1.51704	-1.12013
117432526	chr11:117432526:C:T	2.15348e-06	-0.919095	-0.0514363	0.000122324	-1.07376	0.0206826
117432528	chr11:117432528:G:A	2.66396e-06	-1.42821e-10	-0.757803	0.000165226	-1.42821e-10	-0.752428
117432714	chr11:117432714:C:T	9.88139e-06	-0.473418	1.02646	0.000575934	-0.815102	1.31135
117432825	chr11:117432825:T:C	1.81742e-06	-1.00755	-0.132644	0.000124356	-0.919509	-0.117084
117432951	chr11:117432951:C:T	1.08565e-06	-1.65544	-3.37191e-10	6.75937e-05	-1.64623	-3.37191e-10
117433949	chr11:117433949:T:C	1.53377e-06	-1.42821e-10	-1.30988	9.50543e-05	-1.42821e-10	-1.3053
117434127	chr11:117434127:T:C	1.56176e-06	-1.42821e-10	-1.2918	9.61938e-05	-1.42821e-10	-1.29338
117434141	chr11:117434141:T:C	1.56087e-06	-1.42821e-10	-1.29237	9.61399e-05	-1.42821e-10	-1.29394
117434231	chr11:117434231:C:T	5.61947e-07	-1.66228	-0.65168	4.15526e-05	-1.63034	-0.50245
117434294	chr11:117434294:C:T	1.61833e-06	-1.42821e-10	-1.25622	9.92369e-05	-1.42821e-10	-1.26223
117434674	chr11:117434674:C:T	1.56203e-06	-1.42821e-10	-1.29163	9.62105e-05	-1.42821e-10	-1.29321
117434702	chr11:117434702:C:T	5.03125e-07	-1.1383	-1.28623	2.53686e-05	-1.30689	-1.31934
117434745	chr11:117434745:C:T	9.80716e-07	-0.432187	-1.3249	4.85936e-05	-0.657218	-1.31903
117434927	chr11:117434927:A:G	1.5713e-06	-1.42821e-10	-1.28571	9.6961e-05	-1.42821e-10	-1.28544
117435024	chr11:117435024:A:G	1.74894e-06	-1.42821e-10	-1.17861	0.000107533	-1.42821e-10	-1.18195
117435320	chr11:117435320:C:T	2.67223e-06	-1.42821e-10	-0.754702	0.000161883	-1.42821e-10	-0.772873
117435472	chr11:117435472:A:C	1.89357e-06	-1.42821e-10	-1.09915	0.000121975	-1.42821e-10	-1.05592
117436286	chr11:117436286:T:C	1.25121e-06	-1.34105	-0.172457	7.92426e-05	-1.35422	-0.133012
117436339	chr11:117436339:C:G	1.28865e-06	-1.48402	-3.37191e-10	7.09286e-05	-1.59807	-3.37191e-10
117436346	chr11:117436346:T:C	1.7255e-06	-1.42821e-10	-1.1921	0.000110105	-1.42821e-10	-1.15831
117436406	chr11:117436406:C:T	2.95534e-07	-1.6329	-1.32368	1.80847e-05	-1.66988	-1.29479
117436503	chr11:117436503:C:T	8.23993e-07	-0.948859	-0.982349	4.25869e-05	-1.13934	-0.968857
117436747	chr11:117436747:T:A	1.49502e-06	-1.42821e-10	-1.33548	9.22036e-05	-1.42821e-10	-1.33574
117436765	chr11:117436765:A:G	2.91287e-06	-1.42821e-10	-0.668478	0.000180054	-1.42821e-10	-0.666486
117436851	chr11:117436851:T:C	1.88787e-06	-1.42821e-10	-1.10216	0.000114895	-1.42821e-10	-1.11572
117436986	chr11:117436986:G:T	4.0316e-06	-1.42821e-10	-0.343451	0.000246356	-1.42821e-10	-0.352966
117437012	chr11:117437012:C:T	1.49514e-06	-1.42821e-10	-1.3354	9.26404e-05	-1.42821e-10	-1.33102
117437716	chr11:117437716:T:C	4.64655e-07	-1.63244	-0.871633	2.96051e-05	-1.62549	-0.846309
117437991	chr11:117437991:T:C	1.61489e-06	-1.42821e-10	-1.25835	0.000101673	-1.42821e-10	-1.23799
117438079	chr11:117438079:G:A	3.07297e-07	-1.60382	-1.31373	1.76756e-05	-1.65497	-1.33259
117438141	chr11:117438141:C:G	1.24515e-06	-1.44529	-0.0730653	8.25957e-05	-1.38555	-0.060236
117438169	chr11:117438169:G:C	1.54015e-06	-1.42821e-10	-1.30573	9.83152e-05	-1.42821e-10	-1.27157
117438220	chr11:117438220:G:T	1.22118e-06	-0.407293	-1.13051	6.80885e-05	-0.630896	-1.00804
117438265	chr11:117438265:T:C	1.33721e-05	-0.823886	1.67944	0.00114114	-1.08153	2.26157
117438267	chr11:117438267:T:C	5.72802e-07	-0.986009	-1.30882	3.53061e-05	-1.03043	-1.26526
117438320	chr11:117438320:G:GA	1.09913e-06	-0.497508	-1.14559	6.15391e-05	-0.713025	-1.02705
117438363	chr11:117438363:C:T	1.85367e-06	-1.12045	-3.37191e-10	9.76983e-05	-1.27786	-3.37191e-10
117438386	chr11:117438386:A:T	1.70623e-06	-1.42821e-10	-1.20333	0.000105195	-1.42821e-10	-1.20393
117438444	chr11:117438444:G:A	1.33342e-05	-1.42821e-10	0.852717	0.000992193	-1.42821e-10	1.04017
117438613	chr11:117438613:G:C	1.52107e-06	-1.42821e-10	-1.3182	9.37442e-05	-1.42821e-10	-1.31917
117438779	chr11:117438779:G:A	1.03559e-06	-0.574264	-1.12838	5.98788e-05	-0.763867	-1.00355
117438811	chr11:117438811:G:A	1.22291e-06	-1.45287	-0.0835128	8.22927e-05	-1.42456	-0.024897
117439100	chr11:117439100:TC:T	1.5213e-06	-1.42821e-10	-1.31805	9.37526e-05	-1.42821e-10	-1.31908
117439273	chr11:117439273:C:T	9.34551e-07	-0.97869	-0.826615	5.6472e-05	-1.20879	-0.617213
117439478	chr11:117439478:C:T	7.72409e-05	2.60931	-3.37191e-10	0.00132077	1.32623	-3.37191e-10
117439557	chr11:117439557:G:A	1.58129e-06	-1.42821e-10	-1.27937	9.77084e-05	-1.42821e-10	-1.27776
117439771	chr11:117439771:A:G	1.80655e-06	-1.1462	-3.37191e-10	0.000100451	-1.25007	-3.37191e-10
117440624	chr11:117440624:G:A	1.75684e-06	-1.42821e-10	-1.1741	0.000111717	-1.42821e-10	-1.14377
117440649	chr11:117440649:C:T	1.68573e-06	-1.56598	0.350564	0.00011505	-1.54301	0.428637
117440734	chr11:117440734:A:G	1.73851e-06	-1.42821e-10	-1.18459	0.000107233	-1.42821e-10	-1.18474
117440777	chr11:117440777:C:T	1.49461e-06	-1.42821e-10	-1.33575	9.22652e-05	-1.42821e-10	-1.33508
117440791	chr11:117440791:G:A	5.11195e-07	-1.68489	-0.723731	3.25185e-05	-1.68542	-0.692511
117440835	chr11:117440835:C:T	1.5326e-06	-1.42821e-10	-1.31065	9.51605e-05	-1.42821e-10	-1.30418
117440850	chr11:117440850:G:A	1.59488e-06	-1.42821e-10	-1.27082	9.98408e-05	-1.42821e-10	-1.25617
117441373	chr11:117441373:A:G	6.33905e-07	-1.09165	-1.10182	4.1497e-05	-1.16833	-0.965792
117441390	chr11:117441390:T:G	1.58806e-06	-1.42821e-10	-1.2751	9.77911e-05	-1.42821e-10	-1.27691
117441481	chr11:117441481:A:G	7.36015e-06	-0.90772	1.16619	0.00055006	-1.16592	1.6162
117441713	chr11:117441713:A:G	7.83583e-06	-1.16647	1.48756	0.000658577	-1.36909	1.99943
117441860	chr11:117441860:G:A	1.55586e-06	-1.52571	0.230118	0.000106171	-1.50237	0.30768
117441886	chr11:117441886:T:G	5.61454e-07	-0.999052	-1.31579	3.30056e-05	-1.0884	-1.27467
117442115	chr11:117442115:ATG:A	1.57517e-06	-1.42821e-10	-1.28325	9.70508e-05	-1.42821e-10	-1.28451
117442120	chr11:117442120:AGT:A	5.88884e-07	-1.68139	-0.585755	4.01332e-05	-1.68683	-0.480713
117442138	chr11:117442138:T:G	1.6105e-06	-1.42821e-10	-1.26107	9.9032e-05	-1.42821e-10	-1.2643
117442149	chr11:117442149:G:A	3.37011e-06	-0.522669	-3.37191e-10	0.000248685	-0.343557	-3.37191e-10
117442246	chr11:117442246:A:G	2.70306e-05	-1.13703	2.69638	0.00272993	-1.34632	3.39861
117442251	chr11:117442251:CAT:C	1.52204e-06	-1.42821e-10	-1.31756	9.34754e-05	-1.42821e-10	-1.32205
117442308	chr11:117442308:T:C	0.000167692	-1.42821e-10	3.38451	0.0216877	-1.42821e-10	4.12476
117442439	chr11:117442439:CTG:C	1.50581e-06	-1.42821e-10	-1.32828	9.48052e-05	-1.42821e-10	-1.30792
117442458	chr11:117442458:C:T	3.32073e-07	-1.63687	-1.20314	1.98612e-05	-1.67526	-1.19571
117442515	chr11:117442515:T:C	0.000232716	-1.42821e-10	3.7122	0.029939	-1.42821e-10	4.44717
117442861	chr11:117442861:G:C	1.54267e-06	-1.67375	0.369649	0.000109339	-1.64973	0.484436
117443166	chr11:117443166:A:G	1.58861e-06	-1.67282	0.398064	0.000112713	-1.6476	0.512697
117443232	chr11:117443232:C:A	2.05495e-06	-1.01737	-3.37191e-10	0.000111673	-1.14417	-3.37191e-10
117443328	chr11:117443328:C:T	3.32661e-07	-1.60998	-1.22827	2.62086e-05	-1.32417	-1.26949
117443445	chr11:117443445:G:A	2.18668e-06	-1.42821e-10	-0.955232	0.000141199	-1.42821e-10	-0.909572
117443688	chr11:117443688:G:C	2.27776e-06	-1.42821e-10	-0.914421	0.000148909	-1.42821e-10	-0.856407
117444215	chr11:117444215:G:T	8.19029e-06	-1.2778	1.64314	0.000653749	-1.45935	2.08233
117444334	chr11:117444334:T:C	1.14183e-06	-1.60499	-3.37191e-10	7.57377e-05	-1.53247	-3.37191e-10
117444475	chr11:117444475:T:C	1.58422e-06	-0.474009	-0.803514	6.17126e-05	-1.094	-0.643257
117444610	chr11:117444610:G:A	1.1648e-06	-1.58507	-3.37191e-10	7.08128e-05	-1.5997	-3.37191e-10
117444716	chr11:117444716:G:A	2.5053e-05	-1.42821e-10	1.48338	0.00165329	-1.42821e-10	1.55078
117444976	chr11:117444976:A:G	1.54071e-06	-0.41964	-0.885734	8.53444e-05	-0.624531	-0.788519
117445605	chr11:117445605:G:A	9.44194e-07	-1.21787	-0.577172	5.09364e-05	-1.36692	-0.56225
117445889	chr11:117445889:G:A	1.70581e-06	-0.693625	-0.509948	0.000100207	-0.715179	-0.537322
117446462	chr11:117446462:C:T	9.04632e-06	-1.42821e-10	0.464743	0.000561468	-1.42821e-10	0.47081
117446485	chr11:117446485:T:C	3.1476e-06	-1.42821e-10	-0.590975	0.000193987	-1.42821e-10	-0.591953
117446877	chr11:117446877:T:C	1.50766e-05	-1.02746	2.00298	0.000792168	-1.21051	2.02554
117446948	chr11:117446948:C:T	6.6144e-06	-1.11441	1.26605	0.000350522	-1.28142	1.2811
117447081	chr11:117447081:G:A	2.41493e-05	-1.42821e-10	1.44664	0.00160451	-1.42821e-10	1.52083
117447092	chr11:117447092:C:T	1.70379e-06	-1.42821e-10	-1.20476	0.000107643	-1.42821e-10	-1.18093
117447139	chr11:117447139:T:G	1.42942e-06	-1.38034	-3.37191e-10	8.5833e-05	-1.40734	-3.37191e-10
117447225	chr11:117447225:A:T	1.33306e-05	-0.979615	1.83206	0.000690696	-1.16733	1.84528
117447319	chr11:117447319:C:G	1.71342e-06	-1.42821e-10	-1.19913	0.000107895	-1.42821e-10	-1.17858
117447374	chr11:117447374:C:T	1.50925e-06	-1.42821e-10	-1.326	9.29396e-05	-1.42821e-10	-1.32779
117447432	chr11:117447432:G:A	1.33694e-06	-0.209715	-1.23752	4.51193e-05	-0.772957	-1.27748
117447457	chr11:117447457:T:G	3.59677e-06	-1.42821e-10	-0.45758	0.000219897	-1.42821e-10	-0.466583
117447608	chr11:117447608:T:C	1.96096e-06	-1.3514	0.287222	0.000121442	-1.45697	0.396663
117448524	chr11:117448524:A:C	2.19952e-06	-0.949376	-3.37191e-10	0.000134132	-0.960919	-3.37191e-10
117448544	chr11:117448544:G:A	4.55847e-07	-1.30009	-1.22312	2.75541e-05	-1.3517	-1.1919
117448900	chr11:117448900:ACAGGAATGTTCACAGCAGCAC:A	1.07506e-06	-1.66524	-3.37191e-10	6.5035e-05	-1.68482	-3.37191e-10
117449004	chr11:117449004:A:G	3.12872e-06	-1.40669	0.809694	0.000183095	-1.50879	0.859046
117449212	chr11:117449212:G:A	2.48197e-06	-1.42821e-10	-0.828563	0.000165458	-1.42821e-10	-0.751028
117449282	chr11:117449282:T:C	3.31889e-06	-1.43424	0.896258	0.000194571	-1.53072	0.941771
117449476	chr11:117449476:A:AAAGC	6.14654e-07	-0.921287	-1.30302	3.77852e-05	-0.934406	-1.29342
117449704	chr11:117449704:C:A	2.12763e-06	-1.42821e-10	-0.982608	0.000132047	-1.42821e-10	-0.97659
117449714	chr11:117449714:C:T	6.49409e-07	-1.262	-0.907308	3.03978e-05	-1.58486	-0.860512
117449840	chr11:117449840:GA:G	1.17011e-06	-1.67391	0.0933983	7.21543e-05	-1.68446	0.103526
117450260	chr11:117450260:C:T	3.22397e-07	-1.65856	-1.21103	1.87575e-05	-1.67905	-1.2491
117450564	chr11:117450564:G:A	6.37025e-06	-1.42821e-10	0.114024	0.000396901	-1.42821e-10	0.123942
117450704	chr11:117450704:G:T	2.94384e-06	-1.42821e-10	-0.657899	0.000186398	-1.42821e-10	-0.631858
117450890	chr11:117450890:G:A	6.00976e-07	-0.968929	-1.27789	4.81323e-05	-0.723272	-1.26252
117451113	chr11:117451113:G:A	1.6086e-06	-1.42821e-10	-1.26225	0.000101189	-1.42821e-10	-1.24275
117451181	chr11:117451181:T:G	3.86911e-06	-1.42821e-10	-0.384592	0.000234969	-1.42821e-10	-0.400289
117451237	chr11:117451237:A:C	5.01733e-06	-1.42821e-10	-0.124716	0.000304912	-1.42821e-10	-0.139721
117451383	chr11:117451383:C:A	1.15083e-06	-1.59713	-3.37191e-10	7.04167e-05	-1.60531	-3.37191e-10
117451641	chr11:117451641:C:T	2.0072e-06	-1.62418	0.583309	0.000121144	-1.67086	0.608101
117451738	chr11:117451738:A:C	8.72401e-07	-1.61873	-0.255395	5.20998e-05	-1.66763	-0.238949
117451747	chr11:117451747:G:A	2.8019e-06	-0.707316	-3.37191e-10	0.000144557	-0.886069	-3.37191e-10
117451963	chr11:117451963:G:A	1.77319e-05	-1.42821e-10	1.13775	0.00118834	-1.42821e-10	1.22057
117452063	chr11:117452063:C:G	1.86083e-06	-1.42821e-10	-1.11659	0.000117882	-1.42821e-10	-1.09006
117452066	chr11:117452066:T:C	2.05279e-06	-1.59475	0.576332	0.000122249	-1.6543	0.600616
117452360	chr11:117452360:A:G	4.69363e-07	-1.45046	-1.04353	2.19425e-05	-1.65248	-1.11884
117452673	chr11:117452673:C:A	7.32171e-07	-1.64417	-0.40519	5.14657e-05	-1.68347	-0.235356
117452802	chr11:117452802:T:G	1.96847e-06	-1.42821e-10	-1.06036	0.00011821	-1.42821e-10	-1.08728
117453118	chr11:117453118:A:G	4.09806e-07	-1.31693	-1.31275	1.87426e-05	-1.60175	-1.32719
117453186	chr11:117453186:C:T	1.50076e-06	-1.42821e-10	-1.33164	9.29481e-05	-1.42821e-10	-1.3277
117453236	chr11:117453236:C:T	2.53062e-06	-1.58798	0.778829	0.000149055	-1.65821	0.80278
117453805	chr11:117453805:G:A	8.24408e-07	-1.50105	-0.429651	5.76891e-05	-1.38357	-0.42111
117453946	chr11:117453946:G:C	9.62241e-07	-1.58037	-0.195731	5.60902e-05	-1.65435	-0.178432
117454100	chr11:117454100:T:A	1.52229e-06	-1.42821e-10	-1.3174	9.38486e-05	-1.42821e-10	-1.31806
117454152	chr11:117454152:G:A	2.30683e-06	-1.54358	0.641835	0.000133723	-1.63291	0.668942
117454248	chr11:117454248:T:C	3.55243e-07	-1.67939	-1.09318	2.60903e-05	-1.51099	-1.08719
117454412	chr11:117454412:T:C	1.18919e-05	-1.42821e-10	0.738241	0.000739055	-1.42821e-10	0.745628
117454515	chr11:117454515:T:C	1.52265e-06	-1.42821e-10	-1.31716	9.38706e-05	-1.42821e-10	-1.31783
117454601	chr11:117454601:T:C	1.18919e-05	-1.42821e-10	0.738241	0.000739055	-1.42821e-10	0.745628
117454732	chr11:117454732:C:T	3.81101e-07	-1.66908	-1.03323	2.19288e-05	-1.67535	-1.0966
117454740	chr11:117454740:G:A	1.84207e-06	-1.68382	0.55709	0.000145846	-1.6416	0.76441
117454762	chr11:117454762:T:C	9.97214e-07	-1.68681	-0.0535916	8.14368e-05	-1.61857	0.15865
117454873	chr11:117454873:G:T	2.04011e-06	-1.42821e-10	-1.02461	0.000125089	-1.42821e-10	-1.03072
117455182	chr11:117455182:G:A	7.18317e-07	-1.41039	-0.658072	5.21714e-05	-1.26421	-0.640998
117455553	chr11:117455553:T:C	3.77351e-07	-1.5351	-1.1771	2.2108e-05	-1.60382	-1.15998
117455623	chr11:117455623:T:C	1.52259e-06	-1.42821e-10	-1.3172	9.38669e-05	-1.42821e-10	-1.31787
117455703	chr11:117455703:G:A	1.16696e-06	-1.58322	-3.37191e-10	7.13308e-05	-1.59242	-3.37191e-10
117455846	chr11:117455846:GT:G	3.14198e-06	-1.46503	0.872274	0.000177565	-1.58044	0.900033
117455848	chr11:117455848:T:A	2.49594e-06	-1.50161	0.678657	0.000142607	-1.60555	0.705893
117455990	chr11:117455990:C:T	1.62344e-06	-1.42821e-10	-1.25307	0.000104358	-1.42821e-10	-1.21192
117456129	chr11:117456129:C:T	1.5227e-06	-1.42821e-10	-1.31713	9.38733e-05	-1.42821e-10	-1.3178
117456457	chr11:117456457:TGTTA:T	2.07518e-06	-1.42821e-10	-1.00757	0.000126141	-1.42821e-10	-1.02235
117456563	chr11:117456563:A:G	1.52211e-06	-1.42821e-10	-1.31752	9.38377e-05	-1.42821e-10	-1.31818
117456682	chr11:117456682:T:TTC	1.49485e-06	-1.42821e-10	-1.33559	9.22464e-05	-1.42821e-10	-1.33528
117456734	chr11:117456734:G:A	2.06285e-06	-1.42821e-10	-1.01353	0.000126444	-1.42821e-10	-1.01995
117456932	chr11:117456932:C:T	1.95972e-06	-1.58058	0.515765	0.000116566	-1.64569	0.544402
117457139	chr11:117457139:C:CA	1.82559e-06	-1.42821e-10	-1.13571	0.000110329	-1.42821e-10	-1.15628
117457336	chr11:117457336:C:T	1.15809e-06	-1.59084	-3.37191e-10	7.08253e-05	-1.59953	-3.37191e-10
117457759	chr11:117457759:G:A	1.52717e-06	-1.42821e-10	-1.3142	9.39677e-05	-1.42821e-10	-1.31679
117457843	chr11:117457843:C:T	8.82283e-07	-1.56231	-0.300545	5.2506e-05	-1.61324	-0.285573
117457844	chr11:117457844:G:A	1.22643e-05	0.769075	-3.37191e-10	0.000668821	0.645773	-3.37191e-10
117457923	chr11:117457923:T:C	5.02178e-07	-1.17283	-1.25359	2.24713e-05	-1.47609	-1.27141
117457984	chr11:117457984:A:G	8.4252e-07	-1.49774	-0.411235	4.95271e-05	-1.55966	-0.397566
117458045	chr11:117458045:G:A	1.5005e-06	-1.42821e-10	-1.33182	9.31993e-05	-1.42821e-10	-1.325
117458117	chr11:117458117:C:G	2.00041e-06	-1.42821e-10	-1.04426	0.000124448	-1.42821e-10	-1.03586
117458130	chr11:117458130:T:C	3.93567e-06	-1.42821e-10	-0.367534	0.000245189	-1.42821e-10	-0.357716
117458241	chr11:117458241:G:T	4.97125e-06	-1.42821e-10	-0.133945	0.000302357	-1.42821e-10	-0.148135
117458518	chr11:117458518:A:G	1.69138e-06	-1.42821e-10	-1.21207	0.000106805	-1.42821e-10	-1.18874
117458573	chr11:117458573:C:G	3.46322e-07	-1.47213	-1.32587	1.98991e-05	-1.54129	-1.32778
117458699	chr11:117458699:G:A	4.27414e-07	-1.66262	-0.925	3.30623e-05	-1.48855	-0.872803
117459077	chr11:117459077:C:T	2.76135e-06	-1.42821e-10	-0.721896	0.000184138	-1.42821e-10	-0.644057
117459235	chr11:117459235:C:T	2.06774e-06	-1.42821e-10	-1.01116	0.000125694	-1.42821e-10	-1.0259
117459299	chr11:117459299:G:A	1.51172e-06	-1.42821e-10	-1.32437	9.30225e-05	-1.42821e-10	-1.3269
117459418	chr11:117459418:C:A	2.12516e-06	-1.42821e-10	-0.983767	0.00012918	-1.42821e-10	-0.998534
117459610	chr11:117459610:A:G	1.14107e-06	-1.60565	-3.37191e-10	6.9827e-05	-1.61372	-3.37191e-10
117460020	chr11:117460020:G:C	9.38001e-07	-1.54152	-0.260098	5.45927e-05	-1.61975	-0.240094
117460122	chr11:117460122:C:T	1.49773e-06	-1.42821e-10	-1.33366	9.22049e-05	-1.42821e-10	-1.33573
117460228	chr11:117460228:C:T	1.05219e-06	-1.68674	-3.37191e-10	6.49546e-05	-1.68606	-3.37191e-10
117460657	chr11:117460657:G:A	1.50157e-06	-1.42821e-10	-1.3311	9.26036e-05	-1.42821e-10	-1.33142
117461090	chr11:117461090:C:T	1.43949e-05	-1.67568	2.60493	0.00122628	-1.66596	2.91795
117461148	chr11:117461148:A:G	4.23533e-07	-1.27644	-1.3203	2.01235e-05	-1.52725	-1.33061
117461223	chr11:117461223:C:A	3.97055e-05	-1.42821e-10	1.94387	0.00259174	-1.42821e-10	2.00034
117461627	chr11:117461627:C:T	9.12083e-07	-0.814585	-1.01505	7.08535e-05	-0.579326	-1.0198
117461796	chr11:117461796:T:C	0.000131546	-1.2763	4.41804	0.00644381	-1.57259	4.48372
117462350	chr11:117462350:G:A	1.49793e-06	-1.42821e-10	-1.33353	9.22117e-05	-1.42821e-10	-1.33566
117462474	chr11:117462474:A:G	1.54921e-05	-1.42821e-10	1.00271	0.00104473	-1.42821e-10	1.09177
117462498	chr11:117462498:T:C	1.31588e-06	-1.18509	-0.278021	0.000103929	-0.986554	-0.229486
117462513	chr11:117462513:A:C	4.04125e-07	-1.68489	-0.958759	2.93909e-05	-1.64368	-0.835377
117462805	chr11:117462805:C:T	5.07897e-07	-1.12023	-1.29486	2.17231e-05	-1.47084	-1.31053
117462941	chr11:117462941:G:A	1.8155e-05	-1.31617	2.4775	0.000902535	-1.5923	2.53776
117463002	chr11:117463002:G:C	2.31332e-06	-1.42821e-10	-0.89893	0.000148684	-1.42821e-10	-0.857924
117463010	chr11:117463010:G:A	1.98476e-06	-1.42821e-10	-1.05212	0.000126655	-1.42821e-10	-1.01828
117463017	chr11:117463017:G:A	1.52853e-06	-1.42821e-10	-1.31331	9.26869e-05	-1.42821e-10	-1.33052
117463236	chr11:117463236:A:G	8.24842e-07	-0.699391	-1.23079	6.23685e-05	-0.516046	-1.21064
117463633	chr11:117463633:C:T	4.50446e-07	-1.63722	-0.897916	2.93503e-05	-1.6862	-0.794245
117463802	chr11:117463802:C:T	5.22916e-07	-1.10405	-1.2819	2.21754e-05	-1.46051	-1.30025
117463803	chr11:117463803:G:A	1.67704e-05	-1.32672	2.40872	0.000837526	-1.59767	2.46838
117463940	chr11:117463940:G:A	1.52313e-05	-1.42821e-10	0.985735	0.000923883	-1.42821e-10	0.968841
117464115	chr11:117464115:T:C	5.39653e-07	-1.10783	-1.24662	2.31516e-05	-1.4762	-1.24148
117464169	chr11:117464169:C:A	4.88896e-07	-1.14034	-1.31288	2.1187e-05	-1.49614	-1.31021
117464319	chr11:117464319:G:A	1.05271e-06	-1.68625	-3.37191e-10	6.51237e-05	-1.68346	-3.37191e-10
117464358	chr11:117464358:T:A	5.90413e-07	-0.96742	-1.29713	2.50383e-05	-1.32602	-1.31332
117464432	chr11:117464432:G:A	5.39163e-07	-1.1052	-1.25016	2.31746e-05	-1.47153	-1.24516
117464444	chr11:117464444:C:T	1.21131e-06	-1.54591	-3.37191e-10	7.21964e-05	-1.58035	-3.37191e-10
117464449	chr11:117464449:C:T	4.27414e-07	-1.6848	-0.902818	3.1334e-05	-1.6444	-0.770641
117464557	chr11:117464557:T:C	2.51353e-06	-1.42821e-10	-0.815927	0.000164169	-1.42821e-10	-0.758846
117464707	chr11:117464707:G:A	5.21713e-07	-1.11892	-1.26933	2.25269e-05	-1.47993	-1.26511
117464801	chr11:117464801:G:A	5.33589e-07	-1.04352	-1.32223	3.38797e-05	-1.02073	-1.3162
117465006	chr11:117465006:T:C	8.23288e-07	-0.658744	-1.27332	3.17365e-05	-1.10756	-1.29472
117465275	chr11:117465275:C:T	5.065e-07	-1.08377	-1.33408	3.20102e-05	-1.06213	-1.33156
117465377	chr11:117465377:C:T	1.19424e-06	-1.5601	-3.37191e-10	7.27134e-05	-1.57322	-3.37191e-10
117465392	chr11:117465392:C:T	3.30128e-07	-1.51014	-1.33575	1.95186e-05	-1.55462	-1.33376
117465486	chr11:117465486:C:A	1.84908e-06	-1.42821e-10	-1.12293	0.000118852	-1.42821e-10	-1.08187
117465794	chr11:117465794:T:C	2.14034e-06	-1.42821e-10	-0.976652	0.000137021	-1.42821e-10	-0.939611
117465992	chr11:117465992:G:T	1.07206e-06	-1.66803	-3.37191e-10	6.52781e-05	-1.68109	-3.37191e-10
117466231	chr11:117466231:C:T	5.63212e-07	-0.977261	-1.33445	3.56275e-05	-0.95444	-1.33219
117466245	chr11:117466245:A:G	5.45252e-07	-1.54033	-0.803788	3.06393e-05	-1.68481	-0.752655
117466296	chr11:117466296:G:A	5.80674e-07	-1.00037	-1.28081	2.39555e-05	-1.40618	-1.27737
117466316	chr11:117466316:C:T	1.22347e-06	-1.53593	-3.37191e-10	7.44025e-05	-1.55025	-3.37191e-10
117466573	chr11:117466573:C:A	3.94398e-07	-1.63913	-1.02888	2.56259e-05	-1.68569	-0.930454
117466730	chr11:117466730:C:A	1.51857e-05	-1.42821e-10	0.98274	0.000949367	-1.42821e-10	0.996051
117466992	chr11:117466992:G:A	5.64132e-07	-1.0416	-1.26848	2.36463e-05	-1.43256	-1.26398
117467427	chr11:117467427:T:G	2.1815e-06	-1.42821e-10	-0.957601	0.000145529	-1.42821e-10	-0.879368
117467614	chr11:117467614:T:C	2.5418e-06	-0.804745	-3.37191e-10	0.000174218	-0.699436	-3.37191e-10
117467839	chr11:117467839:G:A	5.75457e-07	-0.978695	-1.31151	2.15487e-05	-1.50382	-1.28561
117468031	chr11:117468031:T:C	1.39743e-05	-1.42821e-10	0.899607	0.000849377	-1.42821e-10	0.884759
117468173	chr11:117468173:T:C	2.43896e-06	-1.42821e-10	-0.846044	0.000159018	-1.42821e-10	-0.790729
117468196	chr11:117468196:G:A	3.99623e-07	-1.33922	-1.31563	2.52779e-05	-1.30309	-1.32672
117468353	chr11:117468353:C:T	1.73703e-06	-1.42821e-10	-1.18544	0.000110502	-1.42821e-10	-1.15471
117468487	chr11:117468487:A:G	1.21102e-06	-1.54616	-3.37191e-10	7.37104e-05	-1.5596	-3.37191e-10
117469177	chr11:117469177:C:T	4.16365e-07	-1.2865	-1.32731	2.70367e-05	-1.24714	-1.31541
117469523	chr11:117469523:G:A	8.71251e-07	-1.17341	-0.702033	3.80165e-05	-1.53913	-0.682597
117469569	chr11:117469569:C:T	3.1071e-07	-1.68255	-1.22397	2.13165e-05	-1.5907	-1.20956
117469783	chr11:117469783:A:AG	6.43868e-07	-0.84241	-1.33547	4.07358e-05	-0.818809	-1.33383
117469846	chr11:117469846:G:A	4.72224e-06	-1.42821e-10	-0.185331	0.000307965	-1.42821e-10	-0.129758
117470302	chr11:117470302:G:A	1.53144e-06	-1.42821e-10	-1.3114	9.64674e-05	-1.42821e-10	-1.29054
117470337	chr11:117470337:A:G	1.72863e-06	-1.42821e-10	-1.19029	0.000106265	-1.42821e-10	-1.1938
117470447	chr11:117470447:C:T	3.88386e-07	-1.36218	-1.32119	1.82879e-05	-1.63988	-1.31363
117470493	chr11:117470493:T:C	1.97647e-06	-1.26622	0.209915	0.00011164	-1.2644	0.119937
117470663	chr11:117470663:G:A	1.67687e-06	-1.42821e-10	-1.22069	0.000107118	-1.42821e-10	-1.18581
117470750	chr11:117470750:T:C	4.12409e-06	1.01492	-1.33569	0.000191351	0.72985	-1.33549
117470858	chr11:117470858:T:C	1.10799e-06	-1.63507	-3.37191e-10	6.86653e-05	-1.6305	-3.37191e-10
117470867	chr11:117470867:ACAAG:A	5.31297e-06	1.04645	-1.11391	0.000240525	0.718432	-1.09535
117471001	chr11:117471001:C:G	3.02173e-07	-1.60913	-1.32525	1.84791e-05	-1.61436	-1.32874
117471092	chr11:117471092:G:T	6.34317e-07	-1.52825	-0.664568	5.47083e-05	-1.24604	-0.611686
117471505	chr11:117471505:A:G	5.37749e-07	-1.44349	-0.914486	2.78422e-05	-1.65466	-0.878533
117471571	chr11:117471571:A:G	1.91226e-06	-1.42821e-10	-1.08933	0.000114512	-1.42821e-10	-1.11906
117471598	chr11:117471598:T:A	1.49543e-06	-1.42821e-10	-1.3352	9.22374e-05	-1.42821e-10	-1.33538
117471618	chr11:117471618:T:C	4.47753e-06	0.761456	-1	0.00021549	0.490125	-0.976956
117471633	chr11:117471633:A:C	2.94083e-07	-1.64341	-1.3181	1.79748e-05	-1.64762	-1.32315
117471957	chr11:117471957:T:C	1.45492e-06	-1.36266	-3.37191e-10	9.68417e-05	-1.28667	-3.37191e-10
117472469	chr11:117472469:C:A	1.52215e-06	-1.42821e-10	-1.31749	9.41645e-05	-1.42821e-10	-1.3147
117472482	chr11:117472482:T:C	2.98272e-06	0.689709	-1.33449	0.000148418	0.471418	-1.33113
117472677	chr11:117472677:G:A	5.9213e-07	-1.03934	-1.2223	6.26417e-05	-0.51939	-1.20292
117472684	chr11:117472684:C:T	5.54424e-07	-1.10442	-1.22302	5.72206e-05	-0.609292	-1.20354
117472700	chr11:117472700:T:G	1.51736e-06	-1.42821e-10	-1.32064	9.3014e-05	-1.42821e-10	-1.32699
117472782	chr11:117472782:C:T	1.50003e-06	-1.42821e-10	-1.33213	9.24976e-05	-1.42821e-10	-1.33256
117473450	chr11:117473450:T:A	2.30658e-06	0.432691	-1.33454	0.00011197	0.194233	-1.33574
117473528	chr11:117473528:G:A	5.86299e-07	-1.20025	-1.07129	2.58183e-05	-1.56445	-1.04421
117474151	chr11:117474151:C:T	1.25319e-06	-1.51192	-3.37191e-10	7.8684e-05	-1.4943	-3.37191e-10
117474372	chr11:117474372:C:T	1.58374e-06	-1.42821e-10	-1.27783	9.82917e-05	-1.42821e-10	-1.2718
117474700	chr11:117474700:C:T	5.43789e-07	-1.05309	-1.29372	3.40679e-05	-1.04868	-1.2827
117474784	chr11:117474784:T:G	1.90424e-06	-1.42821e-10	-1.09353	0.000119514	-1.42821e-10	-1.07631
117475205	chr11:117475205:A:G	1.52606e-06	-1.42821e-10	-1.31493	9.44271e-05	-1.42821e-10	-1.31192
117475406	chr11:117475406:C:G	1.09157e-06	-1.64999	-3.37191e-10	6.79894e-05	-1.64039	-3.37191e-10
117475543	chr11:117475543:G:C	4.21754e-06	-1.42821e-10	-0.298364	0.000262402	-1.42821e-10	-0.289868
117475764	chr11:117475764:C:T	2.16238e-06	-1.42821e-10	-0.966407	0.000134006	-1.42821e-10	-0.961857
117475798	chr11:117475798:C:T	8.4921e-06	0.756916	-0.355395	0.000256196	-0.00627648	-0.307525
117475843	chr11:117475843:G:A	1.59363e-06	-1.2716	-3.37191e-10	9.24045e-05	-1.33357	-3.37191e-10
117475938	chr11:117475938:G:C	1.05412e-06	-1.6849	-3.37191e-10	6.52089e-05	-1.68215	-3.37191e-10
117476314	chr11:117476314:G:A	3.52285e-07	-1.46868	-1.31225	2.19073e-05	-1.46095	-1.31197
117476343	chr11:117476343:T:C	5.95209e-07	-1.13825	-1.11821	2.54867e-05	-1.52536	-1.09623
117476492	chr11:117476492:C:T	1.21364e-05	1.22452	-0.465925	0.000520609	0.871196	-0.475941
117476685	chr11:117476685:C:T	6.15744e-07	-1.03138	-1.19116	2.43143e-05	-1.47371	-1.19497
117476702	chr11:117476702:A:T	3.75968e-06	-1.42821e-10	-0.413282	0.000220894	-1.42821e-10	-0.46206
117476709	chr11:117476709:G:A	1.84256e-06	-1.42821e-10	-1.12646	0.000110829	-1.42821e-10	-1.15175
117476877	chr11:117476877:T:C	3.1556e-07	-1.56323	-1.32779	1.95795e-05	-1.55664	-1.32862
117477232	chr11:117477232:C:T	4.49226e-07	-1.6437	-0.894148	2.73303e-05	-1.65694	-0.894808
117477369	chr11:117477369:T:A	4.42407e-06	-1.42821e-10	-0.250554	0.000275224	-1.42821e-10	-0.242159
117477430	chr11:117477430:T:C	7.22104e-07	-1.68447	-0.378735	4.24279e-05	-1.68003	-0.431903
117477596	chr11:117477596:G:A	1.88012e-06	-1.42821e-10	-1.10628	0.000112763	-1.42821e-10	-1.13445
117478192	chr11:117478192:C:T	3.21089e-07	-1.57043	-1.30322	2.57181e-05	-1.31552	-1.29703
117478572	chr11:117478572:G:A	1.42604e-06	-1.38271	-3.37191e-10	8.35858e-05	-1.43387	-3.37191e-10
117478686	chr11:117478686:A:G	3.23489e-07	-1.56005	-1.30615	1.96331e-05	-1.56616	-1.31636
117478767	chr11:117478767:C:T	2.9777e-07	-1.67359	-1.27546	1.81452e-05	-1.67999	-1.28135
117478902	chr11:117478902:C:T	1.36624e-06	-0.200699	-1.22485	8.98586e-05	-0.152285	-1.20922
117478935	chr11:117478935:G:A	3.43487e-06	-1.42821e-10	-0.503637	0.000220212	-1.42821e-10	-0.465155
117479102	chr11:117479102:A:G	4.51714e-07	-1.59105	-0.941268	2.72942e-05	-1.60971	-0.943354
117479318	chr11:117479318:T:C	5.49894e-07	-1.22585	-1.1098	5.76007e-05	-0.697819	-1.10839
117479383	chr11:117479383:G:A	8.0376e-07	-1.65602	-0.300044	4.83467e-05	-1.63866	-0.342681
117479391	chr11:117479391:A:G	8.39282e-06	-1.42821e-10	0.389761	0.000520083	-1.42821e-10	0.394244
117479422	chr11:117479422:G:A	6.52318e-07	-1.08279	-1.08205	2.78926e-05	-1.47674	-1.05464
117479465	chr11:117479465:T:C	1.49591e-06	-1.42821e-10	-1.33488	9.22262e-05	-1.42821e-10	-1.3355
117479605	chr11:117479605:G:A	3.04295e-07	-1.63615	-1.29122	1.85852e-05	-1.64152	-1.29586
117479621	chr11:117479621:G:A	3.06664e-07	-1.62826	-1.29136	1.86433e-05	-1.63821	-1.29604
117479906	chr11:117479906:C:A	3.03242e-07	-1.64505	-1.28579	1.83694e-05	-1.65789	-1.29117
117479988	chr11:117479988:A:G	1.55141e-06	-1.42821e-10	-1.29845	9.56556e-05	-1.42821e-10	-1.29899
117480189	chr11:117480189:G:A	1.62416e-06	-1.42821e-10	-1.25262	0.000101755	-1.42821e-10	-1.23718
117480200	chr11:117480200:G:C	1.61263e-06	-1.42821e-10	-1.25975	0.000100957	-1.42821e-10	-1.24505
117480251	chr11:117480251:C:T	2.98208e-07	-1.64253	-1.30505	1.81206e-05	-1.65352	-1.30918
117480718	chr11:117480718:A:G	3.37976e-07	-1.49482	-1.32758	3.32426e-05	-1.0297	-1.32621
117481034	chr11:117481034:G:A	9.27151e-06	-1.42821e-10	0.489331	0.000574125	-1.42821e-10	0.493102
117481300	chr11:117481300:G:A	1.49541e-06	-1.42821e-10	-1.33521	9.22909e-05	-1.42821e-10	-1.3348
117481371	chr11:117481371:C:T	2.91361e-06	-0.668222	-3.37191e-10	0.000196924	-0.576927	-3.37191e-10
117481384	chr11:117481384:G:A	1.92788e-06	-1.42821e-10	-1.08119	0.000115459	-1.42821e-10	-1.11083
117481649	chr11:117481649:G:A	2.86466e-06	-0.685167	-3.37191e-10	0.000196563	-0.578762	-3.37191e-10
117481689	chr11:117481689:G:C	6.30729e-05	-1.42821e-10	2.40668	0.00390038	-1.42821e-10	2.40909
117482234	chr11:117482234:G:A	7.25161e-07	-1.63709	-0.421887	4.3123e-05	-1.62299	-0.472697
117482288	chr11:117482288:A:G	2.91792e-07	-1.68674	-1.28259	1.7936e-05	-1.686	-1.28694
117482571	chr11:117482571:G:A	7.16406e-07	-1.61906	-0.452059	4.27733e-05	-1.60162	-0.502205
117482579	chr11:117482579:G:T	2.92137e-07	-1.6867	-1.28145	1.79599e-05	-1.6862	-1.28541
117482616	chr11:117482616:G:A	3.9234e-06	-1.42821e-10	-0.370656	0.000243053	-1.42821e-10	-0.366464
117482648	chr11:117482648:CTGTGA:C	3.25455e-07	-1.57151	-1.28864	1.97151e-05	-1.57565	-1.30271
117483097	chr11:117483097:C:T	3.25728e-07	-1.56756	-1.29175	1.97422e-05	-1.57167	-1.30532
117483822	chr11:117483822:T:C	1.61374e-06	-1.42821e-10	-1.25906	0.000101038	-1.42821e-10	-1.24425
117483867	chr11:117483867:T:C	2.95266e-07	-1.62554	-1.33195	2.52255e-05	-1.3009	-1.33099
117483990	chr11:117483990:G:A	1.16396e-06	-1.58578	-3.37191e-10	8.78885e-05	-1.38368	-3.37191e-10
117484189	chr11:117484189:G:A	3.3538e-07	-1.59703	-1.23308	2.74696e-05	-1.29065	-1.25602
117484284	chr11:117484284:G:A	3.64354e-06	-1.42821e-10	-0.44466	0.000225566	-1.42821e-10	-0.441131
117484357	chr11:117484357:C:T	1.59369e-06	-1.42821e-10	-1.27156	9.96643e-05	-1.42821e-10	-1.25794
117484778	chr11:117484778:G:C	7.30425e-07	-1.60419	-0.447557	4.36995e-05	-1.58505	-0.497359
117484780	chr11:117484780:G:A	2.15096e-06	-1.42821e-10	-0.971699	0.000136856	-1.42821e-10	-0.940812
117485267	chr11:117485267:C:T	2.01723e-06	-1.42821e-10	-1.03589	0.00012052	-1.42821e-10	-1.06793
117485275	chr11:117485275:G:A	2.09759e-06	-1.42821e-10	-0.996825	0.0001317	-1.42821e-10	-0.979217
117485370	chr11:117485370:G:A	1.49609e-06	-1.42821e-10	-1.33476	9.22939e-05	-1.42821e-10	-1.33477
117485391	chr11:117485391:C:T	2.09759e-06	-1.42821e-10	-0.996825	0.0001317	-1.42821e-10	-0.979217
117485561	chr11:117485561:C:G	3.27964e-07	-1.59218	-1.26029	1.97691e-05	-1.59739	-1.27823
117485825	chr11:117485825:G:A	1.60111e-06	-1.42821e-10	-1.26692	0.000100157	-1.42821e-10	-1.253
117485946	chr11:117485946:C:T	1.49518e-06	-1.42821e-10	-1.33537	9.22485e-05	-1.42821e-10	-1.33526
117486143	chr11:117486143:C:G	3.10458e-07	-1.58819	-1.31913	2.7755e-05	-1.21976	-1.31657
117486193	chr11:117486193:C:G	1.76006e-06	-1.59405	0.421783	0.000102051	-1.57371	0.33943
117486285	chr11:117486285:T:G	1.67972e-06	-1.42821e-10	-1.21899	0.00010401	-1.42821e-10	-1.21525
117486687	chr11:117486687:C:T	1.98692e-06	0.278189	-1.32922	9.64347e-05	0.0374417	-1.32832
117487505	chr11:117487505:A:C	7.22831e-07	-1.65959	-0.402609	5.09017e-05	-1.44927	-0.48058
117487598	chr11:117487598:C:T	1.66243e-06	-1.65604	0.426707	9.56634e-05	-1.64324	0.344334
117487636	chr11:117487636:C:A	1.69923e-06	-1.5757	0.36826	9.88865e-05	-1.55353	0.287756
117487696	chr11:117487696:G:A	5.63674e-06	-1.42821e-10	-0.00830849	0.000348901	-1.42821e-10	-0.00495712
117488081	chr11:117488081:A:AG	2.93791e-06	-1.42821e-10	-0.659917	0.000181661	-1.42821e-10	-0.657601
117488192	chr11:117488192:C:T	6.11031e-06	-1.42821e-10	0.0723619	0.000379084	-1.42821e-10	0.0780142
117488386	chr11:117488386:T:C	1.87564e-06	-1.42821e-10	-1.10866	0.00011245	-1.42821e-10	-1.13724
117488457	chr11:117488457:G:A	1.50378e-06	-1.42821e-10	-1.32963	9.27712e-05	-1.42821e-10	-1.32961
117488671	chr11:117488671:C:T	2.13979e-06	-0.976909	-3.37191e-10	0.000113743	-1.1258	-3.37191e-10
117488681	chr11:117488681:G:A	1.44061e-06	-1.37255	-3.37191e-10	8.05781e-05	-1.47052	-3.37191e-10
117489139	chr11:117489139:C:T	1.66674e-06	-1.22675	-3.37191e-10	9.4893e-05	-1.30699	-3.37191e-10
117489211	chr11:117489211:C:T	1.49672e-06	-1.42821e-10	-1.33434	9.22076e-05	-1.42821e-10	-1.3357
117489578	chr11:117489578:G:C	3.8809e-06	-1.42821e-10	-0.381547	0.000239941	-1.42821e-10	-0.379353
117489896	chr11:117489896:G:A	4.44365e-06	-1.42821e-10	-0.246139	0.000274365	-1.42821e-10	-0.245285
117490025	chr11:117490025:A:G	1.54909e-06	-1.42821e-10	-1.29995	9.59326e-05	-1.42821e-10	-1.2961
117490450	chr11:117490450:C:T	7.20609e-07	-0.842023	-1.22325	4.2975e-05	-0.872047	-1.22708
117490732	chr11:117490732:A:G	3.5892e-07	-1.4598	-1.30248	1.74368e-05	-1.68427	-1.3169
117491146	chr11:117491146:C:T	9.4256e-06	-0.160165	0.665979	0.000547248	-0.249755	0.694914
117491218	chr11:117491218:C:T	1.49584e-06	-1.42821e-10	-1.33493	9.23613e-05	-1.42821e-10	-1.33404
117491359	chr11:117491359:C:T	6.81098e-07	-0.825993	-1.29567	4.11629e-05	-0.837681	-1.30452
117491435	chr11:117491435:T:C	1.50576e-06	-1.42821e-10	-1.32831	9.34145e-05	-1.42821e-10	-1.3227
117491450	chr11:117491450:G:A	1.10635e-06	-1.63655	-3.37191e-10	6.76622e-05	-1.64522	-3.37191e-10
117491616	chr11:117491616:A:C	1.07822e-06	-1.6623	-3.37191e-10	6.70723e-05	-1.65397	-3.37191e-10
117491642	chr11:117491642:C:T	1.50125e-06	-1.42821e-10	-1.33131	9.27933e-05	-1.42821e-10	-1.32937
117491710	chr11:117491710:G:A	1.40134e-05	0.777326	0.125072	0.000753695	0.599374	0.165869
117492105	chr11:117492105:G:A	6.94066e-06	-1.56314	1.76292	0.000388216	-1.66163	1.76345
117492233	chr11:117492233:G:A	4.58788e-07	-1.37051	-1.14627	3.13135e-05	-1.28187	-1.13382
117492351	chr11:117492351:C:T	3.20241e-07	-1.65749	-1.2188	2.1111e-05	-1.60726	-1.20269
117493176	chr11:117493176:A:T	3.27502e-06	-0.218488	-0.332803	0.000238113	-0.0558036	-0.331196
117493179	chr11:117493179:C:T	1.51544e-06	-1.42821e-10	-1.32191	9.37828e-05	-1.42821e-10	-1.31876
117493255	chr11:117493255:C:T	1.53473e-06	-1.42821e-10	-1.30926	9.39736e-05	-1.42821e-10	-1.31673
117493465	chr11:117493465:C:T	4.25088e-07	-1.61371	-0.979364	2.81595e-05	-1.55784	-0.964018
117494106	chr11:117494106:G:A	2.94243e-07	-1.62538	-1.33558	1.94559e-05	-1.55725	-1.33435
117494226	chr11:117494226:A:T	1.57514e-06	-1.42821e-10	-1.28327	9.92181e-05	-1.42821e-10	-1.26242
117494280	chr11:117494280:A:G	1.52129e-06	-1.42821e-10	-1.31805	9.35543e-05	-1.42821e-10	-1.3212
117495106	chr11:117495106:C:A	5.58741e-07	-1.55076	-0.768921	3.45473e-05	-1.58158	-0.73583
117495396	chr11:117495396:C:G	2.89464e-07	-1.6427	-1.33464	1.71466e-05	-1.6846	-1.33334
117495798	chr11:117495798:C:T	1.11904e-06	-1.62515	-3.37191e-10	7.0088e-05	-1.60999	-3.37191e-10
117496258	chr11:117496258:T:C	1.37384e-06	-1.68092	0.260912	8.01837e-05	-1.68237	0.206949
117496481	chr11:117496481:A:C	3.56569e-07	-1.45805	-1.31079	2.2392e-05	-1.449	-1.30204
117496859	chr11:117496859:A:G	1.12211e-06	-1.6224	-3.37191e-10	7.03688e-05	-1.60599	-3.37191e-10
117497123	chr11:117497123:G:A	2.96651e-07	-1.62217	-1.33064	1.77942e-05	-1.64815	-1.33273
117497467	chr11:117497467:A:T	3.21331e-07	-1.54416	-1.32874	1.99676e-05	-1.53775	-1.32789
117497584	chr11:117497584:T:TG	1.16235e-06	-1.58717	-3.37191e-10	7.19892e-05	-1.58323	-3.37191e-10
117497643	chr11:117497643:C:T	1.13442e-06	-1.6115	-3.37191e-10	7.12319e-05	-1.5938	-3.37191e-10
117497754	chr11:117497754:C:T	3.02917e-06	-1.42821e-10	-0.629325	0.000192448	-1.42821e-10	-0.59992
117497983	chr11:117497983:G:T	2.1549e-06	-1.42821e-10	-0.969871	0.000139864	-1.42821e-10	-0.919077
117498089	chr11:117498089:C:T	3.2842e-07	-1.68087	-1.17021	1.99643e-05	-1.68476	-1.18104
117498090	chr11:117498090:A:G	6.84871e-07	-1.20938	-0.906763	4.43734e-05	-1.16563	-0.901474
117498131	chr11:117498131:A:G	1.11496e-06	-1.6288	-3.37191e-10	6.98487e-05	-1.61341	-3.37191e-10
117498267	chr11:117498267:T:C	1.14854e-06	-1.59912	-3.37191e-10	7.11267e-05	-1.59528	-3.37191e-10
117499514	chr11:117499514:G:T	4.39173e-07	-1.44594	-1.11454	2.7482e-05	-1.42472	-1.1215
117500116	chr11:117500116:G:T	1.56643e-06	-1.68421	0.395397	9.12928e-05	-1.68338	0.33771
117500450	chr11:117500450:G:C	1.49514e-06	-1.42821e-10	-1.33539	9.22157e-05	-1.42821e-10	-1.33561
117500848	chr11:117500848:T:G	2.14054e-05	1.69616	-0.370135	0.00145756	1.78712	-0.362348
117501109	chr11:117501109:T:C	3.02162e-06	0.420488	-1.05231	0.000177781	0.389322	-1.06851
117501350	chr11:117501350:C:T	1.49983e-06	-1.42821e-10	-1.33226	9.2541e-05	-1.42821e-10	-1.33209
117501382	chr11:117501382:T:C	1.48805e-05	1.50214	-0.5397	0.00097188	1.55595	-0.536462
117501411	chr11:117501411:T:A	1.00444e-05	1.17877	-0.609378	0.000648232	1.23222	-0.617713
117501566	chr11:117501566:G:A	3.72684e-07	-1.49637	-1.22827	2.3013e-05	-1.48906	-1.23463
117501773	chr11:117501773:G:A	3.39374e-07	-1.5103	-1.30797	2.1823e-05	-1.4787	-1.29808
117501778	chr11:117501778:C:T	1.50024e-06	-1.42821e-10	-1.33199	9.22967e-05	-1.42821e-10	-1.33474
117501783	chr11:117501783:G:A	1.4983e-06	-1.42821e-10	-1.33328	9.24431e-05	-1.42821e-10	-1.33315
117502340	chr11:117502340:C:G	1.47108e-06	-0.0827368	-1.26888	0.000117953	0.18679	-1.27625
117502717	chr11:117502717:A:G	1.53396e-06	-0.089561	-1.2202	0.000122603	0.179804	-1.2306
117503047	chr11:117503047:A:G	1.55769e-06	-1.42821e-10	-1.29441	9.45797e-05	-1.42821e-10	-1.3103
117503232	chr11:117503232:T:C	1.62499e-06	0.0133395	-1.26545	0.000133762	0.307914	-1.27159
117503673	chr11:117503673:T:C	1.73403e-06	-1.42821e-10	-1.18716	0.000106777	-1.42821e-10	-1.189
117503755	chr11:117503755:C:T	9.76709e-07	-1.68361	-0.0775758	6.02437e-05	-1.67625	-0.0850981
117504321	chr11:117504321:AAG:A	1.53342e-06	-1.42821e-10	-1.31012	9.48212e-05	-1.42821e-10	-1.30775
117504746	chr11:117504746:G:A	2.07057e-06	0.147257	-1.15705	0.00017179	0.456048	-1.16952
117504774	chr11:117504774:G:C	3.36641e-07	-1.54767	-1.27868	1.87341e-05	-1.64304	-1.28636
117504881	chr11:117504881:G:A	3.9786e-06	0.633854	-0.990539	0.000259777	0.677433	-0.977355
117505212	chr11:117505212:G:A	1.51043e-06	-1.42821e-10	-1.32522	9.30489e-05	-1.42821e-10	-1.32662
117505236	chr11:117505236:G:A	1.47388e-06	-0.0505007	-1.29921	0.000122024	0.249211	-1.30473
117505396	chr11:117505396:A:C	4.73696e-07	-1.29166	-1.19315	2.4995e-05	-1.47111	-1.16996
117505698	chr11:117505698:G:A	3.26183e-07	-1.64756	-1.21035	1.95107e-05	-1.66895	-1.21983
117505929	chr11:117505929:G:T	1.68925e-06	-1.42821e-10	-1.21333	0.000105507	-1.42821e-10	-1.20096
117506420	chr11:117506420:T:G	7.27932e-07	-1.21008	-0.845081	4.806e-05	-1.16075	-0.826546
117506461	chr11:117506461:T:C	1.63339e-06	-1.42821e-10	-1.24696	0.000104185	-1.42821e-10	-1.21358
117506675	chr11:117506675:G:C	9.48051e-06	1.43327	-0.921643	0.00057768	1.41086	-0.91158
117506706	chr11:117506706:C:T	1.64936e-06	-1.42821e-10	-1.23723	0.000104546	-1.42821e-10	-1.21011
117506803	chr11:117506803:T:C	3.22052e-07	-1.6812	-1.18946	2.08874e-05	-1.6497	-1.1709
117507289	chr11:117507289:C:T	1.34734e-06	-1.43948	-3.37191e-10	8.69921e-05	-1.39393	-3.37191e-10
117507401	chr11:117507401:G:A	1.75957e-06	0.0684437	-1.24099	0.00014628	0.374069	-1.24829
117507784	chr11:117507784:G:C	1.5866e-06	-1.42821e-10	-1.27602	9.81355e-05	-1.42821e-10	-1.2734
117508109	chr11:117508109:G:A	1.57243e-06	-1.28499	-3.37191e-10	8.47506e-05	-1.42003	-3.37191e-10
117508251	chr11:117508251:C:T	1.81168e-06	-1.42821e-10	-1.14336	0.000115683	-1.42821e-10	-1.10889
117508371	chr11:117508371:T:C	2.54388e-06	0.509067	-1.31299	0.000215958	0.832409	-1.31707
117508857	chr11:117508857:C:T	4.20132e-07	-1.44643	-1.15837	2.51039e-05	-1.50352	-1.1332
117508956	chr11:117508956:C:G	1.58423e-06	-1.42821e-10	-1.27752	0.000100452	-1.42821e-10	-1.25006
117508976	chr11:117508976:A:C	1.49662e-06	-1.42821e-10	-1.33441	9.22045e-05	-1.42821e-10	-1.33574
117509371	chr11:117509371:C:G	6.16253e-07	-1.52954	-0.692177	3.80251e-05	-1.56552	-0.655981
117509388	chr11:117509388:A:G	3.06977e-07	-1.66758	-1.25102	1.85219e-05	-1.68142	-1.25937
117509393	chr11:117509393:A:G	8.49061e-06	1.04372	-0.64237	0.000687209	1.28207	-0.609173
117509594	chr11:117509594:A:G	1.12665e-06	-1.61837	-3.37191e-10	7.00795e-05	-1.61011	-3.37191e-10
117510135	chr11:117510135:C:T	2.0155e-06	0.24839	-1.28514	0.00016769	0.554125	-1.29175
117510176	chr11:117510176:C:T	1.50569e-06	-1.42821e-10	-1.32836	9.36391e-05	-1.42821e-10	-1.3203
117510337	chr11:117510337:T:C	1.66046e-06	-1.00297	-0.227551	0.000132188	-0.839738	-0.135782
117512084	chr11:117512084:A:C	1.84308e-06	-1.12618	-3.37191e-10	0.000128458	-1.00414	-3.37191e-10
117512500	chr11:117512500:G:A	1.12126e-05	2.00534	-1.32592	0.000561691	1.79267	-1.32146
117512814	chr11:117512814:C:T	1.74203e-06	-1.42821e-10	-1.18256	0.000108101	-1.42821e-10	-1.17668
117512979	chr11:117512979:C:T	7.3966e-06	1.58962	-1.32622	0.000390614	1.43817	-1.33019
117513657	chr11:117513657:C:T	3.84901e-07	-1.43999	-1.2524	2.45054e-05	-1.39686	-1.26399
117513697	chr11:117513697:C:T	9.16e-07	-1.25917	-0.566185	6.22625e-05	-1.23139	-0.496992
117513735	chr11:117513735:T:C	3.3929e-07	-1.5996	-1.21891	2.21126e-05	-1.54582	-1.21778
117513954	chr11:117513954:G:A	1.59297e-06	-1.42821e-10	-1.27201	9.87429e-05	-1.42821e-10	-1.26722
117513958	chr11:117513958:A:G	7.30907e-06	1.5708	-1.3193	0.000382819	1.40165	-1.31384
117514239	chr11:117514239:T:C	2.37614e-06	-1.42821e-10	-0.872136	0.000147645	-1.42821e-10	-0.864937
117514519	chr11:117514519:T:C	2.17737e-06	-1.42821e-10	-0.959499	0.0001352	-1.42821e-10	-0.952987
117514718	chr11:117514718:T:C	9.73521e-05	2.84072	-3.37191e-10	0.0023605	1.90689	-3.37191e-10
117514816	chr11:117514816:A:G	3.97028e-07	-1.5279	-1.13347	2.82006e-05	-1.37157	-1.14883
117514857	chr11:117514857:C:T	8.31719e-06	0.38071	-3.37191e-10	0.000388631	0.102887	-3.37191e-10
117514877	chr11:117514877:C:T	1.66238e-06	-1.42821e-10	-1.22936	0.000104737	-1.42821e-10	-1.20829
117515140	chr11:117515140:T:C	2.34053e-06	-1.42821e-10	-0.887239	0.000145104	-1.42821e-10	-0.882292
117515352	chr11:117515352:A:C	5.76403e-05	2.15486	0.161745	0.00550765	2.46762	0.28653
117515851	chr11:117515851:C:T	2.1913e-06	-1.42821e-10	-0.95312	0.000133642	-1.42821e-10	-0.964579
117515897	chr11:117515897:C:T	1.62998e-06	-1.24905	-3.37191e-10	9.49095e-05	-1.30682	-3.37191e-10
117516210	chr11:117516210:C:T	3.46593e-07	-1.4866	-1.31062	2.00032e-05	-1.54962	-1.31423
117516886	chr11:117516886:A:G	3.76854e-06	-1.42821e-10	-0.410929	0.000228101	-1.42821e-10	-0.429954
117516980	chr11:117516980:C:T	1.53078e-06	-1.42821e-10	-1.31184	9.44556e-05	-1.42821e-10	-1.31161
117516984	chr11:117516984:C:T	1.49566e-06	-1.42821e-10	-1.33504	9.22689e-05	-1.42821e-10	-1.33504
117517246	chr11:117517246:T:G	2.30853e-06	-1.42821e-10	-0.901005	0.000142023	-1.42821e-10	-0.903757
117517942	chr11:117517942:G:A	3.34602e-07	-1.57292	-1.25951	2.38062e-05	-1.44059	-1.24921
117518217	chr11:117518217:C:T	8.82647e-06	1.10559	-0.665449	0.000420316	0.840262	-0.658999
117518671	chr11:117518671:C:T	1.5932e-06	-1.42821e-10	-1.27187	9.85911e-05	-1.42821e-10	-1.26876
117518802	chr11:117518802:A:G	3.88776e-06	0.86528	-1.24506	0.000209839	0.713956	-1.22736
117518972	chr11:117518972:T:C	1.49513e-06	-1.42821e-10	-1.3354	9.22164e-05	-1.42821e-10	-1.33561
117519271	chr11:117519271:G:A	1.49853e-06	-1.42821e-10	-1.33313	9.24468e-05	-1.42821e-10	-1.33311
117519773	chr11:117519773:T:C	2.98201e-07	-1.61446	-1.33314	2.04869e-05	-1.50543	-1.33453
117520608	chr11:117520608:C:A	1.80779e-06	-1.42821e-10	-1.14551	0.000110852	-1.42821e-10	-1.15154
117520659	chr11:117520659:G:A	1.50125e-06	-0.0271682	-1.30415	7.32593e-05	-0.25573	-1.31001
117520663	chr11:117520663:G:A	1.5364e-06	-1.42821e-10	-1.30818	9.47627e-05	-1.42821e-10	-1.30837
117520706	chr11:117520706:G:A	3.19889e-06	-0.57481	-3.37191e-10	0.000222753	-0.453679	-3.37191e-10
117520777	chr11:117520777:C:G	1.57085e-06	-1.42821e-10	-1.286	9.63639e-05	-1.42821e-10	-1.29161
117520794	chr11:117520794:A:AC	3.11084e-07	-1.68231	-1.223	1.89585e-05	-1.68679	-1.2307
117521021	chr11:117521021:A:G	1.50022e-06	-0.0511138	-1.28089	7.33531e-05	-0.275731	-1.28873
117521086	chr11:117521086:G:A	1.63995e-06	-1.42821e-10	-1.24295	0.000100643	-1.42821e-10	-1.24817
117521251	chr11:117521251:G:A	1.97443e-06	0.237831	-1.29517	9.46616e-05	-0.00785693	-1.30158
117521907	chr11:117521907:C:G	1.64623e-06	-1.42821e-10	-1.23913	0.000101557	-1.42821e-10	-1.23912
117522007	chr11:117522007:G:A	2.24872e-06	-0.927255	-3.37191e-10	0.000120722	-1.06626	-3.37191e-10
117522225	chr11:117522225:C:T	3.30559e-07	-1.53052	-1.31406	2.12589e-05	-1.48382	-1.31915
117522272	chr11:117522272:G:A	3.46149e-07	-1.48713	-1.31137	2.23782e-05	-1.43485	-1.31681
117522387	chr11:117522387:C:T	1.10328e-06	-0.344747	-1.29458	5.27577e-05	-0.585546	-1.30849
117522484	chr11:117522484:G:T	1.6447e-06	-1.42821e-10	-1.24006	0.000101485	-1.42821e-10	-1.23984
117522630	chr11:117522630:G:A	3.21601e-07	-1.55742	-1.31464	2.06124e-05	-1.5142	-1.31965
117524107	chr11:117524107:C:T	1.10611e-06	-0.363809	-1.27295	5.3002e-05	-0.604148	-1.28527
117524193	chr11:117524193:T:C	2.1597e-06	-1.42821e-10	-0.967646	0.000130678	-1.42821e-10	-0.987005
117524194	chr11:117524194:C:T	1.64354e-06	-1.42821e-10	-1.24076	0.000101338	-1.42821e-10	-1.24128
117524264	chr11:117524264:T:C	3.21154e-07	-1.53957	-1.33388	1.82303e-05	-1.62136	-1.3353
117524283	chr11:117524283:G:A	6.63092e-06	-1.42821e-10	0.154129	0.000428482	-1.42821e-10	0.200504
117524766	chr11:117524766:G:A	1.12655e-06	-0.324308	-1.29415	5.37363e-05	-0.567344	-1.30831
117525554	chr11:117525554:G:A	1.21586e-06	-0.206952	-1.33521	5.77488e-05	-0.47085	-1.33279
117525671	chr11:117525671:G:A	1.22285e-06	-0.259392	-1.27704	5.79822e-05	-0.510625	-1.28898
117525702	chr11:117525702:C:T	1.52065e-06	-1.42821e-10	-1.31848	9.46383e-05	-1.42821e-10	-1.30968
117525718	chr11:117525718:T:C	1.17337e-06	-0.247663	-1.33007	5.60964e-05	-0.508291	-1.32438
117525812	chr11:117525812:C:G	1.40255e-06	-0.0639069	-1.33542	6.58915e-05	-0.338436	-1.3333
117526263	chr11:117526263:A:G	1.50263e-06	-1.42821e-10	-1.3304	9.27342e-05	-1.42821e-10	-1.33001
117526379	chr11:117526379:C:T	1.06761e-06	-1.67219	-3.37191e-10	6.57753e-05	-1.6735	-3.37191e-10
117526556	chr11:117526556:T:A	1.19216e-06	-1.56185	-3.37191e-10	8.19706e-05	-1.45338	-3.37191e-10
117526767	chr11:117526767:C:T	1.88748e-06	0.190904	-1.29328	9.05215e-05	-0.0538083	-1.30035
117526768	chr11:117526768:G:A	1.49501e-06	-1.42821e-10	-1.33548	9.23985e-05	-1.42821e-10	-1.33363
117527021	chr11:117527021:GGT:G	1.72567e-06	-1.192	-3.37191e-10	0.000117465	-1.09361	-3.37191e-10
117527028	chr11:117527028:TG:T	1.69556e-06	-1.2096	-3.37191e-10	0.000115225	-1.11286	-3.37191e-10
117527030	chr11:117527030:G:C	1.69132e-06	-1.2121	-3.37191e-10	0.000114908	-1.11562	-3.37191e-10
117527145	chr11:117527145:G:C	1.55172e-06	-1.42821e-10	-1.29825	9.73454e-05	-1.42821e-10	-1.28148
117527325	chr11:117527325:C:G	1.5344e-06	-1.42821e-10	-1.30948	9.46017e-05	-1.42821e-10	-1.31007
117527439	chr11:117527439:C:A	1.60425e-06	-1.42821e-10	-1.26496	9.88403e-05	-1.42821e-10	-1.26624
117527495	chr11:117527495:T:A	2.17814e-05	-1.42821e-10	1.34344	0.00147617	-1.42821e-10	1.43746
117527684	chr11:117527684:C:T	1.74377e-06	0.109538	-1.2911	8.40427e-05	-0.130123	-1.2983
117527720	chr11:117527720:C:T	3.18526e-07	-1.56526	-1.3164	2.04207e-05	-1.52124	-1.32196
117527876	chr11:117527876:C:T	1.20725e-06	-0.262856	-1.28642	5.69538e-05	-0.515632	-1.30187
117528213	chr11:117528213:A:C	1.49464e-06	-1.42821e-10	-1.33573	9.22122e-05	-1.42821e-10	-1.33565
117528374	chr11:117528374:A:T	1.14676e-06	-1.60067	-3.37191e-10	7.10083e-05	-1.59695	-3.37191e-10
117528576	chr11:117528576:C:T	1.05908e-06	-1.68022	-3.37191e-10	6.64942e-05	-1.66263	-3.37191e-10
117528692	chr11:117528692:C:T	1.53401e-06	-1.42821e-10	-1.30973	9.45781e-05	-1.42821e-10	-1.31032
117528889	chr11:117528889:C:A	1.47179e-06	-0.0743909	-1.27674	7.18632e-05	-0.299944	-1.28504
117528890	chr11:117528890:T:G	1.69122e-06	0.0831539	-1.29532	8.18139e-05	-0.153343	-1.30195
117528891	chr11:117528891:G:T	3.28519e-07	-1.60371	-1.24707	2.29522e-05	-1.47462	-1.25171
117529203	chr11:117529203:G:A	2.50196e-06	0.452254	-1.27279	0.000127156	0.266328	-1.28066
117529259	chr11:117529259:G:C	1.53689e-06	-1.42821e-10	-1.30785	9.48382e-05	-1.42821e-10	-1.30757
117529343	chr11:117529343:G:A	1.49823e-06	-1.42821e-10	-1.33333	9.27872e-05	-1.42821e-10	-1.32944
117529392	chr11:117529392:A:T	1.49473e-06	-1.42821e-10	-1.33567	9.22047e-05	-1.42821e-10	-1.33573
117529443	chr11:117529443:C:T	1.98699e-06	-1.42821e-10	-1.05099	0.000120889	-1.42821e-10	-1.06487
117529569	chr11:117529569:C:T	3.05581e-07	-1.58961	-1.33355	1.95862e-05	-1.54993	-1.33499
117529688	chr11:117529688:G:A	3.12034e-06	-1.42821e-10	-0.599672	0.000189147	-1.42821e-10	-0.61722
117529835	chr11:117529835:G:A	3.10039e-07	-1.63228	-1.2764	2.10979e-05	-1.52894	-1.28163
117529969	chr11:117529969:C:T	1.128e-06	-1.61717	-3.37191e-10	7.03983e-05	-1.60557	-3.37191e-10
117530348	chr11:117530348:G:A	2.2819e-06	-1.42821e-10	-0.912605	0.000136419	-1.42821e-10	-0.944013
117530505	chr11:117530505:C:G	1.50028e-06	-1.42821e-10	-1.33197	9.29842e-05	-1.42821e-10	-1.32731
117530602	chr11:117530602:C:T	2.56538e-06	-1.42821e-10	-0.795507	0.00015551	-1.42821e-10	-0.813033
117530755	chr11:117530755:A:G	3.57509e-07	-1.68499	-1.08122	2.24947e-05	-1.67581	-1.07066
117530942	chr11:117530942:C:T	3.45335e-07	-1.54697	-1.25389	1.95489e-05	-1.62389	-1.26294
117531163	chr11:117531163:G:A	2.02757e-06	-1.42821e-10	-1.03078	0.000124734	-1.42821e-10	-1.03356
117532520	chr11:117532520:G:T	2.91072e-06	0.661614	-1.33083	0.00011578	0.219986	-1.32804
117532861	chr11:117532861:G:A	1.56404e-06	-1.42821e-10	-1.29034	9.61827e-05	-1.42821e-10	-1.29349
117533464	chr11:117533464:T:G	1.43692e-06	-1.37511	-3.37191e-10	9.87055e-05	-1.2676	-3.37191e-10
117533597	chr11:117533597:C:T	3.5703e-07	-1.4579	-1.30965	1.97721e-05	-1.56087	-1.3146
117534043	chr11:117534043:G:A	1.49897e-06	-1.42821e-10	-1.33284	9.24539e-05	-1.42821e-10	-1.33303
117534073	chr11:117534073:A:G	1.42292e-05	-1.42821e-10	0.917682	0.000957073	-1.42821e-10	1.00414
117534230	chr11:117534230:G:A	2.31159e-06	-1.42821e-10	-0.899681	0.00014431	-1.42821e-10	-0.88778
117534522	chr11:117534522:G:A	1.59307e-06	-1.42821e-10	-1.27195	9.79505e-05	-1.42821e-10	-1.27528
117534644	chr11:117534644:T:C	1.49837e-06	-1.42821e-10	-1.33323	9.29104e-05	-1.42821e-10	-1.32811
117534981	chr11:117534981:T:A	1.96119e-06	-1.67918	0.615116	0.00012148	-1.68237	0.622374
117535070	chr11:117535070:G:A	4.66831e-07	-1.43079	-1.06861	2.52745e-05	-1.54125	-1.0887
117535396	chr11:117535396:G:A	5.73771e-06	1.1403	-1.13085	0.000217374	0.641615	-1.11974
117536560	chr11:117536560:G:T	1.10761e-06	-1.63541	-3.37191e-10	6.99534e-05	-1.61191	-3.37191e-10
117536584	chr11:117536584:G:C	2.83846e-06	-1.42821e-10	-0.694354	0.000177249	-1.42821e-10	-0.682191
117536586	chr11:117536586:G:A	8.66037e-07	-0.618048	-1.26339	4.30467e-05	-0.853703	-1.24375
117536720	chr11:117536720:A:G	2.51323e-05	1.48654	-3.37191e-10	0.00135894	1.35472	-3.37191e-10
117537464	chr11:117537464:C:T	1.72477e-06	0.0193262	-1.21185	0.000126896	0.185556	-1.20193
117537545	chr11:117537545:G:T	1.77212e-06	-1.42821e-10	-1.16544	0.000109078	-1.42821e-10	-1.16768
117538175	chr11:117538175:T:C	3.91528e-07	-1.34152	-1.33379	2.54401e-05	-1.28798	-1.33543
117538929	chr11:117538929:GCCACCCTGAAT:G	2.88171e-07	-1.65916	-1.32266	1.79631e-05	-1.64735	-1.32408
117538985	chr11:117538985:C:A	2.07142e-06	-0.280651	-0.728729	0.000117312	-0.40016	-0.694743
117539256	chr11:117539256:T:C	2.67557e-05	1.54913	-3.37191e-10	0.00144945	1.41919	-3.37191e-10
117539792	chr11:117539792:C:T	1.76181e-06	0.130592	-1.30186	0.000128028	0.300649	-1.30814
117539967	chr11:117539967:G:A	6.31538e-07	-0.873198	-1.32401	4.43781e-05	-0.739054	-1.32794
117539985	chr11:117539985:G:A	1.98901e-06	0.150246	-1.20022	0.000147078	0.321476	-1.19025
117540137	chr11:117540137:G:C	5.72118e-07	-1.2809	-1.01512	2.99075e-05	-1.45904	-1.00259
117540194	chr11:117540194:G:A	3.70005e-06	-1.42821e-10	-0.429268	0.000216928	-1.42821e-10	-0.48018
117540296	chr11:117540296:C:T	3.42177e-07	-1.60354	-1.20651	2.16251e-05	-1.5835	-1.20239
117540304	chr11:117540304:A:G	5.18508e-06	-1.42821e-10	-0.0918291	0.000299697	-1.42821e-10	-0.156974
117540326	chr11:117540326:G:A	7.57597e-07	-0.732832	-1.28239	3.56887e-05	-1.01164	-1.27328
117540384	chr11:117540384:T:C	5.36413e-06	-1.42821e-10	-0.0578806	0.000309585	-1.42821e-10	-0.124513
117540508	chr11:117540508:C:T	2.5008e-06	-0.821005	-3.37191e-10	0.000188069	-0.622934	-3.37191e-10
117540517	chr11:117540517:AC:A	1.27945e-06	-1.49119	-3.37191e-10	8.3233e-05	-1.4381	-3.37191e-10
117540539	chr11:117540539:G:C	3.10308e-07	-1.61512	-1.29269	1.95858e-05	-1.59635	-1.28859
117540633	chr11:117540633:T:C	1.50202e-06	-1.42821e-10	-1.33081	9.23051e-05	-1.42821e-10	-1.33464
117540972	chr11:117540972:G:A	1.12983e-06	-1.61555	-3.37191e-10	7.06826e-05	-1.60154	-3.37191e-10
117541470	chr11:117541470:G:A	2.78912e-07	-1.68357	-1.3309	1.8295e-05	-1.62381	-1.3293
117541738	chr11:117541738:C:T	6.0376e-07	-0.907531	-1.33466	2.89659e-05	-1.15808	-1.33554
117541830	chr11:117541830:C:G	5.63686e-06	-1.42821e-10	-0.00828726	0.000325499	-1.42821e-10	-0.0743862
117541875	chr11:117541875:CTCT:C	3.01322e-07	-1.64034	-1.29685	2.07142e-05	-1.52706	-1.30187
117541906	chr11:117541906:G:A	6.91205e-07	-0.776573	-1.33036	3.25844e-05	-1.04898	-1.32693
117542058	chr11:117542058:C:T	2.92805e-07	-1.68178	-1.28409	1.9484e-05	-1.6166	-1.27355
117542169	chr11:117542169:T:C	2.98301e-07	-1.67475	-1.27252	1.97571e-05	-1.59532	-1.28092
117542193	chr11:117542193:C:T	1.81718e-06	-1.42821e-10	-1.14033	0.000114292	-1.42821e-10	-1.12098
117543149	chr11:117543149:C:T	1.51069e-06	-0.569368	-0.755683	0.000113568	-0.372234	-0.755107
117543253	chr11:117543253:G:A	3.03997e-06	-1.42821e-10	-0.625768	0.000179133	-1.42821e-10	-0.671615
117543315	chr11:117543315:A:G	4.93838e-07	-1.46937	-0.973789	3.39764e-05	-1.3626	-0.971473
117543590	chr11:117543590:AC:A	3.44648e-05	1.80232	-3.37191e-10	0.0005737	0.492363	-3.37191e-10
117543999	chr11:117543999:G:T	2.9491e-07	-1.63446	-1.32424	2.05682e-05	-1.51465	-1.32135
117544129	chr11:117544129:A:C	1.57954e-05	1.94765	-0.925549	0.000836283	1.80333	-0.934105
117544263	chr11:117544263:A:G	3.63039e-06	-1.42821e-10	-0.448275	0.000213472	-1.42821e-10	-0.49624
117544472	chr11:117544472:C:T	3.61311e-07	-1.60017	-1.15546	2.28593e-05	-1.57984	-1.15054
117544594	chr11:117544594:T:C	1.49697e-06	-1.42821e-10	-1.33417	9.23487e-05	-1.42821e-10	-1.33417
117544769	chr11:117544769:G:A	1.50811e-06	-1.42821e-10	-1.32676	9.27488e-05	-1.42821e-10	-1.32985
117545236	chr11:117545236:C:A	1.3021e-06	-0.269924	-1.20371	8.67168e-05	-0.194388	-1.20271
117545534	chr11:117545534:C:T	3.72732e-07	-1.57151	-1.153	2.36509e-05	-1.54831	-1.14803
117546117	chr11:117546117:G:A	4.23302e-07	-1.26285	-1.33443	2.07953e-05	-1.49232	-1.3327
117546193	chr11:117546193:A:G	1.4462e-06	-1.27653	-0.0921479	9.69427e-05	-1.16103	-0.124595
117546246	chr11:117546246:C:G	2.05001e-06	-1.42821e-10	-1.01977	0.000126792	-1.42821e-10	-1.0172
117546648	chr11:117546648:T:C	2.04895e-06	-1.42821e-10	-1.02029	0.000126727	-1.42821e-10	-1.01771
117546669	chr11:117546669:G:T	1.39927e-05	0.900922	-3.37191e-10	0.000783791	0.804398	-3.37191e-10
117546941	chr11:117546941:C:A	3.52007e-06	-1.42821e-10	-0.479134	0.000206438	-1.42821e-10	-0.529746
117547287	chr11:117547287:G:A	2.09388e-06	-1.42821e-10	-0.998595	0.000129516	-1.42821e-10	-0.995939
117547332	chr11:117547332:C:T	1.49949e-06	-1.42821e-10	-1.33249	9.22778e-05	-1.42821e-10	-1.33494
117547362	chr11:117547362:G:A	1.01099e-05	0.5759	-3.37191e-10	0.000569505	0.485023	-3.37191e-10
117547492	chr11:117547492:C:T	2.75033e-06	-1.42821e-10	-0.725893	0.000162694	-1.42821e-10	-0.76787
117547716	chr11:117547716:T:C	1.73903e-06	-1.42821e-10	-1.18429	0.000107571	-1.42821e-10	-1.1816
117547783	chr11:117547783:A:G	1.835e-06	-1.42821e-10	-1.13057	0.000108777	-1.42821e-10	-1.17045
117548236	chr11:117548236:C:G	1.60725e-06	-1.26309	-3.37191e-10	9.22667e-05	-1.33506	-3.37191e-10
117548833	chr11:117548833:A:C	1.50406e-06	-1.42821e-10	-1.32945	9.24439e-05	-1.42821e-10	-1.33314
117549621	chr11:117549621:G:A	3.41876e-07	-1.57352	-1.2374	2.16628e-05	-1.55055	-1.2336
117549641	chr11:117549641:T:C	3.31168e-07	-1.54677	-1.29598	2.19461e-05	-1.47069	-1.30047
117550033	chr11:117550033:T:C	3.18401e-07	-1.65407	-1.22799	1.93401e-05	-1.64435	-1.25321
117550357	chr11:117550357:C:T	2.28452e-06	-1.42821e-10	-0.911458	0.000139767	-1.42821e-10	-0.919766
117550552	chr11:117550552:C:T	3.70624e-07	-1.61914	-1.11105	2.26687e-05	-1.6049	-1.13386
117550710	chr11:117550710:A:G	1.78779e-06	-0.830827	-0.325808	0.000124747	-0.6777	-0.355757
117550837	chr11:117550837:T:C	3.33253e-06	-1.42821e-10	-0.533884	0.000196531	-1.42821e-10	-0.578924
117551109	chr11:117551109:A:G	3.46442e-07	-1.5421	-1.25556	2.28346e-05	-1.46539	-1.26608
117551143	chr11:117551143:A:G	2.01053e-06	0.232862	-1.27208	8.79737e-05	-0.0967982	-1.28591
117551202	chr11:117551202:T:C	1.69825e-06	-1.20802	-3.37191e-10	9.81666e-05	-1.27308	-3.37191e-10
117551269	chr11:117551269:A:G	1.1241e-06	-1.41147	-0.209166	7.47189e-05	-1.30915	-0.236859
117551547	chr11:117551547:T:G	1.92133e-06	0.0948756	-1.17947	8.40668e-05	-0.227101	-1.20103
117551591	chr11:117551591:T:A	2.29636e-06	-1.42821e-10	-0.906292	0.000141194	-1.42821e-10	-0.909606
117551782	chr11:117551782:G:T	2.26095e-06	-1.42821e-10	-0.921831	0.000136505	-1.42821e-10	-0.943385
117551794	chr11:117551794:TG:T	1.42437e-06	-0.762534	-0.621352	6.98006e-05	-0.969841	-0.644261
117551800	chr11:117551800:G:A	2.38777e-06	-1.42821e-10	-0.867255	0.000138859	-1.42821e-10	-0.926287
117551901	chr11:117551901:C:T	3.3679e-06	-1.42821e-10	-0.523326	0.000209	-1.42821e-10	-0.517408
117551927	chr11:117551927:T:C	9.6155e-07	-1.59943	-0.177395	6.03151e-05	-1.53655	-0.22361
117551975	chr11:117551975:G:A	3.87787e-06	-0.382329	-3.37191e-10	0.000268422	-0.267185	-3.37191e-10
117552574	chr11:117552574:A:G	1.49599e-06	-1.42821e-10	-1.33482	9.26327e-05	-1.42821e-10	-1.3311
117552679	chr11:117552679:A:G	5.05229e-06	-1.42821e-10	-0.117774	0.000310594	-1.42821e-10	-0.121258
117552799	chr11:117552799:G:A	5.52229e-06	-1.42821e-10	-0.0288222	0.000311329	-1.42821e-10	-0.118895
117552823	chr11:117552823:A:C	1.00105e-06	-0.409336	-1.32723	4.46742e-05	-0.737169	-1.32318
117552880	chr11:117552880:C:T	1.78826e-06	-1.42821e-10	-1.15637	0.000108725	-1.42821e-10	-1.17093
117552935	chr11:117552935:C:T	1.75109e-06	-1.42821e-10	-1.17738	0.000108031	-1.42821e-10	-1.17732
117553221	chr11:117553221:C:G	8.64688e-07	-1.6804	-0.202598	5.07029e-05	-1.68657	-0.247187
117553233	chr11:117553233:T:C	2.86513e-06	-1.42821e-10	-0.685001	0.000178072	-1.42821e-10	-0.677555
117553279	chr11:117553279:A:G	1.77682e-06	-1.42821e-10	-1.16279	0.000109644	-1.42821e-10	-1.16251
117553591	chr11:117553591:A:G	6.12128e-07	-1.47868	-0.749754	4.00305e-05	-1.3867	-0.783405
117553739	chr11:117553739:A:G	7.13893e-07	-0.755574	-1.31906	4.47621e-05	-0.745002	-1.31338
117554089	chr11:117554089:G:A	1.38271e-05	1.50838	-0.619365	0.000820454	1.43138	-0.581271
117554092	chr11:117554092:C:T	3.03816e-07	-1.60863	-1.32031	1.91336e-05	-1.59458	-1.31372
117554112	chr11:117554112:A:G	1.49983e-06	-1.42821e-10	-1.33226	9.23123e-05	-1.42821e-10	-1.33457
117554288	chr11:117554288:G:A	8.27347e-07	-0.594262	-1.33288	3.80641e-05	-0.890042	-1.33043
117554294	chr11:117554294:T:C	2.80519e-06	0.598714	-1.30486	0.000118901	0.23525	-1.3167
117554335	chr11:117554335:AAGAC:A	1.05815e-06	-1.6811	-3.37191e-10	6.69269e-05	-1.65614	-3.37191e-10
117554382	chr11:117554382:TATTA:T	2.85621e-07	-1.67567	-1.31504	1.76314e-05	-1.6687	-1.32136
117554454	chr11:117554454:C:T	1.25169e-05	0.789464	-3.37191e-10	0.000699838	0.691104	-3.37191e-10
117554491	chr11:117554491:C:T	3.17234e-07	-1.60115	-1.28458	1.96517e-05	-1.5869	-1.29468
117554598	chr11:117554598:A:T	3.39777e-07	-1.59188	-1.2252	2.14603e-05	-1.57222	-1.22133
117554695	chr11:117554695:C:T	4.48583e-06	-1.42821e-10	-0.236692	0.000262566	-1.42821e-10	-0.289242
117554825	chr11:117554825:C:T	3.13276e-07	-1.62009	-1.2782	1.93635e-05	-1.60742	-1.28893
117555320	chr11:117555320:T:C	1.15663e-05	0.710483	-3.37191e-10	0.00064943	0.616351	-3.37191e-10
117555396	chr11:117555396:C:G	3.28418e-06	-1.42821e-10	-0.548498	0.000202179	-1.42821e-10	-0.550591
117555828	chr11:117555828:A:G	3.16341e-06	0.742892	-1.32886	0.000122214	0.278284	-1.33226
117556130	chr11:117556130:C:T	7.86812e-06	-1.42821e-10	0.325204	0.000490176	-1.42821e-10	0.335019
117557208	chr11:117557208:G:A	1.10403e-06	-0.74353	-0.895121	6.76004e-05	-0.729216	-0.916915
117557318	chr11:117557318:C:T	1.94803e-06	-1.0708	-3.37191e-10	0.000112941	-1.13287	-3.37191e-10
117557804	chr11:117557804:T:TA	4.08999e-07	-1.53055	-1.10111	2.57955e-05	-1.49235	-1.1172
117558160	chr11:117558160:A:T	2.16142e-06	-1.42821e-10	-0.966848	0.000132571	-1.42821e-10	-0.972627
117558319	chr11:117558319:G:A	1.02499e-05	0.785562	-0.195904	0.000617913	0.720239	-0.153636
117558423	chr11:117558423:T:C	3.62381e-06	-1.42821e-10	-0.450089	0.00022603	-1.42821e-10	-0.439075
117558648	chr11:117558648:AAAG:A	3.65524e-06	-1.42821e-10	-0.441454	0.000221206	-1.42821e-10	-0.460649
117559003	chr11:117559003:G:T	6.322e-07	-0.870302	-1.32586	3.06123e-05	-1.10928	-1.32906
117559013	chr11:117559013:C:T	7.2844e-07	-0.766141	-1.28832	3.45848e-05	-1.02074	-1.29559
117559310	chr11:117559310:G:T	1.12347e-05	0.681388	-3.37191e-10	0.000631026	0.587602	-3.37191e-10
117559343	chr11:117559343:G:T	4.4289e-06	0.656597	-0.906062	0.000265096	0.598972	-0.878624
117559674	chr11:117559674:C:G	1.25695e-06	-0.635687	-0.873238	7.97951e-05	-0.613742	-0.86654
117559711	chr11:117559711:C:T	1.45616e-06	-0.579855	-0.781959	9.25511e-05	-0.557483	-0.774501
117559812	chr11:117559812:C:T	3.02484e-06	-1.42821e-10	-0.630757	0.000187251	-1.42821e-10	-0.627293
117560126	chr11:117560126:A:G	5.64208e-07	-1.15365	-1.1563	4.09054e-05	-0.984521	-1.16396
117560330	chr11:117560330:G:A	1.48063e-06	-0.225021	-1.12013	0.00011176	-0.027346	-1.11604
117560993	chr11:117560993:T:C	4.33683e-07	-1.31828	-1.25478	2.46714e-05	-1.39532	-1.25878
117561719	chr11:117561719:C:T	9.4648e-07	-0.46914	-1.32348	5.79368e-05	-0.480642	-1.31975
117562753	chr11:117562753:T:A	1.51203e-06	-1.42821e-10	-1.32416	9.37916e-05	-1.42821e-10	-1.31867
117562971	chr11:117562971:C:A	7.00114e-07	-0.887491	-1.20664	3.23108e-05	-1.20372	-1.18062
117563024	chr11:117563024:C:T	7.78384e-07	-0.884349	-1.1038	3.61652e-05	-1.20089	-1.07076
117563080	chr11:117563080:G:A	1.49706e-06	-1.42821e-10	-1.33411	9.22254e-05	-1.42821e-10	-1.33551
117563250	chr11:117563250:G:A	8.28094e-07	-0.910051	-1.01619	4.13646e-05	-1.10787	-1.02945
117563431	chr11:117563431:A:G	3.94792e-07	-1.62167	-1.04534	2.87605e-05	-1.47782	-1.02292
117563500	chr11:117563500:G:A	1.20707e-06	-0.830041	-0.71938	8.53813e-05	-0.691499	-0.721118
117563772	chr11:117563772:G:A	5.37312e-07	-1.6866	-0.672189	3.20611e-05	-1.68661	-0.705495
117563914	chr11:117563914:C:A	2.69426e-06	0.205234	-0.951725	0.000158999	0.132377	-0.923221
117564013	chr11:117564013:G:A	5.1848e-07	-1.67833	-0.716136	3.31153e-05	-1.68052	-0.679235
117564014	chr11:117564014:T:C	3.304e-06	-1.42821e-10	-0.542481	0.000203441	-1.42821e-10	-0.54437
117564268	chr11:117564268:A:G	1.10822e-06	-0.379223	-1.25564	6.7427e-05	-0.402487	-1.24621
117564270	chr11:117564270:C:G	8.81848e-06	0.439234	-3.37191e-10	0.000499464	0.353791	-3.37191e-10
117564433	chr11:117564433:G:A	4.26656e-07	-1.39259	-1.1968	2.6388e-05	-1.39078	-1.19605
117564445	chr11:117564445:C:T	1.60539e-06	-1.26425	-3.37191e-10	0.000102733	-1.22761	-3.37191e-10
117564780	chr11:117564780:C:T	2.06589e-06	-1.42821e-10	-1.01205	0.000131475	-1.42821e-10	-0.980926
117565070	chr11:117565070:C:A	3.16705e-07	-1.67504	-1.21236	2.15626e-05	-1.58934	-1.19945
117565380	chr11:117565380:C:T	7.1866e-07	-0.80641	-1.26157	6.69706e-05	-0.387525	-1.26797
117565475	chr11:117565475:T:C	1.07228e-06	-1.14874	-0.519085	7.50322e-05	-1.04935	-0.492478
117565622	chr11:117565622:A:G	5.84301e-06	-1.42821e-10	0.0276306	0.000363408	-1.42821e-10	0.0357813
117565961	chr11:117565961:A:C	1.64876e-06	-1.42821e-10	-1.23759	0.000102028	-1.42821e-10	-1.2345
117566191	chr11:117566191:C:T	1.86507e-06	0.193259	-1.30758	0.000104429	0.0898271	-1.30106
117566221	chr11:117566221:G:T	1.60457e-06	-0.0553939	-1.20937	9.78306e-05	-0.0795116	-1.197
117566921	chr11:117566921:C:T	3.57518e-07	-1.46198	-1.3042	2.80055e-05	-1.23082	-1.29652
117566926	chr11:117566926:G:T	3.57171e-07	-1.46414	-1.30301	2.76863e-05	-1.2304	-1.30841
117567185	chr11:117567185:G:A	4.12417e-06	-1.42821e-10	-0.320751	0.000249798	-1.42821e-10	-0.339091
117567204	chr11:117567204:A:C	6.91513e-07	-1.52004	-0.586446	3.96793e-05	-1.56089	-0.618028
117567474	chr11:117567474:C:T	2.85508e-07	-1.656	-1.3351	1.92804e-05	-1.56562	-1.33503
117567652	chr11:117567652:A:G	1.81737e-06	-1.42821e-10	-1.14023	0.000114575	-1.42821e-10	-1.11851
117568460	chr11:117568460:T:C	1.65007e-06	-1.42821e-10	-1.2368	0.000102111	-1.42821e-10	-1.23368
117568599	chr11:117568599:A:C	2.36806e-06	-1.42821e-10	-0.875545	0.000150391	-1.42821e-10	-0.846505
117568804	chr11:117568804:T:C	1.50721e-06	-1.42821e-10	-1.32736	9.31358e-05	-1.42821e-10	-1.32569
117569165	chr11:117569165:A:G	1.24345e-06	-1.62971	0.109984	7.27944e-05	-1.65289	0.0807827
117569206	chr11:117569206:T:C	4.22074e-06	-1.42821e-10	-0.297604	0.000256009	-1.42821e-10	-0.31453
117569306	chr11:117569306:A:G	3.77404e-07	-1.38202	-1.33004	3.03523e-05	-1.1148	-1.33207
117569322	chr11:117569322:T:G	5.35978e-06	-1.42821e-10	-0.0586915	0.000332427	-1.42821e-10	-0.0533229
117569361	chr11:117569361:T:C	3.90644e-07	-1.63305	-1.04453	2.31831e-05	-1.65116	-1.06516
117569456	chr11:117569456:A:G	6.75747e-07	-1.43877	-0.690786	3.72771e-05	-1.52678	-0.714588
117569481	chr11:117569481:C:G	1.50892e-06	-1.42821e-10	-1.32622	9.32512e-05	-1.42821e-10	-1.32445
117569505	chr11:117569505:T:G	6.76348e-06	0.173922	-3.37191e-10	0.000386189	0.0965828	-3.37191e-10
117569552	chr11:117569552:G:A	5.71215e-07	-1.26515	-1.03245	3.08492e-05	-1.38565	-1.04498
117569599	chr11:117569599:C:T	1.52673e-06	-1.42821e-10	-1.31449	9.45205e-05	-1.42821e-10	-1.31093
117569643	chr11:117569643:A:T	1.81049e-06	-1.42821e-10	-1.14402	0.000114154	-1.42821e-10	-1.1222
117569689	chr11:117569689:T:G	3.27952e-07	-1.52974	-1.32277	2.45813e-05	-1.33188	-1.32588
117569896	chr11:117569896:C:G	9.405e-07	-1.21709	-0.58187	4.95237e-05	-1.42098	-0.536312
117570068	chr11:117570068:A:G	1.38574e-06	-1.41138	-3.37191e-10	7.80049e-05	-1.50297	-3.37191e-10
117570098	chr11:117570098:G:A	3.60291e-06	-1.42821e-10	-0.455873	0.000222303	-1.42821e-10	-0.455705
117570181	chr11:117570181:C:T	1.58176e-06	-1.42821e-10	-1.27908	9.8315e-05	-1.42821e-10	-1.27157
117570392	chr11:117570392:G:A	1.7208e-06	-1.42821e-10	-1.19483	0.000107082	-1.42821e-10	-1.18615
117570468	chr11:117570468:C:A	1.50246e-06	-1.42821e-10	-1.33051	9.33004e-05	-1.42821e-10	-1.32392
117570556	chr11:117570556:T:G	1.76325e-06	-1.42821e-10	-1.17046	0.000110291	-1.42821e-10	-1.15663
117570678	chr11:117570678:G:A	8.76972e-07	-0.758664	-1.11023	4.17528e-05	-1.02644	-1.10154
117570762	chr11:117570762:C:CT	1.67342e-06	-1.42821e-10	-1.22275	0.000101453	-1.42821e-10	-1.24015
117570780	chr11:117570780:T:C	7.53017e-07	-1.06181	-0.95947	5.43058e-05	-0.91611	-0.949003
117570879	chr11:117570879:G:A	4.9807e-07	-1.53452	-0.900109	2.88283e-05	-1.57371	-0.924675
117570988	chr11:117570988:T:G	7.06295e-06	0.217247	-3.37191e-10	0.00040281	0.138721	-3.37191e-10
117571120	chr11:117571120:G:A	1.61299e-06	-1.42821e-10	-1.25952	0.000100469	-1.42821e-10	-1.2499
117571152	chr11:117571152:C:T	1.06205e-06	-1.67742	-3.37191e-10	6.62796e-05	-1.66586	-3.37191e-10
117571167	chr11:117571167:C:A	1.59065e-06	-1.42821e-10	-1.27347	9.91578e-05	-1.42821e-10	-1.26303
117571374	chr11:117571374:A:G	5.51739e-06	-1.42821e-10	-0.0297102	0.000355217	-1.42821e-10	0.0129842
117571686	chr11:117571686:TC:T	3.14965e-07	-1.65143	-1.24148	1.99503e-05	-1.61652	-1.24998
117572052	chr11:117572052:A:G	1.93291e-06	-1.07859	-3.37191e-10	0.000124436	-1.03595	-3.37191e-10
117572183	chr11:117572183:G:A	2.82757e-06	-1.42821e-10	-0.698198	0.000185264	-1.42821e-10	-0.637961
117572430	chr11:117572430:C:T	2.32461e-06	-1.42821e-10	-0.894061	0.0001487	-1.42821e-10	-0.857812
117572471	chr11:117572471:C:T	1.70478e-06	-1.42821e-10	-1.20418	0.000103202	-1.42821e-10	-1.22306
117572635	chr11:117572635:T:G	1.49746e-06	-1.42821e-10	-1.33384	9.2252e-05	-1.42821e-10	-1.33522
117572653	chr11:117572653:G:A	7.59203e-06	0.289483	-3.37191e-10	0.000436213	0.218387	-3.37191e-10
117572783	chr11:117572783:T:C	1.77918e-06	-1.42821e-10	-1.16146	0.000112813	-1.42821e-10	-1.13401
117573210	chr11:117573210:T:C	1.62051e-06	-1.42821e-10	-1.25487	0.00010054	-1.42821e-10	-1.24919
117573221	chr11:117573221:C:T	2.39013e-06	0.168445	-1.03471	0.000132425	0.0751808	-1.04891
117573329	chr11:117573329:A:G	1.35916e-05	1.84057	-0.968736	0.000811727	1.78174	-0.942315
117573375	chr11:117573375:C:T	5.18148e-07	-1.61468	-0.78043	3.04797e-05	-1.63738	-0.805307
117573590	chr11:117573590:G:A	2.4809e-06	-1.42821e-10	-0.828995	0.000159415	-1.42821e-10	-0.788236
117573708	chr11:117573708:A:G	1.66974e-06	-1.42821e-10	-1.22494	0.000103515	-1.42821e-10	-1.22003
117573946	chr11:117573946:T:A	2.1375e-06	-1.64102	0.663041	0.000125863	-1.65958	0.635029
117574108	chr11:117574108:G:A	1.56311e-06	-1.42821e-10	-1.29094	9.69305e-05	-1.42821e-10	-1.28575
117574169	chr11:117574169:G:A	8.29529e-06	0.378072	-3.37191e-10	0.000478167	0.310216	-3.37191e-10
117574587	chr11:117574587:C:T	4.56262e-06	-1.42821e-10	-0.219717	0.000275763	-1.42821e-10	-0.240201
117574813	chr11:117574813:G:C	1.51686e-06	-1.42821e-10	-1.32097	9.4487e-05	-1.42821e-10	-1.31128
117575288	chr11:117575288:A:G	1.12557e-05	0.683255	-3.37191e-10	0.000627967	0.582743	-3.37191e-10
117575589	chr11:117575589:G:C	3.09422e-06	-1.42821e-10	-0.608079	0.000185627	-1.42821e-10	-0.636004
117576013	chr11:117576013:C:T	1.53705e-06	-1.42821e-10	-1.30775	9.6096e-05	-1.42821e-10	-1.2944
117576216	chr11:117576216:C:A	1.50043e-06	-0.0712646	-1.2606	8.63567e-05	-0.16454	-1.23672
117576230	chr11:117576230:T:C	4.16116e-07	-1.31162	-1.30279	2.38509e-05	-1.38819	-1.29973
117576316	chr11:117576316:C:T	3.99763e-07	-1.32644	-1.32806	2.28278e-05	-1.40501	-1.32675
117576658	chr11:117576658:A:G	4.40273e-07	-1.47008	-1.08789	3.37009e-05	-1.26364	-1.07858
117576927	chr11:117576927:G:A	1.54779e-06	-1.42821e-10	-1.30079	9.70655e-05	-1.42821e-10	-1.28436
117577003	chr11:117577003:C:A	1.51025e-06	-1.42821e-10	-1.32534	9.31278e-05	-1.42821e-10	-1.32577
117577020	chr11:117577020:A:G	8.98141e-06	0.457542	-3.37191e-10	0.000508994	0.372693	-3.37191e-10
117577156	chr11:117577156:T:C	9.00834e-06	0.460536	-3.37191e-10	0.00051083	0.376292	-3.37191e-10
117577597	chr11:117577597:C:T	1.51827e-06	-1.32005	-3.37191e-10	7.70663e-05	-1.51508	-3.37191e-10
117578084	chr11:117578084:T:C	7.7719e-07	-0.841359	-1.14833	3.52373e-05	-1.17656	-1.12108
117578374	chr11:117578374:C:G	1.55687e-06	-1.42821e-10	-1.29494	9.50296e-05	-1.42821e-10	-1.30556
117578548	chr11:117578548:T:C	3.04758e-07	-1.60278	-1.32307	2.16137e-05	-1.46523	-1.32119
117578562	chr11:117578562:C:T	1.56526e-06	-1.42821e-10	-1.28957	9.84048e-05	-1.42821e-10	-1.27065
117578582	chr11:117578582:A:G	2.11186e-06	0.248562	-1.23861	0.00012027	0.146918	-1.21692
117578670	chr11:117578670:A:G	1.66204e-06	-1.42821e-10	-1.22957	0.000102691	-1.42821e-10	-1.22802
117578930	chr11:117578930:C:T	1.52217e-06	-1.42821e-10	-1.31748	9.32155e-05	-1.42821e-10	-1.32483
117579027	chr11:117579027:G:A	3.20188e-07	-1.54119	-1.33527	2.33861e-05	-1.37284	-1.33477
117579162	chr11:117579162:A:G	6.74055e-06	-1.42821e-10	0.170526	0.000427339	-1.42821e-10	0.197834
117579572	chr11:117579572:A:G	1.67257e-06	-1.42821e-10	-1.22325	0.00010331	-1.42821e-10	-1.22201
117580102	chr11:117580102:C:T	1.95118e-06	-1.42821e-10	-1.06918	0.000121517	-1.42821e-10	-1.05969
117580221	chr11:117580221:C:T	8.16032e-06	0.361668	-3.37191e-10	0.000463411	0.27887	-3.37191e-10
117580477	chr11:117580477:G:A	3.11298e-06	-1.42821e-10	-0.602036	0.000186478	-1.42821e-10	-0.63143
117580541	chr11:117580541:C:G	3.13829e-07	-1.56225	-1.33428	1.93252e-05	-1.56817	-1.33016
117580579	chr11:117580579:A:AT	9.67361e-07	-0.444113	-1.32669	8.07877e-05	-0.14483	-1.32309
117580601	chr11:117580601:T:C	1.03488e-06	-0.376649	-1.32668	8.70744e-05	-0.0698977	-1.32308
117581083	chr11:117581083:G:A	1.49899e-06	-1.42821e-10	-1.33283	9.28752e-05	-1.42821e-10	-1.32849
117581418	chr11:117581418:A:G	3.34121e-06	-1.42821e-10	-0.531282	0.000199541	-1.42821e-10	-0.563727
117581497	chr11:117581497:C:T	3.38395e-07	-1.65224	-1.16891	2.30772e-05	-1.55194	-1.16897
117581653	chr11:117581653:A:G	1.56041e-06	-1.42821e-10	-1.29267	9.81774e-05	-1.42821e-10	-1.27297
117581994	chr11:117581994:G:A	1.59252e-06	-1.42821e-10	-1.2723	0.000100209	-1.42821e-10	-1.25248
117582394	chr11:117582394:A:G	5.41525e-07	-1.68246	-0.668526	3.23478e-05	-1.68179	-0.701405
```
