## Supplementary material for "Characterization of shared and ancestry-specific signals driving complex traits using multi-ancestry fine-mapping": susiex_nc2.cs80.summary

```
# chr11:116582621-117582621
CS_ID	CS_LENGTH	CS_PURITY	MAX_PIP_SNP	BP	REF_ALLELE	ALT_ALLELE	REF_FRQ	BETA	SE	-LOG10P	MAX_PIP	POST-HOC_PROB_POP1	POST-HOC_PROB_POP2
1	7	0.451712	chr11:116778201:G:C	116778201	C,C	G,G	1,1	-inf,-inf	inf,inf	6.957,0.972874	0.637295	0.981725	0.389372
2	1472	0	chr11:117442515:T:C	117442515	NA,C	NA,T	NA,1	NA,inf	NA,inf	NA,3.35557	0.029939	0.414723	0.472665
```
