## Supplementary material for "Characterization of shared and ancestry-specific signals driving complex traits using multi-ancestry fine-mapping": susiex_nc3.cs80.cs

```
CS_ID	SNP	BP	REF_ALLELE	ALT_ALLELE	REF_FRQ	BETA	SE	-LOG10P	CS_PIP	OVRL_PIP
1	chr11:116778201:G:C	116778201	C,C	G,G	1,1	-inf,-inf	inf,inf	6.957,0.972874	0.634556	0.634589
1	chr11:116800760:T:C	116800760	C,C	T,T	1,1	-inf,-inf	inf,inf	6.17735,0.429854	0.0422919	0.0429428
1	chr11:116799960:A:C	116799960	C,C	A,A	1,1	-inf,-inf	inf,inf	6.25316,0.113796	0.0342379	0.0348361
1	chr11:116791110:T:C	116791110	C,C	T,T	1,1	-inf,-inf	inf,inf	6.0105,0.214618	0.0330788	0.0331979
1	chr11:116792991:G:A	116792991	A,A	G,G	1,1	-inf,inf	inf,inf	5.69178,0.652295	0.0266253	0.0268319
1	chr11:116796367:A:G	116796367	G,G	A,A	1,1	-inf,-inf	inf,inf	5.97095,0.192488	0.0208154	0.0211206
1	chr11:116781775:A:G	116781775	G,G	A,A	1,1	-inf,-inf	inf,inf	5.58486,0.494444	0.0189723	0.019071
2	chr11:116699725:T:C	116699725	NA,C	NA,T	NA,1	NA,-inf	NA,inf	NA,3.61313	0.0220696	0.044031
2	chr11:117442515:T:C	117442515	NA,C	NA,T	NA,1	NA,inf	NA,inf	NA,3.35557	0.021487	0.0427098
2	chr11:116704192:A:G	116704192	NA,G	NA,A	NA,1	NA,-inf	NA,inf	NA,3.48358	0.0173306	0.03466
2	chr11:117442308:T:C	117442308	NA,C	NA,T	NA,1	NA,inf	NA,inf	NA,3.17219	0.0159904	0.0318719
2	chr11:116694182:G:A	116694182	NA,A	NA,G	NA,1	NA,inf	NA,inf	NA,2.56958	0.00697391	0.013968
2	chr11:117461796:T:C	117461796	C,C	T,T	1,1	inf,-inf	inf,inf	0.4504,3.45847	0.00648316	0.01306
2	chr11:117080670:G:A	117080670	NA,A	NA,G	NA,1	NA,-inf	NA,inf	NA,2.54628	0.00579887	0.0116424
2	chr11:117515352:A:C	117515352	C,C	A,A	1,1	inf,inf	inf,inf	2.3959,1.23573	0.00508556	0.0101987
2	chr11:117121632:C:T	117121632	NA,T	NA,C	NA,1	NA,-inf	NA,inf	NA,2.53715	0.00470455	0.00945689
2	chr11:117481689:G:C	117481689	NA,C	NA,G	NA,1	NA,inf	NA,inf	NA,2.36976	0.0044193	0.00889142
2	chr11:116701453:T:C	116701453	C,NA	T,NA	1,NA	-inf,NA	inf,NA	2.78479,NA	0.0038022	0.00771124
2	chr11:116884325:T:C	116884325	C,C	T,T	1,1	-inf,-inf	inf,inf	3.33299,2.92923	0.00365245	0.0101371
2	chr11:116766281:A:C	116766281	NA,C	NA,A	NA,1	NA,inf	NA,inf	NA,2.05079	0.00341893	0.00685238
2	chr11:117036279:T:C	117036279	NA,C	NA,T	NA,1	NA,inf	NA,inf	NA,2.15916	0.00310283	0.00621962
2	chr11:116899801:A:G	116899801	G,G	A,A	1,1	-inf,-inf	inf,inf	3.42128,2.72234	0.00292727	0.00820305
2	chr11:116902071:C:A	116902071	A,A	C,C	1,1	-inf,-inf	inf,inf	3.30522,2.81971	0.00290327	0.00802832
2	chr11:117461223:C:A	117461223	NA,A	NA,C	NA,1	NA,inf	NA,inf	NA,2.15408	0.0028562	0.0057489
2	chr11:116708950:A:G	116708950	NA,G	NA,A	NA,1	NA,inf	NA,inf	NA,2.04005	0.00258	0.00518235
2	chr11:116767883:G:A	116767883	NA,A	NA,G	NA,1	NA,inf	NA,inf	NA,1.90152	0.002538	0.00508978
2	chr11:117230404:T:C	117230404	C,NA	T,NA	1,NA	-inf,NA	inf,NA	2.50426,NA	0.00248043	0.00502494
2	chr11:117514718:T:C	117514718	C,NA	T,NA	1,NA	inf,NA	inf,NA	2.75463,NA	0.002461	0.00501524
2	chr11:117217151:A:T	117217151	NA,T	NA,A	NA,1	NA,inf	NA,inf	NA,2.09354	0.00232678	0.0046883
2	chr11:116690928:G:A	116690928	NA,A	NA,G	NA,1	NA,inf	NA,inf	NA,2.36431	0.00219906	0.00445755
2	chr11:116985473:G:A	116985473	NA,A	NA,G	NA,1	NA,inf	NA,inf	NA,1.97261	0.00219203	0.00439765
2	chr11:116703526:G:A	116703526	NA,A	NA,G	NA,1	NA,inf	NA,inf	NA,1.8677	0.00217837	0.00436969
2	chr11:117012521:T:G	117012521	NA,G	NA,T	NA,1	NA,inf	NA,inf	NA,2.2122	0.0021532	0.0043462
2	chr11:116676287:T:G	116676287	G,G	T,T	1,1	inf,inf	inf,inf	1.58647,2.8473	0.00210649	0.00439318
2	chr11:116907422:G:A	116907422	A,A	G,G	1,1	inf,-inf	inf,inf	1.62624,1.55484	0.00209209	0.00418416
2	chr11:116862140:A:G	116862140	G,G	A,A	1,1	-inf,-inf	inf,inf	2.64885,2.94829	0.00208069	0.00496508
2	chr11:116657390:ACTCCTGAC:A	116657390	NA,A	NA,ACTCCTGAC	NA,1	NA,-inf	NA,inf	NA,1.96063	0.00207866	0.00418868
2	chr11:116767269:A:C	116767269	C,C	A,A	1,1	-inf,-inf	inf,inf	1.5687,3.3657	0.00206471	0.00458902
2	chr11:117442246:A:G	117442246	G,G	A,A	1,1	inf,inf	inf,inf	0.555773,2.802	0.00205396	0.00412806
2	chr11:116783815:G:A	116783815	NA,A	NA,G	NA,1	NA,inf	NA,inf	NA,1.7844	0.00204091	0.00409423
2	chr11:116702992:C:T	116702992	NA,T	NA,C	NA,1	NA,inf	NA,inf	NA,1.8294	0.00201873	0.00404997
2	chr11:116710457:G:A	116710457	NA,A	NA,G	NA,1	NA,inf	NA,inf	NA,1.85753	0.0020073	0.00403662
2	chr11:116779738:ATC:A	116779738	NA,A	NA,ATC	NA,1	NA,inf	NA,inf	NA,1.77535	0.00200038	0.0040131
2	chr11:116760675:T:C	116760675	C,C	T,T	1,1	-inf,-inf	inf,inf	1.54442,3.23169	0.00198481	0.00430405
2	chr11:116783719:C:T	116783719	T,T	C,C	1,1	-inf,-inf	inf,inf	1.51747,3.28742	0.00193275	0.00423556
2	chr11:116694866:C:T	116694866	NA,T	NA,C	NA,1	NA,inf	NA,inf	NA,2.28759	0.00192619	0.00390439
2	chr11:117223090:G:A	117223090	A,NA	G,NA	1,NA	inf,NA	inf,NA	2.17395,NA	0.00191813	0.00387515
2	chr11:117428914:G:A	117428914	A,NA	G,NA	1,NA	inf,NA	inf,NA	2.91437,NA	0.00184606	0.00386624
2	chr11:117444716:G:A	117444716	NA,A	NA,G	NA,1	NA,inf	NA,inf	NA,1.91553	0.00181695	0.0036593
2	chr11:117447081:G:A	117447081	NA,A	NA,G	NA,1	NA,inf	NA,inf	NA,1.89679	0.00176137	0.0035473
2	chr11:117229863:A:G	117229863	NA,G	NA,A	NA,1	NA,inf	NA,inf	NA,1.79619	0.00174537	0.00351245
2	chr11:117023460:T:C	117023460	NA,C	NA,T	NA,1	NA,inf	NA,inf	NA,2.09889	0.00173976	0.00351262
2	chr11:117110459:C:T	117110459	NA,T	NA,C	NA,1	NA,-inf	NA,inf	NA,2.02864	0.0017116	0.00344634
2	chr11:116897666:G:A	116897666	NA,A	NA,G	NA,1	NA,inf	NA,inf	NA,2.083	0.00170081	0.00343389
2	chr11:116968676:C:G	116968676	NA,G	NA,C	NA,1	NA,inf	NA,inf	NA,2.08193	0.00169703	0.00342627
2	chr11:117209117:A:G	117209117	G,NA	A,NA	1,NA	inf,NA	inf,NA	1.97341,NA	0.00166628	0.00333189
2	chr11:117189078:G:C	117189078	C,C	G,G	1,1	inf,inf	inf,inf	0.0226557,2.68787	0.00163602	0.00328099
2	chr11:117100520:G:A	117100520	NA,A	NA,G	NA,1	NA,-inf	NA,inf	NA,1.82788	0.00159998	0.0032243
2	chr11:116726546:A:G	116726546	NA,G	NA,A	NA,1	NA,inf	NA,inf	NA,1.79475	0.00159508	0.00320604
2	chr11:117527495:T:A	117527495	NA,A	NA,T	NA,1	NA,inf	NA,inf	NA,1.85715	0.00159096	0.00320372
2	chr11:117102125:G:A	117102125	NA,A	NA,G	NA,1	NA,-inf	NA,inf	NA,1.82196	0.00158338	0.00319087
2	chr11:116794363:C:T	116794363	T,T	C,C	1,1	-inf,inf	inf,inf	2.63109,1.03153	0.00154569	0.00317105
2	chr11:117539256:T:C	117539256	C,NA	T,NA	1,NA	inf,NA	inf,NA	2.10191,NA	0.0015238	0.00307316
2	chr11:116739332:C:T	116739332	T,T	C,C	1,1	-inf,-inf	inf,inf	1.49501,3.06268	0.00151741	0.00326144
2	chr11:117439478:C:T	117439478	T,NA	C,NA	1,NA	inf,NA	inf,NA	2.57217,NA	0.0015162	0.00311663
2	chr11:117020200:T:A	117020200	NA,A	NA,T	NA,1	NA,inf	NA,inf	NA,1.78194	0.00150401	0.00301902
2	chr11:117500848:T:G	117500848	G,G	T,T	1,1	inf,inf	inf,inf	2.15788,0.860072	0.00149004	0.0030001
2	chr11:116860022:G:A	116860022	A,A	G,G	1,1	-inf,-inf	inf,inf	2.71691,2.72089	0.00143876	0.00349371
2	chr11:117077521:T:C	117077521	NA,C	NA,T	NA,1	NA,inf	NA,inf	NA,1.75807	0.00143522	0.0028813
2	chr11:117536720:A:G	117536720	G,NA	A,NA	1,NA	inf,NA	inf,NA	2.06957,NA	0.0014308	0.00288578
2	chr11:116618912:T:G	116618912	G,G	T,T	1,1	inf,inf	inf,inf	0.559635,2.55152	0.00142958	0.0028822
2	chr11:117123952:C:T	117123952	NA,T	NA,C	NA,1	NA,-inf	NA,inf	NA,1.92412	0.00142891	0.0028774
2	chr11:116959410:T:C	116959410	NA,C	NA,T	NA,1	NA,inf	NA,inf	NA,1.96452	0.00137429	0.00277505
2	chr11:117129601:A:T	117129601	NA,T	NA,A	NA,1	NA,-inf	NA,inf	NA,1.89192	0.00135037	0.00271936
2	chr11:117320957:G:A	117320957	NA,A	NA,G	NA,1	NA,-inf	NA,inf	NA,1.6869	0.00134089	0.00270049
2	chr11:116924405:G:A	116924405	NA,A	NA,G	NA,1	NA,inf	NA,inf	NA,1.71695	0.00133725	0.00268474
2	chr11:117085933:G:A	117085933	NA,A	NA,G	NA,1	NA,inf	NA,inf	NA,1.70801	0.00131169	0.0026336
2	chr11:117101226:A:G	117101226	NA,G	NA,A	NA,1	NA,-inf	NA,inf	NA,1.88899	0.00131053	0.00263957
2	chr11:117451963:G:A	117451963	NA,A	NA,G	NA,1	NA,inf	NA,inf	NA,1.73012	0.00131026	0.00263921
2	chr11:116686983:G:T	116686983	NA,T	NA,G	NA,1	NA,inf	NA,inf	NA,1.69202	0.00130392	0.00262142
2	chr11:117153802:A:G	117153802	G,NA	A,NA	1,NA	inf,NA	inf,NA	1.95587,NA	0.00128774	0.00260159
2	chr11:117000753:C:T	117000753	NA,T	NA,C	NA,1	NA,inf	NA,inf	NA,1.68455	0.00125572	0.00252131
2	chr11:116751366:C:T	116751366	NA,T	NA,C	NA,1	NA,inf	NA,inf	NA,1.65778	0.0012485	0.00250935
2	chr11:116616614:G:T	116616614	NA,T	NA,G	NA,1	NA,inf	NA,inf	NA,1.66338	0.00124255	0.00250396
2	chr11:117186578:A:G	117186578	G,NA	A,NA	1,NA	inf,NA	inf,NA	1.85092,NA	0.00123402	0.00247509
2	chr11:117462474:A:G	117462474	NA,G	NA,A	NA,1	NA,inf	NA,inf	NA,1.61252	0.00123328	0.00248386
2	chr11:116915801:C:T	116915801	NA,T	NA,C	NA,1	NA,-inf	NA,inf	NA,1.81537	0.00122914	0.00247487
2	chr11:116897511:A:C	116897511	NA,C	NA,A	NA,1	NA,-inf	NA,inf	NA,1.81598	0.00122851	0.00247363
2	chr11:116918328:T:C	116918328	NA,C	NA,T	NA,1	NA,inf	NA,inf	NA,1.81618	0.0012209	0.00245658
2	chr11:117095063:C:T	117095063	NA,T	NA,C	NA,1	NA,-inf	NA,inf	NA,1.84341	0.00121941	0.00245618
2	chr11:116683186:G:A	116683186	NA,A	NA,G	NA,1	NA,inf	NA,inf	NA,1.63845	0.00118989	0.00239239
2	chr11:116779950:CTAGT:C	116779950	C,C	CTAGT,CTAGT	1,1	-inf,inf	inf,inf	2.90564,0.640068	0.00118854	0.00246034
2	chr11:117006443:A:C	117006443	C,C	A,A	1,1	-inf,-inf	inf,inf	1.72847,2.51795	0.00118031	0.00257416
2	chr11:116977952:C:T	116977952	NA,T	NA,C	NA,1	NA,inf	NA,inf	NA,1.65022	0.00117995	0.00236934
2	chr11:116781585:C:T	116781585	T,T	C,C	1,1	-inf,inf	inf,inf	2.89708,0.640989	0.00117401	0.00242995
2	chr11:117312784:G:A	117312784	NA,A	NA,G	NA,1	NA,-inf	NA,inf	NA,1.60952	0.0011683	0.0023531
2	chr11:116910971:A:T	116910971	NA,T	NA,A	NA,1	NA,inf	NA,inf	NA,1.62907	0.00116006	0.00232942
2	chr11:116770135:C:T	116770135	NA,T	NA,C	NA,1	NA,inf	NA,inf	NA,1.5558	0.00115686	0.00232847
2	chr11:116937648:A:G	116937648	NA,G	NA,A	NA,1	NA,inf	NA,inf	NA,1.634	0.00114653	0.00230229
2	chr11:117109281:G:T	117109281	NA,T	NA,G	NA,1	NA,-inf	NA,inf	NA,1.78381	0.00112661	0.00227072
2	chr11:116586831:C:T	116586831	NA,T	NA,C	NA,1	NA,inf	NA,inf	NA,1.60209	0.00111674	0.00225054
2	chr11:116668550:C:G	116668550	NA,G	NA,C	NA,1	NA,inf	NA,inf	NA,1.60364	0.00111523	0.00224242
2	chr11:116791636:G:T	116791636	NA,T	NA,G	NA,1	NA,inf	NA,inf	NA,1.59255	0.0011107	0.0022327
2	chr11:117096223:G:A	117096223	NA,A	NA,G	NA,1	NA,-inf	NA,inf	NA,1.57581	0.00110966	0.00223533
2	chr11:117112258:C:T	117112258	NA,T	NA,C	NA,1	NA,-inf	NA,inf	NA,1.78073	0.00110962	0.00223489
2	chr11:117426976:C:A	117426976	NA,A	NA,C	NA,1	NA,-inf	NA,inf	NA,1.6232	0.00110904	0.00223726
2	chr11:117466730:C:A	117466730	NA,A	NA,C	NA,1	NA,inf	NA,inf	NA,1.60647	0.00110724	0.00223107
2	chr11:116825472:T:G	116825472	NA,G	NA,T	NA,1	NA,-inf	NA,inf	NA,1.71355	0.00110372	0.00222682
2	chr11:116914096:GAAAC:G	116914096	G,NA	GAAAC,NA	1,NA	inf,NA	inf,NA	1.74273,NA	0.00110027	0.00220118
2	chr11:116776142:C:T	116776142	T,T	C,C	1,1	-inf,inf	inf,inf	2.85302,0.640231	0.0010879	0.00225075
2	chr11:116677504:C:T	116677504	NA,T	NA,C	NA,1	NA,inf	NA,inf	NA,1.55592	0.00108755	0.00218777
2	chr11:116643923:T:C	116643923	NA,C	NA,T	NA,1	NA,inf	NA,inf	NA,1.5699	0.00107987	0.0021767
2	chr11:117220905:T:C	117220905	NA,C	NA,T	NA,1	NA,-inf	NA,inf	NA,1.69893	0.00107964	0.00217531
2	chr11:117461090:C:T	117461090	T,T	C,C	1,1	inf,inf	inf,inf	0.0633108,2.66218	0.00107269	0.00215807
2	chr11:116686048:A:G	116686048	NA,G	NA,A	NA,1	NA,inf	NA,inf	NA,1.5802	0.00106833	0.00214823
2	chr11:117113730:C:T	117113730	NA,T	NA,C	NA,1	NA,-inf	NA,inf	NA,1.5923	0.00105515	0.00212624
2	chr11:116830508:C:T	116830508	NA,T	NA,C	NA,1	NA,-inf	NA,inf	NA,1.77628	0.00105441	0.00212704
2	chr11:116931940:G:T	116931940	NA,T	NA,G	NA,1	NA,inf	NA,inf	NA,1.96951	0.00104598	0.00212187
2	chr11:116858173:C:T	116858173	NA,T	NA,C	NA,1	NA,inf	NA,inf	NA,1.99912	0.00104371	0.00211946
2	chr11:117534073:A:G	117534073	NA,G	NA,A	NA,1	NA,inf	NA,inf	NA,1.62469	0.00103992	0.00209481
2	chr11:117438444:G:A	117438444	NA,A	NA,G	NA,1	NA,inf	NA,inf	NA,1.61642	0.0010372	0.00208814
2	chr11:117463940:G:A	117463940	NA,A	NA,G	NA,1	NA,-inf	NA,inf	NA,1.63064	0.00103653	0.00208969
2	chr11:116775346:C:G	116775346	G,G	C,C	1,1	-inf,inf	inf,inf	2.80147,0.662699	0.00103615	0.00214225
2	chr11:117094839:A:G	117094839	G,NA	A,NA	1,NA	inf,NA	inf,NA	1.70651,NA	0.00101707	0.00203501
2	chr11:117126045:G:T	117126045	NA,T	NA,G	NA,1	NA,inf	NA,inf	NA,1.45956	0.00101259	0.00203635
2	chr11:116737310:G:A	116737310	NA,A	NA,G	NA,1	NA,inf	NA,inf	NA,1.41831	0.00101113	0.00203071
2	chr11:117501382:T:C	117501382	C,C	T,T	1,1	inf,inf	inf,inf	2.05728,0.753439	0.000999911	0.00201438
2	chr11:117216070:G:T	117216070	NA,T	NA,G	NA,1	NA,-inf	NA,inf	NA,1.72213	0.000994325	0.00200307
2	chr11:116685253:A:C	116685253	NA,C	NA,A	NA,1	NA,inf	NA,inf	NA,1.53995	0.000992189	0.00199526
2	chr11:116764457:G:T	116764457	NA,T	NA,G	NA,1	NA,inf	NA,inf	NA,1.62618	0.000985239	0.0019878
2	chr11:117099819:G:T	117099819	NA,T	NA,G	NA,1	NA,inf	NA,inf	NA,1.52052	0.00098425	0.00198244
2	chr11:116619656:G:A	116619656	NA,A	NA,G	NA,1	NA,-inf	NA,inf	NA,1.49134	0.000980084	0.00197432
2	chr11:117438265:T:C	117438265	C,C	T,T	1,1	inf,inf	inf,inf	0.754204,2.19113	0.000965377	0.00194285
2	chr11:116887975:ATACATGAATTGT:A	116887975	NA,A	NA,ATACATGAATTGT	NA,1	NA,inf	NA,inf	NA,1.53504	0.000954925	0.00192267
2	chr11:116688492:A:G	116688492	NA,G	NA,A	NA,1	NA,inf	NA,inf	NA,1.45897	0.000954832	0.00191938
2	chr11:117468031:T:C	117468031	NA,C	NA,T	NA,1	NA,-inf	NA,inf	NA,1.58347	0.000954216	0.00192379
2	chr11:116975598:T:C	116975598	NA,C	NA,T	NA,1	NA,inf	NA,inf	NA,1.53263	0.000950896	0.00190994
2	chr11:117096162:T:C	117096162	C,NA	T,NA	1,NA	inf,NA	inf,NA	1.66798,NA	0.000940845	0.00188277
2	chr11:117462941:G:A	117462941	A,A	G,G	1,1	inf,-inf	inf,inf	0.421347,2.45881	0.000940301	0.00189921
2	chr11:117032777:A:C	117032777	NA,C	NA,A	NA,1	NA,inf	NA,inf	NA,1.46163	0.000929878	0.00187254
2	chr11:117036884:T:G	117036884	NA,G	NA,T	NA,1	NA,inf	NA,inf	NA,1.68268	0.000929661	0.00187671
2	chr11:117119726:A:G	117119726	G,NA	A,NA	1,NA	-inf,NA	inf,NA	1.30335,NA	0.000929126	0.00186575
2	chr11:116900855:T:C	116900855	NA,C	NA,T	NA,1	NA,inf	NA,inf	NA,1.45469	0.000927302	0.00186717
2	chr11:116829811:C:T	116829811	NA,T	NA,C	NA,1	NA,-inf	NA,inf	NA,1.42549	0.000924133	0.0018604
2	chr11:117111363:T:C	117111363	NA,C	NA,T	NA,1	NA,-inf	NA,inf	NA,1.65856	0.00090676	0.0018278
2	chr11:117119790:AC:A	117119790	NA,A	NA,AC	NA,1	NA,inf	NA,inf	NA,1.47736	0.000894879	0.00180108
2	chr11:117072018:G:A	117072018	NA,A	NA,G	NA,1	NA,-inf	NA,inf	NA,1.67401	0.00089474	0.00180258
2	chr11:117322657:G:A	117322657	NA,A	NA,G	NA,1	NA,inf	NA,inf	NA,1.56561	0.000893321	0.00180267
2	chr11:116740561:G:A	116740561	NA,A	NA,G	NA,1	NA,inf	NA,inf	NA,1.354	0.000891215	0.0017902
2	chr11:116909986:A:G	116909986	G,NA	A,NA	1,NA	inf,NA	inf,NA	1.63477,NA	0.000889549	0.00178025
2	chr11:117573329:A:G	117573329	G,G	A,A	1,1	-inf,-inf	inf,inf	2.20379,0.438135	0.000889507	0.0017934
2	chr11:116851977:G:C	116851977	C,C	G,G	1,1	-inf,-inf	inf,inf	2.43861,2.58957	0.000884818	0.00206125
2	chr11:117056385:G:A	117056385	A,A	G,G	1,1	inf,inf	inf,inf	1.80239,0.923571	0.000877556	0.00175392
2	chr11:116666676:T:A	116666676	A,NA	T,NA	1,NA	-inf,NA	inf,NA	1.99506,NA	0.000876752	0.00177944
2	chr11:117463803:G:A	117463803	A,A	G,G	1,1	inf,-inf	inf,inf	0.413602,2.42271	0.000873702	0.00176467
2	chr11:116646776:G:A	116646776	NA,A	NA,G	NA,1	NA,inf	NA,inf	NA,1.46085	0.000870529	0.00175499
2	chr11:116588828:T:C	116588828	NA,C	NA,T	NA,1	NA,-inf	NA,inf	NA,1.45976	0.000870139	0.00175477
2	chr11:117544129:A:C	117544129	C,C	A,A	1,1	inf,inf	inf,inf	2.30636,0.45959	0.000869977	0.00175547
2	chr11:117005267:T:C	117005267	C,C	T,T	1,1	-inf,-inf	inf,inf	1.66107,2.37957	0.000860696	0.0018601
2	chr11:117125998:T:C	117125998	NA,C	NA,T	NA,1	NA,inf	NA,inf	NA,1.45259	0.000858811	0.00172848
2	chr11:116895433:G:A	116895433	A,NA	G,NA	1,NA	inf,NA	inf,NA	1.61652,NA	0.000858671	0.00171858
2	chr11:117454601:T:C	117454601	NA,C	NA,T	NA,1	NA,-inf	NA,inf	NA,1.47754	0.000858301	0.00173006
2	chr11:117454412:T:C	117454412	NA,C	NA,T	NA,1	NA,-inf	NA,inf	NA,1.47754	0.000858301	0.00173006
2	chr11:116672450:C:T	116672450	NA,T	NA,C	NA,1	NA,inf	NA,inf	NA,1.46205	0.000857505	0.00172466
2	chr11:116765185:A:G	116765185	NA,G	NA,A	NA,1	NA,inf	NA,inf	NA,1.41711	0.000857432	0.00172384
2	chr11:116900488:T:C	116900488	C,NA	T,NA	1,NA	inf,NA	inf,NA	1.61438,NA	0.000855386	0.001712
2	chr11:117086442:A:G	117086442	G,NA	A,NA	1,NA	inf,NA	inf,NA	1.61514,NA	0.000854703	0.00171063
2	chr11:117066411:A:G	117066411	G,NA	A,NA	1,NA	inf,NA	inf,NA	1.61625,NA	0.000854142	0.00170952
2	chr11:117094226:C:T	117094226	T,NA	C,NA	1,NA	inf,NA	inf,NA	1.61264,NA	0.000851116	0.00170346
2	chr11:117046268:G:A	117046268	A,A	G,G	1,1	inf,inf	inf,inf	1.75481,0.95442	0.000845493	0.00168995
2	chr11:117270493:A:G	117270493	NA,G	NA,A	NA,1	NA,-inf	NA,inf	NA,1.4712	0.000845328	0.00170401
2	chr11:117104987:G:A	117104987	A,NA	G,NA	1,NA	inf,NA	inf,NA	1.6068,NA	0.000841637	0.00168456
2	chr11:116660762:T:A	116660762	A,A	T,T	1,1	inf,inf	inf,inf	2.19058,1.62839	0.000839185	0.00175683
2	chr11:117554089:G:A	117554089	A,A	G,G	1,1	-inf,-inf	inf,inf	2.06476,0.711958	0.000835873	0.00168522
2	chr11:117546669:G:T	117546669	T,NA	G,NA	1,NA	inf,NA	inf,NA	1.76467,NA	0.000834427	0.00168299
2	chr11:117068654:A:G	117068654	G,NA	A,NA	1,NA	inf,NA	inf,NA	1.60089,NA	0.000829566	0.00166041
2	chr11:117030459:A:G	117030459	G,G	A,A	1,1	inf,inf	inf,inf	1.745,0.9531	0.000827961	0.00165495
2	chr11:117081210:T:C	117081210	C,NA	T,NA	1,NA	inf,NA	inf,NA	1.5988,NA	0.000827596	0.00165648
2	chr11:117446877:T:C	117446877	C,C	T,T	1,1	inf,-inf	inf,inf	0.62719,2.21489	0.000825938	0.00166721
2	chr11:116684939:T:G	116684939	NA,G	NA,T	NA,1	NA,inf	NA,inf	NA,1.43979	0.00082405	0.00165743
2	chr11:117110285:A:G	117110285	G,G	A,A	1,1	-inf,-inf	inf,inf	1.01036,2.48321	0.000818104	0.00168979
2	chr11:117491710:G:A	117491710	A,A	G,G	1,1	-inf,-inf	inf,inf	1.64535,1.16492	0.000817918	0.00165052
2	chr11:116927787:C:T	116927787	T,NA	C,NA	1,NA	inf,NA	inf,NA	1.58985,NA	0.00081623	0.00163375
2	chr11:116708346:A:G	116708346	NA,G	NA,A	NA,1	NA,-inf	NA,inf	NA,1.46456	0.000813202	0.00164189
2	chr11:116937942:C:T	116937942	T,NA	C,NA	1,NA	inf,NA	inf,NA	1.5863,NA	0.000809905	0.00162112
2	chr11:117166095:A:G	117166095	NA,G	NA,A	NA,1	NA,inf	NA,inf	NA,1.41758	0.000806386	0.00162302
2	chr11:116915676:G:A	116915676	NA,A	NA,G	NA,1	NA,inf	NA,inf	NA,1.59929	0.000805209	0.00162557
2	chr11:117074569:A:G	117074569	NA,G	NA,A	NA,1	NA,-inf	NA,inf	NA,1.61461	0.000802671	0.00161728
2	chr11:117051086:C:T	117051086	T,NA	C,NA	1,NA	inf,NA	inf,NA	1.58114,NA	0.000798852	0.00159904
2	chr11:117046007:G:A	117046007	A,A	G,G	1,1	inf,inf	inf,inf	1.7113,0.970303	0.000797937	0.00159505
2	chr11:117038091:A:G	117038091	G,NA	A,NA	1,NA	inf,NA	inf,NA	1.5791,NA	0.00079661	0.00159455
2	chr11:116982435:C:A	116982435	A,NA	C,NA	1,NA	inf,NA	inf,NA	1.57483,NA	0.000790452	0.00158224
2	chr11:116852698:AAAAC:A	116852698	A,NA	AAAAC,NA	1,NA	-inf,NA	inf,NA	1.76113,NA	0.000789278	0.00159695
2	chr11:117057483:G:A	117057483	A,A	G,G	1,1	inf,inf	inf,inf	1.72277,0.94822	0.000786038	0.00157127
2	chr11:117245596:C:T	117245596	T,T	C,C	1,1	-inf,-inf	inf,inf	0.0904862,2.39163	0.000785484	0.00158366
2	chr11:116909851:G:A	116909851	A,NA	G,NA	1,NA	inf,NA	inf,NA	1.5685,NA	0.000784114	0.00156957
2	chr11:116981998:T:C	116981998	C,C	T,T	1,1	inf,inf	inf,inf	1.87066,0.752199	0.000780969	0.00156087
2	chr11:117457844:G:A	117457844	A,NA	G,NA	1,NA	-inf,NA	inf,NA	1.63525,NA	0.00078075	0.00157539
2	chr11:117034493:T:C	117034493	C,NA	T,NA	1,NA	inf,NA	inf,NA	1.56614,NA	0.000776682	0.00155473
2	chr11:117055182:T:C	117055182	C,NA	T,NA	1,NA	inf,NA	inf,NA	1.56449,NA	0.000775918	0.00155319
2	chr11:116967503:T:C	116967503	C,NA	T,NA	1,NA	inf,NA	inf,NA	1.56258,NA	0.000772422	0.00154621
2	chr11:117044526:C:T	117044526	T,NA	C,NA	1,NA	inf,NA	inf,NA	1.55884,NA	0.000766169	0.00153372
2	chr11:117044604:T:G	117044604	NA,G	NA,T	NA,1	NA,-inf	NA,inf	NA,1.31751	0.000759399	0.00152924
2	chr11:116863012:T:C	116863012	C,C	T,T	1,1	-inf,-inf	inf,inf	2.535,2.35694	0.000758977	0.0017673
2	chr11:116982000:T:C	116982000	C,C	T,T	1,1	inf,inf	inf,inf	1.85524,0.752199	0.000758253	0.00151553
2	chr11:116978322:G:A	116978322	A,A	G,G	1,1	inf,inf	inf,inf	1.84081,0.767127	0.000754615	0.00150827
2	chr11:116968704:A:G	116968704	G,NA	A,NA	1,NA	inf,NA	inf,NA	1.54971,NA	0.00075342	0.00150824
2	chr11:117252502:C:G	117252502	G,G	C,C	1,1	-inf,-inf	inf,inf	0.0214023,2.37172	0.000752815	0.00151759
2	chr11:116716287:G:A	116716287	NA,A	NA,G	NA,1	NA,inf	NA,inf	NA,1.29962	0.00075184	0.00151086
2	chr11:117117867:T:C	117117867	NA,C	NA,T	NA,1	NA,inf	NA,inf	NA,1.37837	0.000749501	0.00150863
2	chr11:117155633:C:T	117155633	NA,T	NA,C	NA,1	NA,inf	NA,inf	NA,1.3796	0.000748383	0.00150638
2	chr11:117554454:C:T	117554454	T,NA	C,NA	1,NA	inf,NA	inf,NA	1.70581,NA	0.000747008	0.00150677
2	chr11:117106673:T:G	117106673	NA,G	NA,T	NA,1	NA,inf	NA,inf	NA,1.37428	0.000745347	0.00150023
2	chr11:117117475:C:G	117117475	NA,G	NA,C	NA,1	NA,inf	NA,inf	NA,1.37511	0.000745065	0.00149971
2	chr11:117081481:G:A	117081481	NA,A	NA,G	NA,1	NA,inf	NA,inf	NA,1.40845	0.000744715	0.00150082
2	chr11:116887004:T:C	116887004	C,NA	T,NA	1,NA	inf,NA	inf,NA	1.54098,NA	0.000744312	0.00149005
2	chr11:117117466:C:T	117117466	NA,T	NA,C	NA,1	NA,inf	NA,inf	NA,1.37428	0.000743934	0.00149743
2	chr11:117046373:G:A	117046373	A,NA	G,NA	1,NA	inf,NA	inf,NA	1.54227,NA	0.000743542	0.0014885
2	chr11:117027155:A:G	117027155	G,NA	A,NA	1,NA	inf,NA	inf,NA	1.53952,NA	0.000739592	0.0014806
2	chr11:116973933:G:A	116973933	A,A	G,G	1,1	inf,inf	inf,inf	1.81945,0.778209	0.000736947	0.00147301
2	chr11:117118220:G:A	117118220	A,A	G,G	1,1	-inf,-inf	inf,inf	3.13517,1.85722	0.00073574	0.00186627
2	chr11:117142769:G:A	117142769	NA,A	NA,G	NA,1	NA,inf	NA,inf	NA,1.36806	0.000732587	0.00147463
2	chr11:117020696:G:A	117020696	A,NA	G,NA	1,NA	inf,NA	inf,NA	1.53453,NA	0.00073236	0.00146615
2	chr11:116872150:A:G	116872150	NA,G	NA,A	NA,1	NA,inf	NA,inf	NA,1.35067	0.000731646	0.00147436
2	chr11:116644840:T:C	116644840	C,C	T,T	1,1	inf,-inf	inf,inf	2.28966,1.36016	0.000731191	0.0015372
2	chr11:117161925:T:C	117161925	C,C	T,T	1,1	inf,-inf	inf,inf	1.49102,1.1661	0.000730563	0.00146314
2	chr11:116850113:C:G	116850113	G,G	C,C	1,1	-inf,-inf	inf,inf	2.55178,2.4101	0.000725576	0.00171668
2	chr11:117447225:A:T	117447225	T,T	A,A	1,1	inf,-inf	inf,inf	0.657701,2.12154	0.000724755	0.00146323
2	chr11:117184223:A:C	117184223	NA,C	NA,A	NA,1	NA,inf	NA,inf	NA,1.35414	0.00072434	0.0014592
2	chr11:117077652:T:C	117077652	C,NA	T,NA	1,NA	inf,NA	inf,NA	1.52822,NA	0.000724094	0.00144962
2	chr11:117037567:A:G	117037567	G,G	A,A	1,1	-inf,-inf	inf,inf	1.6996,2.333	0.00072348	0.00159255
2	chr11:116973031:T:C	116973031	C,NA	T,NA	1,NA	inf,NA	inf,NA	1.52826,NA	0.000723119	0.00144769
2	chr11:117043946:G:C	117043946	C,NA	G,NA	1,NA	inf,NA	inf,NA	1.52396,NA	0.000722359	0.00144622
2	chr11:116793135:C:T	116793135	T,T	C,C	1,1	-inf,inf	inf,inf	1.79551,1.30169	0.000720454	0.00146837
2	chr11:117109374:A:G	117109374	NA,G	NA,A	NA,1	NA,inf	NA,inf	NA,1.35343	0.000716278	0.0014418
2	chr11:116982211:C:T	116982211	T,T	C,C	1,1	inf,inf	inf,inf	1.80643,0.775704	0.000715709	0.00143062
2	chr11:117118808:C:T	117118808	T,T	C,C	1,1	-inf,-inf	inf,inf	0.479053,2.30285	0.000713642	0.00144023
2	chr11:116999443:C:T	116999443	T,T	C,C	1,1	inf,inf	inf,inf	1.80382,0.775561	0.000711919	0.00142306
2	chr11:117049483:C:T	117049483	T,NA	C,NA	1,NA	inf,NA	inf,NA	1.51929,NA	0.000711705	0.00142486
2	chr11:117165219:T:G	117165219	NA,G	NA,T	NA,1	NA,inf	NA,inf	NA,1.35109	0.000711288	0.00143176
2	chr11:117509393:A:G	117509393	G,G	A,A	1,1	inf,inf	inf,inf	1.81909,0.691004	0.000711053	0.00143061
2	chr11:117002472:T:C	117002472	C,NA	T,NA	1,NA	inf,NA	inf,NA	1.51449,NA	0.000705646	0.00141275
2	chr11:116912426:C:G	116912426	G,NA	C,NA	1,NA	inf,NA	inf,NA	1.51187,NA	0.000705046	0.00141156
2	chr11:116989949:CTG:C	116989949	C,C	CTG,CTG	1,1	inf,inf	inf,inf	1.78486,0.789898	0.000703348	0.00140595
2	chr11:117060923:C:T	117060923	NA,T	NA,C	NA,1	NA,inf	NA,inf	NA,1.51106	0.000702263	0.00141756
2	chr11:117107303:C:T	117107303	NA,T	NA,C	NA,1	NA,inf	NA,inf	NA,1.34116	0.000700905	0.00141088
2	chr11:117157402:A:G	117157402	NA,G	NA,A	NA,1	NA,inf	NA,inf	NA,1.34298	0.000700554	0.00141018
2	chr11:117158834:G:A	117158834	NA,A	NA,G	NA,1	NA,inf	NA,inf	NA,1.3407	0.000697756	0.00140455
2	chr11:116987604:T:C	116987604	C,C	T,T	1,1	inf,inf	inf,inf	1.78141,0.788192	0.000696485	0.00139225
2	chr11:117555320:T:C	117555320	C,NA	T,NA	1,NA	inf,NA	inf,NA	1.66372,NA	0.000694584	0.00140102
2	chr11:117043544:T:C	117043544	C,NA	T,NA	1,NA	inf,NA	inf,NA	1.50443,NA	0.000691322	0.00138413
2	chr11:117036268:C:T	117036268	T,NA	C,NA	1,NA	inf,NA	inf,NA	1.50273,NA	0.000690646	0.00138277
2	chr11:117008446:A:G	117008446	G,NA	A,NA	1,NA	inf,NA	inf,NA	1.50613,NA	0.000690592	0.00138267
2	chr11:117156485:C:T	117156485	NA,T	NA,C	NA,1	NA,inf	NA,inf	NA,1.33469	0.00069021	0.00138937
2	chr11:117171830:T:TC	117171830	NA,TC	NA,T	NA,1	NA,inf	NA,inf	NA,1.33469	0.00069021	0.00138937
2	chr11:117211859:C:T	117211859	NA,T	NA,C	NA,1	NA,inf	NA,inf	NA,1.30029	0.000689392	0.00138846
2	chr11:117171471:G:C	117171471	NA,C	NA,G	NA,1	NA,inf	NA,inf	NA,1.3332	0.000688375	0.00138568
2	chr11:117151145:T:A	117151145	NA,A	NA,T	NA,1	NA,inf	NA,inf	NA,1.33311	0.00068824	0.00138541
2	chr11:117013000:C:T	117013000	T,T	C,C	1,1	inf,inf	inf,inf	1.82524,0.729973	0.000687404	0.00137411
2	chr11:117185196:C:T	117185196	NA,T	NA,C	NA,1	NA,inf	NA,inf	NA,1.33087	0.000685132	0.00137917
2	chr11:117230595:C:T	117230595	T,NA	C,NA	1,NA	inf,NA	inf,NA	1.47283,NA	0.000684641	0.00137115
2	chr11:117113774:G:C	117113774	NA,C	NA,G	NA,1	NA,inf	NA,inf	NA,1.32871	0.00068459	0.00137807
2	chr11:116587376:C:T	116587376	NA,T	NA,C	NA,1	NA,inf	NA,inf	NA,1.33172	0.000682299	0.00137528
2	chr11:116623600:G:A	116623600	NA,A	NA,G	NA,1	NA,inf	NA,inf	NA,1.33519	0.000676728	0.00136206
2	chr11:117559310:G:T	117559310	T,NA	G,NA	1,NA	inf,NA	inf,NA	1.64815,NA	0.00067545	0.00136243
2	chr11:117501411:T:A	117501411	A,A	T,T	1,1	inf,inf	inf,inf	1.88988,0.704699	0.000675136	0.00136045
2	chr11:116978828:G:C	116978828	C,C	G,G	1,1	inf,inf	inf,inf	1.78904,0.758032	0.000673854	0.00134705
2	chr11:116897006:G:A	116897006	A,NA	G,NA	1,NA	inf,NA	inf,NA	1.48459,NA	0.000672165	0.0013458
2	chr11:117575288:A:G	117575288	G,NA	A,NA	1,NA	inf,NA	inf,NA	1.64943,NA	0.000672138	0.00135583
2	chr11:116944549:G:A	116944549	A,NA	G,NA	1,NA	inf,NA	inf,NA	1.48685,NA	0.000669464	0.00134043
2	chr11:117001941:A:C	117001941	C,NA	A,NA	1,NA	inf,NA	inf,NA	1.48626,NA	0.000669087	0.00133968
2	chr11:117018058:A:G	117018058	NA,G	NA,A	NA,1	NA,-inf	NA,inf	NA,1.24862	0.000667486	0.00134432
2	chr11:116979769:C:A	116979769	A,A	C,C	1,1	inf,inf	inf,inf	1.76882,0.774276	0.000665958	0.0013313
2	chr11:117191494:G:T	117191494	NA,T	NA,G	NA,1	NA,inf	NA,inf	NA,1.31418	0.000664887	0.00133845
2	chr11:117000476:T:C	117000476	C,NA	T,NA	1,NA	inf,NA	inf,NA	1.48017,NA	0.000661863	0.00132524
2	chr11:117110217:A:G	117110217	NA,G	NA,A	NA,1	NA,inf	NA,inf	NA,1.25285	0.000661695	0.00133202
2	chr11:117481034:G:A	117481034	NA,A	NA,G	NA,1	NA,inf	NA,inf	NA,1.34919	0.000661447	0.00133344
2	chr11:117543590:AC:A	117543590	A,NA	AC,NA	1,NA	inf,NA	inf,NA	2.17119,NA	0.000660569	0.00135939
2	chr11:116884803:CACAA:C	116884803	NA,C	NA,CACAA	NA,1	NA,inf	NA,inf	NA,1.46361	0.000658816	0.00132963
2	chr11:117205003:AAGG:A	117205003	A,NA	AAGG,NA	1,NA	inf,NA	inf,NA	1.47405,NA	0.000656796	0.00131528
2	chr11:116646608:T:C	116646608	C,C	T,T	1,1	inf,-inf	inf,inf	2.10372,1.41705	0.000656314	0.00136959
2	chr11:117191233:C:T	117191233	NA,T	NA,C	NA,1	NA,inf	NA,inf	NA,1.30125	0.000654911	0.00131837
2	chr11:117063374:T:C	117063374	NA,C	NA,T	NA,1	NA,-inf	NA,inf	NA,1.23614	0.000654482	0.0013181
2	chr11:117446462:C:T	117446462	NA,T	NA,C	NA,1	NA,-inf	NA,inf	NA,1.32546	0.000653934	0.00131827
2	chr11:116715707:C:T	116715707	T,T	C,C	1,1	-inf,-inf	inf,inf	1.5075,2.50128	0.000652665	0.00139988
2	chr11:116879973:T:G	116879973	NA,G	NA,T	NA,1	NA,-inf	NA,inf	NA,1.4077	0.000652191	0.00131543
2	chr11:116796875:A:G	116796875	NA,G	NA,A	NA,1	NA,-inf	NA,inf	NA,1.36516	0.000649136	0.00130939
2	chr11:117041778:G:A	117041778	A,A	G,G	1,1	inf,inf	inf,inf	1.78913,0.736235	0.000648749	0.00129694
2	chr11:116705699:A:G	116705699	G,G	A,A	1,1	inf,inf	inf,inf	1.59612,2.457	0.000648611	0.00141133
2	chr11:117157764:A:G	117157764	NA,G	NA,A	NA,1	NA,inf	NA,inf	NA,1.29969	0.000648245	0.00130496
2	chr11:117213232:A:G	117213232	G,NA	A,NA	1,NA	inf,NA	inf,NA	1.46655,NA	0.000647108	0.00129592
2	chr11:116858197:G:A	116858197	NA,A	NA,G	NA,1	NA,inf	NA,inf	NA,1.31	0.000645603	0.00129754
2	chr11:116964647:G:A	116964647	A,A	G,G	1,1	inf,inf	inf,inf	1.97456,0.451989	0.000642963	0.00128529
2	chr11:117200733:C:T	117200733	T,T	C,C	1,1	-inf,-inf	inf,inf	0.483596,2.27476	0.000641508	0.00129258
2	chr11:117166590:G:A	117166590	NA,A	NA,G	NA,1	NA,inf	NA,inf	NA,1.25986	0.000640995	0.00129104
2	chr11:117506675:G:C	117506675	C,C	G,G	1,1	-inf,-inf	inf,inf	1.98521,0.485493	0.000640376	0.00129106
2	chr11:116655952:C:T	116655952	NA,T	NA,C	NA,1	NA,inf	NA,inf	NA,1.22935	0.000638982	0.00128686
2	chr11:117033342:T:C	117033342	NA,C	NA,T	NA,1	NA,-inf	NA,inf	NA,1.22149	0.000634842	0.00127861
2	chr11:117202254:G:A	117202254	A,NA	G,NA	1,NA	inf,NA	inf,NA	1.45607,NA	0.000634431	0.00127056
2	chr11:117133307:C:T	117133307	T,NA	C,NA	1,NA	inf,NA	inf,NA	1.44777,NA	0.000632681	0.00126698
2	chr11:117558319:G:A	117558319	A,A	G,G	1,1	inf,inf	inf,inf	1.68862,0.976859	0.000632171	0.0012745
2	chr11:116996228:A:C	116996228	C,NA	A,NA	1,NA	inf,NA	inf,NA	1.44366,NA	0.00063175	0.00126508
2	chr11:116992102:A:T	116992102	T,T	A,A	1,1	-inf,-inf	inf,inf	2.00748,2.16008	0.000629725	0.00145015
2	chr11:116607197:G:T	116607197	NA,T	NA,G	NA,1	NA,-inf	NA,inf	NA,1.25055	0.000628313	0.00126604
2	chr11:116891099:G:C	116891099	C,NA	G,NA	1,NA	-inf,NA	inf,NA	1.62883,NA	0.000626922	0.00126819
2	chr11:116712323:T:C	116712323	NA,C	NA,T	NA,1	NA,inf	NA,inf	NA,1.18049	0.000622403	0.00125115
2	chr11:116647052:G:A	116647052	NA,A	NA,G	NA,1	NA,inf	NA,inf	NA,1.33014	0.000620038	0.00124831
2	chr11:117476492:C:T	117476492	T,T	C,C	1,1	inf,inf	inf,inf	1.84677,0.775512	0.000619757	0.00125373
2	chr11:117195360:T:A	117195360	NA,A	NA,T	NA,1	NA,inf	NA,inf	NA,1.23882	0.000616717	0.00124217
2	chr11:116992063:C:T	116992063	T,T	C,C	1,1	inf,inf	inf,inf	1.70159,0.80696	0.000616672	0.00123293
2	chr11:117213694:G:A	117213694	A,NA	G,NA	1,NA	inf,NA	inf,NA	1.44003,NA	0.00061565	0.00123302
2	chr11:116723858:C:A	116723858	NA,A	NA,C	NA,1	NA,inf	NA,inf	NA,1.21889	0.00061529	0.00123904
2	chr11:117118417:G:A	117118417	A,NA	G,NA	1,NA	inf,NA	inf,NA	1.43398,NA	0.00061296	0.00122757
2	chr11:116969045:T:C	116969045	C,C	T,T	1,1	-inf,-inf	inf,inf	1.80358,2.21488	0.000612868	0.00136832
2	chr11:117547362:G:A	117547362	A,NA	G,NA	1,NA	inf,NA	inf,NA	1.59192,NA	0.000611093	0.00123263
2	chr11:117192273:C:T	117192273	NA,T	NA,C	NA,1	NA,-inf	NA,inf	NA,1.41934	0.000610721	0.00123133
2	chr11:117185975:G:A	117185975	NA,A	NA,G	NA,1	NA,inf	NA,inf	NA,1.26637	0.000610702	0.00122944
2	chr11:116712797:C:A	116712797	A,A	C,C	1,1	-inf,-inf	inf,inf	1.0376,2.55607	0.000608657	0.00126565
2	chr11:117512500:G:A	117512500	A,A	G,G	1,1	inf,inf	inf,inf	2.30617,0.0472359	0.000607752	0.00122734
2	chr11:116646156:G:A	116646156	A,A	G,G	1,1	inf,-inf	inf,inf	2.07202,1.3987	0.000607407	0.00126673
2	chr11:117131159:T:C	117131159	C,NA	T,NA	1,NA	inf,NA	inf,NA	1.43221,NA	0.000606414	0.00121451
2	chr11:117051526:T:C	117051526	NA,C	NA,T	NA,1	NA,-inf	NA,inf	NA,1.44191	0.000606171	0.00122144
2	chr11:117116705:T:C	117116705	C,NA	T,NA	1,NA	inf,NA	inf,NA	1.42817,NA	0.000605176	0.00121201
2	chr11:116997450:T:C	116997450	NA,C	NA,T	NA,1	NA,-inf	NA,inf	NA,1.4353	0.000603378	0.00121582
2	chr11:117070502:A:C	117070502	NA,C	NA,A	NA,1	NA,-inf	NA,inf	NA,1.1895	0.000601418	0.00121128
2	chr11:117479391:A:G	117479391	NA,G	NA,A	NA,1	NA,inf	NA,inf	NA,1.29339	0.000599645	0.00120888
2	chr11:116963014:C:T	116963014	T,T	C,C	1,1	-inf,-inf	inf,inf	3.55181,1.66523	0.000598786	0.00179321
2	chr11:117067546:C:T	117067546	NA,T	NA,C	NA,1	NA,-inf	NA,inf	NA,1.1873	0.00059688	0.00120219
2	chr11:116963597:G:A	116963597	A,A	G,G	1,1	-inf,-inf	inf,inf	3.58373,1.64245	0.000596602	0.00180434
2	chr11:117164906:C:T	117164906	T,NA	C,NA	1,NA	inf,NA	inf,NA	1.42085,NA	0.000595535	0.00119277
2	chr11:117491146:C:T	117491146	T,T	C,C	1,1	-inf,-inf	inf,inf	1.14283,1.47065	0.000593108	0.00119624
2	chr11:116991389:G:C	116991389	C,C	G,G	1,1	inf,inf	inf,inf	1.72496,0.752942	0.000591439	0.00118251
2	chr11:117191278:A:T	117191278	T,NA	A,NA	1,NA	inf,NA	inf,NA	1.41627,NA	0.000589147	0.00118001
2	chr11:116988869:A:G	116988869	NA,G	NA,A	NA,1	NA,-inf	NA,inf	NA,1.17972	0.0005884	0.00118512
2	chr11:117055725:C:T	117055725	NA,T	NA,C	NA,1	NA,-inf	NA,inf	NA,1.42706	0.000587019	0.00118292
2	chr11:117184769:A:G	117184769	G,NA	A,NA	1,NA	inf,NA	inf,NA	1.41472,NA	0.000586876	0.00117547
2	chr11:117556130:C:T	117556130	NA,T	NA,C	NA,1	NA,inf	NA,inf	NA,1.2314	0.000585682	0.00118062
2	chr11:117003240:T:C	117003240	C,NA	T,NA	1,NA	inf,NA	inf,NA	1.41427,NA	0.000585343	0.00117227
2	chr11:117183313:C:G	117183313	G,NA	C,NA	1,NA	inf,NA	inf,NA	1.41215,NA	0.000584336	0.00117039
2	chr11:116866586:C:T	116866586	T,NA	C,NA	1,NA	inf,NA	inf,NA	1.35245,NA	0.000583799	0.00116966
2	chr11:117182970:G:A	117182970	A,NA	G,NA	1,NA	inf,NA	inf,NA	1.41138,NA	0.000583507	0.00116873
2	chr11:116693692:C:T	116693692	T,T	C,C	1,1	-inf,inf	inf,inf	0.341728,1.94354	0.0005834	0.00117333
2	chr11:116865963:A:G	116865963	G,G	A,A	1,1	-inf,-inf	inf,inf	2.28043,2.30165	0.000582491	0.00130618
2	chr11:117015176:T:C	117015176	NA,C	NA,T	NA,1	NA,-inf	NA,inf	NA,1.1734	0.000581618	0.00117147
2	chr11:117009999:C:T	117009999	T,T	C,C	1,1	inf,inf	inf,inf	1.75195,0.715343	0.00058151	0.00116272
2	chr11:117043192:A:C	117043192	C,C	A,A	1,1	inf,inf	inf,inf	1.75425,0.714002	0.00058094	0.00116159
2	chr11:116749369:T:C	116749369	NA,C	NA,T	NA,1	NA,inf	NA,inf	NA,1.13397	0.000580801	0.00116719
2	chr11:116742468:T:C	116742468	C,C	T,T	1,1	-inf,-inf	inf,inf	1.5376,2.55849	0.000579554	0.00126046
2	chr11:117408121:G:T	117408121	NA,T	NA,G	NA,1	NA,inf	NA,inf	NA,1.20978	0.000579065	0.0011668
2	chr11:117108412:G:A	117108412	NA,A	NA,G	NA,1	NA,-inf	NA,inf	NA,1.2851	0.000578692	0.00116686
2	chr11:117191221:G:A	117191221	A,NA	G,NA	1,NA	inf,NA	inf,NA	1.40642,NA	0.000578323	0.00115837
2	chr11:117185177:G:C	117185177	C,NA	G,NA	1,NA	inf,NA	inf,NA	1.40599,NA	0.00057738	0.00115649
2	chr11:117134491:A:G	117134491	G,NA	A,NA	1,NA	inf,NA	inf,NA	1.40325,NA	0.000575568	0.00115284
2	chr11:116871910:C:T	116871910	T,NA	C,NA	1,NA	inf,NA	inf,NA	1.40517,NA	0.000575105	0.00115211
2	chr11:117058538:T:C	117058538	C,C	T,T	1,1	-inf,-inf	inf,inf	3.92573,1.35037	0.000574307	0.00189221
2	chr11:117444215:G:T	117444215	T,T	G,G	1,1	inf,inf	inf,inf	0.457195,2.15799	0.000573595	0.00115503
2	chr11:117171195:C:T	117171195	T,NA	C,NA	1,NA	inf,NA	inf,NA	1.40212,NA	0.000573426	0.00114858
2	chr11:116885920:T:C	116885920	NA,C	NA,T	NA,1	NA,inf	NA,inf	NA,1.38124	0.000573171	0.00115677
2	chr11:116899390:C:T	116899390	NA,T	NA,C	NA,1	NA,-inf	NA,inf	NA,1.16514	0.00057282	0.00115376
2	chr11:117117051:G:A	117117051	A,NA	G,NA	1,NA	inf,NA	inf,NA	1.39889,NA	0.000572538	0.00114675
2	chr11:117074058:G:A	117074058	NA,A	NA,G	NA,1	NA,-inf	NA,inf	NA,1.15746	0.000569916	0.00114784
2	chr11:117149584:G:A	117149584	NA,A	NA,G	NA,1	NA,-inf	NA,inf	NA,1.20108	0.000569269	0.00114707
2	chr11:116959545:T:C	116959545	C,C	T,T	1,1	-inf,-inf	inf,inf	3.47029,1.67978	0.000567573	0.00165292
2	chr11:117252771:T:C	117252771	NA,C	NA,T	NA,1	NA,inf	NA,inf	NA,1.18339	0.000566555	0.00114114
2	chr11:117293530:A:C	117293530	C,C	A,A	1,1	-inf,-inf	inf,inf	0.167696,2.18565	0.00056578	0.00114086
2	chr11:117122023:A:C	117122023	C,NA	A,NA	1,NA	inf,NA	inf,NA	1.39028,NA	0.000563215	0.00112812
2	chr11:117194555:G:C	117194555	C,NA	G,NA	1,NA	inf,NA	inf,NA	1.39214,NA	0.000562555	0.00112684
2	chr11:117184684:A:C	117184684	C,NA	A,NA	1,NA	inf,NA	inf,NA	1.39218,NA	0.000562529	0.00112679
2	chr11:117073355:TTC:T	117073355	NA,T	NA,TTC	NA,1	NA,-inf	NA,inf	NA,1.14469	0.000556953	0.00112175
2	chr11:117205620:T:C	117205620	C,NA	T,NA	1,NA	inf,NA	inf,NA	1.38547,NA	0.000556481	0.0011147
2	chr11:117020361:C:G	117020361	G,G	C,C	1,1	inf,inf	inf,inf	1.76635,0.657948	0.000550894	0.00110152
2	chr11:116982407:G:A	116982407	A,A	G,G	1,1	-inf,-inf	inf,inf	3.52302,1.63794	0.000550837	0.00164003
2	chr11:117082174:G:A	117082174	NA,A	NA,G	NA,1	NA,-inf	NA,inf	NA,1.1466	0.000550612	0.00110913
2	chr11:117222770:C:T	117222770	T,T	C,C	1,1	inf,inf	inf,inf	0.243682,2.25718	0.000550209	0.00110755
2	chr11:117577156:T:C	117577156	C,NA	T,NA	1,NA	inf,NA	inf,NA	1.52947,NA	0.000550078	0.00110954
2	chr11:117120255:C:T	117120255	NA,T	NA,C	NA,1	NA,-inf	NA,inf	NA,1.1907	0.00054982	0.00110803
2	chr11:117432714:C:T	117432714	T,T	C,C	1,1	inf,inf	inf,inf	0.962737,1.76567	0.000548645	0.00110713
2	chr11:117577020:A:G	117577020	G,NA	A,NA	1,NA	inf,NA	inf,NA	1.52784,NA	0.000548166	0.00110569
2	chr11:117034440:G:A	117034440	NA,A	NA,G	NA,1	NA,-inf	NA,inf	NA,1.38348	0.000546771	0.00110184
2	chr11:117153540:G:A	117153540	A,NA	G,NA	1,NA	inf,NA	inf,NA	1.37483,NA	0.000545664	0.00109306
2	chr11:116749108:C:A	116749108	NA,A	NA,C	NA,1	NA,inf	NA,inf	NA,1.10255	0.00054415	0.00109362
2	chr11:117028170:C:G	117028170	G,G	C,C	1,1	-inf,-inf	inf,inf	1.57927,2.14689	0.000543451	0.00116719
2	chr11:116834800:G:A	116834800	A,A	G,G	1,1	-inf,-inf	inf,inf	3.46775,2.07736	0.000543372	0.0020224
2	chr11:117441713:A:G	117441713	G,G	A,A	1,1	inf,inf	inf,inf	0.53526,2.11856	0.000542945	0.0010931
2	chr11:117206025:G:A	117206025	A,NA	G,NA	1,NA	inf,NA	inf,NA	1.37205,NA	0.00054269	0.00108712
2	chr11:117228309:A:G	117228309	G,NA	A,NA	1,NA	inf,NA	inf,NA	1.37294,NA	0.000542046	0.00108587
2	chr11:117186152:G:T	117186152	NA,T	NA,G	NA,1	NA,inf	NA,inf	NA,1.23639	0.000541475	0.00109102
2	chr11:117377517:G:A	117377517	NA,A	NA,G	NA,1	NA,inf	NA,inf	NA,1.11775	0.000541202	0.00108998
2	chr11:116699700:C:T	116699700	NA,T	NA,C	NA,1	NA,inf	NA,inf	NA,1.16773	0.000539824	0.00108699
2	chr11:117564270:C:G	117564270	G,NA	C,NA	1,NA	inf,NA	inf,NA	1.51827,NA	0.000537814	0.00108482
2	chr11:117120845:G:A	117120845	NA,A	NA,G	NA,1	NA,inf	NA,inf	NA,1.29368	0.000537623	0.00108497
2	chr11:117124331:T:C	117124331	NA,C	NA,T	NA,1	NA,-inf	NA,inf	NA,1.23252	0.000536989	0.00108234
2	chr11:116972042:G:A	116972042	A,A	G,G	1,1	inf,inf	inf,inf	1.86237,0.489472	0.000536352	0.00107242
2	chr11:117282785:G:GCCC	117282785	NA,GCCC	NA,G	NA,1	NA,-inf	NA,inf	NA,1.21474	0.000534994	0.00107941
2	chr11:116588188:T:C	116588188	NA,C	NA,T	NA,1	NA,inf	NA,inf	NA,1.18417	0.000533991	0.00107634
2	chr11:116865052:C:CA	116865052	CA,NA	C,NA	1,NA	inf,NA	inf,NA	1.35016,NA	0.000532996	0.00106768
2	chr11:117010410:A:G	117010410	G,G	A,A	1,1	inf,inf	inf,inf	1.71298,0.706402	0.000532733	0.00106531
2	chr11:116856831:T:C	116856831	C,NA	T,NA	1,NA	inf,NA	inf,NA	1.35718,NA	0.000530358	0.00106236
2	chr11:116657827:C:T	116657827	T,T	C,C	1,1	inf,inf	inf,inf	2.0511,1.46247	0.000529939	0.00110599
2	chr11:117088414:A:G	117088414	NA,G	NA,A	NA,1	NA,-inf	NA,inf	NA,1.1228	0.000527498	0.00106259
2	chr11:116880158:A:C	116880158	C,C	A,A	1,1	-inf,-inf	inf,inf	2.89884,1.68277	0.000526876	0.00124215
2	chr11:117229878:A:G	117229878	G,G	A,A	1,1	inf,inf	inf,inf	1.43641,2.29833	0.000524078	0.00108263
2	chr11:116921583:G:A	116921583	A,A	G,G	1,1	inf,inf	inf,inf	1.84088,0.498594	0.000523752	0.00104726
2	chr11:116831117:G:A	116831117	A,A	G,G	1,1	inf,inf	inf,inf	1.91929,0.345356	0.000521862	0.00104528
2	chr11:116970110:T:C	116970110	NA,C	NA,T	NA,1	NA,-inf	NA,inf	NA,1.10781	0.000516873	0.00104112
2	chr11:116718221:G:A	116718221	NA,A	NA,G	NA,1	NA,inf	NA,inf	NA,1.09542	0.000516423	0.00103821
2	chr11:116929517:T:TCC	116929517	TCC,TCC	T,T	1,1	inf,inf	inf,inf	1.80621,0.532628	0.00051587	0.00103152
2	chr11:117574169:G:A	117574169	A,NA	G,NA	1,NA	inf,NA	inf,NA	1.4853,NA	0.000515456	0.00103958
2	chr11:117192788:C:T	117192788	NA,T	NA,C	NA,1	NA,inf	NA,inf	NA,1.20676	0.00051488	0.00103744
2	chr11:117050268:G:A	117050268	A,A	G,G	1,1	inf,inf	inf,inf	1.43908,0.984419	0.000514106	0.00102828
2	chr11:116853121:C:T	116853121	T,NA	C,NA	1,NA	inf,NA	inf,NA	1.3403,NA	0.000513528	0.00102871
2	chr11:117059421:GC:G	117059421	G,G	GC,GC	1,1	-inf,-inf	inf,inf	3.57678,1.55214	0.00051317	0.00154764
2	chr11:117211090:A:G	117211090	NA,G	NA,A	NA,1	NA,inf	NA,inf	NA,1.16623	0.000512992	0.00103285
2	chr11:117324507:T:C	117324507	NA,C	NA,T	NA,1	NA,inf	NA,inf	NA,1.19169	0.000511661	0.001032
2	chr11:117223048:A:C	117223048	C,C	A,A	1,1	inf,inf	inf,inf	0.178895,2.20146	0.000511163	0.00102843
2	chr11:117105882:G:A	117105882	A,NA	G,NA	1,NA	inf,NA	inf,NA	1.3346,NA	0.0005105	0.00102263
2	chr11:117222844:A:G	117222844	G,G	A,A	1,1	inf,inf	inf,inf	0.226383,2.21297	0.000510166	0.00102684
2	chr11:117248313:T:C	117248313	NA,C	NA,T	NA,1	NA,inf	NA,inf	NA,1.20737	0.000507449	0.0010234
2	chr11:117200903:G:A	117200903	NA,A	NA,G	NA,1	NA,inf	NA,inf	NA,1.12838	0.000507134	0.00102121
2	chr11:116853517:G:A	116853517	A,NA	G,NA	1,NA	inf,NA	inf,NA	1.33067,NA	0.000505892	0.00101343
2	chr11:117105555:G:A	117105555	A,NA	G,NA	1,NA	inf,NA	inf,NA	1.2699,NA	0.000505307	0.00101209
2	chr11:116857155:T:C	116857155	C,NA	T,NA	1,NA	inf,NA	inf,NA	1.32927,NA	0.000503434	0.00100852
2	chr11:117219829:T:C	117219829	C,C	T,T	1,1	inf,inf	inf,inf	0.255153,2.30286	0.000502715	0.00101331
2	chr11:117579162:A:G	117579162	NA,G	NA,A	NA,1	NA,inf	NA,inf	NA,1.1555	0.000501734	0.00101131
2	chr11:117198514:A:G	117198514	NA,G	NA,A	NA,1	NA,-inf	NA,inf	NA,1.12893	0.000501499	0.00101056
2	chr11:116861028:T:G	116861028	G,NA	T,NA	1,NA	inf,NA	inf,NA	1.32767,NA	0.000501062	0.0010038
2	chr11:116922560:G:T	116922560	NA,T	NA,G	NA,1	NA,inf	NA,inf	NA,1.15136	0.000500395	0.00100756
2	chr11:117580221:C:T	117580221	T,NA	C,NA	1,NA	inf,NA	inf,NA	1.47598,NA	0.000500306	0.00100916
2	chr11:116828434:A:G	116828434	NA,G	NA,A	NA,1	NA,-inf	NA,inf	NA,1.23255	0.000499378	0.00100738
2	chr11:117524283:G:A	117524283	NA,A	NA,G	NA,1	NA,inf	NA,inf	NA,1.15545	0.000496702	0.00100107
2	chr11:116927828:C:T	116927828	T,T	C,C	1,1	-inf,-inf	inf,inf	3.50864,1.58005	0.000496569	0.00147006
2	chr11:116618452:A:G	116618452	NA,G	NA,A	NA,1	NA,-inf	NA,inf	NA,1.13222	0.000496296	0.00100029
2	chr11:116619120:A:G	116619120	NA,G	NA,A	NA,1	NA,-inf	NA,inf	NA,1.13173	0.000495876	0.000999447
2	chr11:116619678:T:C	116619678	NA,C	NA,T	NA,1	NA,-inf	NA,inf	NA,1.13173	0.000495876	0.000999447
2	chr11:116616347:A:G	116616347	NA,G	NA,A	NA,1	NA,-inf	NA,inf	NA,1.13173	0.000495876	0.000999447
2	chr11:117089783:G:A	117089783	NA,A	NA,G	NA,1	NA,inf	NA,inf	NA,1.10654	0.000495201	0.000997427
2	chr11:116971746:TTC:T	116971746	T,T	TTC,TTC	1,1	inf,inf	inf,inf	1.80229,0.511349	0.000493188	0.000986221
2	chr11:116826432:C:T	116826432	NA,T	NA,C	NA,1	NA,inf	NA,inf	NA,1.45854	0.000489561	0.000991722
2	chr11:116857544:C:T	116857544	T,NA	C,NA	1,NA	inf,NA	inf,NA	1.31368,NA	0.000489146	0.00097995
2	chr11:117202473:G:A	117202473	NA,A	NA,G	NA,1	NA,inf	NA,inf	NA,1.13873	0.000488824	0.000984231
2	chr11:117450564:G:A	117450564	NA,A	NA,G	NA,1	NA,-inf	NA,inf	NA,1.08697	0.000487547	0.000982817
2	chr11:117050503:G:T	117050503	T,T	G,G	1,1	-inf,-inf	inf,inf	3.54479,1.53925	0.000487347	0.00145432
2	chr11:116771225:T:C	116771225	NA,C	NA,T	NA,1	NA,inf	NA,inf	NA,1.1159	0.000483889	0.000974328
2	chr11:117168636:G:A	117168636	NA,A	NA,G	NA,1	NA,inf	NA,inf	NA,1.09388	0.000482164	0.000970892
2	chr11:116986287:C:T	116986287	T,T	C,C	1,1	-inf,-inf	inf,inf	3.41906,1.61656	0.000480924	0.00138658
2	chr11:116930074:G:A	116930074	NA,A	NA,G	NA,1	NA,-inf	NA,inf	NA,1.30549	0.00048091	0.000969165
2	chr11:117125349:A:T	117125349	NA,T	NA,A	NA,1	NA,-inf	NA,inf	NA,1.17865	0.000480109	0.000968161
2	chr11:117089597:G:A	117089597	A,A	G,G	1,1	-inf,-inf	inf,inf	3.48812,1.56405	0.000479405	0.0014057
2	chr11:117192635:C:T	117192635	NA,T	NA,C	NA,1	NA,inf	NA,inf	NA,1.12923	0.00047918	0.000964849
2	chr11:116995649:T:C	116995649	NA,C	NA,T	NA,1	NA,-inf	NA,inf	NA,1.29483	0.000478246	0.000963772
2	chr11:117033563:G:A	117033563	A,NA	G,NA	1,NA	inf,NA	inf,NA	1.27218,NA	0.000477338	0.000956273
2	chr11:116948334:T:C	116948334	C,C	T,T	1,1	inf,inf	inf,inf	1.82269,0.458898	0.000477067	0.000954035
2	chr11:116902849:C:T	116902849	NA,T	NA,C	NA,1	NA,inf	NA,inf	NA,1.12364	0.000476827	0.000960132
2	chr11:116847838:C:G	116847838	G,NA	C,NA	1,NA	inf,NA	inf,NA	1.29936,NA	0.000476817	0.000955304
2	chr11:116922749:ATT:A	116922749	A,A	ATT,ATT	1,1	inf,inf	inf,inf	1.79542,0.492185	0.000476717	0.000953326
2	chr11:117441481:A:G	117441481	G,G	A,A	1,1	inf,inf	inf,inf	0.704764,1.91569	0.000476396	0.000959741
2	chr11:116688932:C:A	116688932	NA,A	NA,C	NA,1	NA,-inf	NA,inf	NA,1.21217	0.000473776	0.000955346
2	chr11:116959912:G:T	116959912	T,T	G,G	1,1	inf,inf	inf,inf	1.82211,0.451811	0.000472995	0.000945889
2	chr11:116869766:C:T	116869766	T,NA	C,NA	1,NA	inf,NA	inf,NA	1.37586,NA	0.000472936	0.000954844
2	chr11:117572653:G:A	117572653	A,NA	G,NA	1,NA	inf,NA	inf,NA	1.43682,NA	0.00047153	0.000951042
2	chr11:117404792:T:G	117404792	NA,G	NA,T	NA,1	NA,-inf	NA,inf	NA,1.15796	0.00046913	0.000945457
2	chr11:116615431:C:T	116615431	NA,T	NA,C	NA,1	NA,inf	NA,inf	NA,1.07771	0.000467024	0.000940728
2	chr11:116971458:T:C	116971458	C,C	T,T	1,1	inf,inf	inf,inf	1.79812,0.472737	0.000464381	0.000928684
2	chr11:116968378:G:A	116968378	A,A	G,G	1,1	inf,inf	inf,inf	1.76426,0.517885	0.000462667	0.000925267
2	chr11:117061712:T:C	117061712	C,C	T,T	1,1	-inf,-inf	inf,inf	1.59046,2.05365	0.000462459	0.000993851
2	chr11:116689731:T:C	116689731	C,C	T,T	1,1	inf,inf	inf,inf	1.79214,2.18999	0.000462157	0.00100256
2	chr11:117514857:C:T	117514857	T,NA	C,NA	1,NA	-inf,NA	inf,NA	1.42005,NA	0.000460975	0.000931724
2	chr11:117178550:G:C	117178550	NA,C	NA,G	NA,1	NA,inf	NA,inf	NA,1.14253	0.000460697	0.000928316
2	chr11:117518217:C:T	117518217	T,T	C,C	1,1	inf,inf	inf,inf	1.84545,0.643011	0.000460208	0.000929893
2	chr11:117210162:A:G	117210162	NA,G	NA,A	NA,1	NA,-inf	NA,inf	NA,1.18995	0.00045728	0.000922665
2	chr11:117081676:C:T	117081676	T,T	C,C	1,1	-inf,-inf	inf,inf	3.67454,1.42724	0.00045702	0.00143233
2	chr11:117186976:A:AC	117186976	NA,AC	NA,A	NA,1	NA,inf	NA,inf	NA,1.10028	0.000456812	0.000919813
2	chr11:117146609:A:G	117146609	NA,G	NA,A	NA,1	NA,inf	NA,inf	NA,1.09991	0.000456741	0.000919665
2	chr11:116958143:A:T	116958143	T,T	A,A	1,1	inf,inf	inf,inf	1.7846,0.479564	0.000456656	0.000913255
2	chr11:117356920:G:A	117356920	A,A	G,G	1,1	-inf,inf	inf,inf	0.696958,1.62202	0.000456434	0.000920706
2	chr11:116622369:G:A	116622369	NA,A	NA,G	NA,1	NA,inf	NA,inf	NA,1.08146	0.000454871	0.000916459
2	chr11:116623786:C:T	116623786	NA,T	NA,C	NA,1	NA,-inf	NA,inf	NA,1.12248	0.000454485	0.000916827
2	chr11:117173225:G:T	117173225	NA,T	NA,G	NA,1	NA,inf	NA,inf	NA,1.05929	0.000453322	0.000912856
2	chr11:116795383:C:T	116795383	T,T	C,C	1,1	-inf,inf	inf,inf	1.53243,1.21125	0.000452532	0.000919444
2	chr11:116908960:G:A	116908960	NA,A	NA,G	NA,1	NA,-inf	NA,inf	NA,1.26884	0.000451649	0.000910229
2	chr11:116900295:C:T	116900295	NA,T	NA,C	NA,1	NA,-inf	NA,inf	NA,1.26754	0.000450914	0.000908743
2	chr11:117040874:A:G	117040874	G,NA	A,NA	1,NA	inf,NA	inf,NA	1.2393,NA	0.000449188	0.000899974
2	chr11:116662103:C:G	116662103	NA,G	NA,C	NA,1	NA,inf	NA,inf	NA,1.01974	0.000447966	0.000900718
2	chr11:116930583:C:T	116930583	T,T	C,C	1,1	inf,inf	inf,inf	1.75888,0.497719	0.000446761	0.000893493
2	chr11:117157548:G:A	117157548	NA,A	NA,G	NA,1	NA,inf	NA,inf	NA,1.05124	0.000446745	0.000899625
2	chr11:117026742:G:A	117026742	NA,A	NA,G	NA,1	NA,inf	NA,inf	NA,1.13378	0.000445313	0.00089551
2	chr11:116921620:C:T	116921620	T,T	C,C	1,1	inf,inf	inf,inf	1.74756,0.51041	0.00044523	0.000890439
2	chr11:116673225:T:C	116673225	NA,C	NA,T	NA,1	NA,inf	NA,inf	NA,1.01916	0.000444725	0.000894237
2	chr11:116940059:T:C	116940059	C,NA	T,NA	1,NA	-inf,NA	inf,NA	1.13384,NA	0.000444482	0.000895038
2	chr11:116729054:G:A	116729054	NA,A	NA,G	NA,1	NA,inf	NA,inf	NA,1.00688	0.000444198	0.000893135
2	chr11:116612730:A:G	116612730	NA,G	NA,A	NA,1	NA,inf	NA,inf	NA,1.04344	0.000443095	0.000892541
2	chr11:117110090:G:A	117110090	NA,A	NA,G	NA,1	NA,inf	NA,inf	NA,1.02553	0.000442545	0.000891078
2	chr11:117364652:G:A	117364652	A,A	G,G	1,1	-inf,inf	inf,inf	1.94189,0.269194	0.000442031	0.00089294
2	chr11:116648709:G:A	116648709	NA,A	NA,G	NA,1	NA,inf	NA,inf	NA,1.02684	0.000440872	0.00088759
2	chr11:116962683:A:C	116962683	C,C	A,A	1,1	inf,inf	inf,inf	1.77083,0.472738	0.000440863	0.00088171
2	chr11:117163604:C:T	117163604	T,NA	C,NA	1,NA	inf,NA	inf,NA	1.26042,NA	0.000440849	0.000883422
2	chr11:117192158:T:A	117192158	NA,A	NA,T	NA,1	NA,inf	NA,inf	NA,1.11619	0.000440554	0.000887747
2	chr11:116957857:G:A	116957857	A,A	G,G	1,1	inf,inf	inf,inf	1.76284,0.482669	0.000439959	0.000879904
2	chr11:117197247:CT:C	117197247	NA,C	NA,CT	NA,1	NA,-inf	NA,inf	NA,1.11443	0.000437889	0.000883191
2	chr11:117172824:C:G	117172824	NA,G	NA,C	NA,1	NA,inf	NA,inf	NA,1.03889	0.000437073	0.00088016
2	chr11:117488192:C:T	117488192	NA,T	NA,C	NA,1	NA,inf	NA,inf	NA,1.11799	0.000436449	0.000879915
2	chr11:116920021:G:A	116920021	NA,A	NA,G	NA,1	NA,-inf	NA,inf	NA,1.24654	0.000436448	0.000879606
2	chr11:117570988:T:G	117570988	G,NA	T,NA	1,NA	inf,NA	inf,NA	1.39727,NA	0.000436444	0.000880349
2	chr11:117155963:A:G	117155963	NA,G	NA,A	NA,1	NA,inf	NA,inf	NA,1.03705	0.000435807	0.000877611
2	chr11:117492105:G:A	117492105	A,A	G,G	1,1	-inf,-inf	inf,inf	0.210561,2.05951	0.000434429	0.000876556
2	chr11:117044933:A:G	117044933	NA,G	NA,A	NA,1	NA,inf	NA,inf	NA,1.11844	0.00043398	0.000872743
2	chr11:117218290:G:C	117218290	C,C	G,G	1,1	inf,inf	inf,inf	0.236846,2.216	0.000431977	0.000870624
2	chr11:116958620:CAGG:C	116958620	C,C	CAGG,CAGG	1,1	inf,inf	inf,inf	1.75673,0.477304	0.000431654	0.000863316
2	chr11:117565622:A:G	117565622	NA,G	NA,A	NA,1	NA,inf	NA,inf	NA,1.06685	0.000430963	0.00086881
2	chr11:116753634:A:C	116753634	NA,C	NA,A	NA,1	NA,inf	NA,inf	NA,1.03835	0.00042984	0.000865531
2	chr11:117186085:G:A	117186085	NA,A	NA,G	NA,1	NA,inf	NA,inf	NA,1.02886	0.000429679	0.000865278
2	chr11:116763797:A:G	116763797	NA,G	NA,A	NA,1	NA,inf	NA,inf	NA,1.04772	0.00042959	0.000865063
2	chr11:116640311:A:G	116640311	G,G	A,A	1,1	inf,inf	inf,inf	3.02992,0.503701	0.00042784	0.00092743
2	chr11:116955693:T:C	116955693	C,C	T,T	1,1	inf,inf	inf,inf	1.73612,0.499248	0.000427437	0.000854895
2	chr11:117216117:G:A	117216117	NA,A	NA,G	NA,1	NA,inf	NA,inf	NA,1.13918	0.00042693	0.000858865
2	chr11:116689950:C:T	116689950	NA,T	NA,C	NA,1	NA,-inf	NA,inf	NA,1.14934	0.000426574	0.000860181
2	chr11:117376172:C:G	117376172	NA,G	NA,C	NA,1	NA,-inf	NA,inf	NA,1.08284	0.000426139	0.000859791
2	chr11:116787466:T:A	116787466	NA,A	NA,T	NA,1	NA,-inf	NA,inf	NA,1.17329	0.000425999	0.000859607
2	chr11:117200586:A:G	117200586	NA,G	NA,A	NA,1	NA,-inf	NA,inf	NA,1.09825	0.00042548	0.000858174
2	chr11:117030833:G:A	117030833	A,A	G,G	1,1	-inf,-inf	inf,inf	3.39876,1.54396	0.000425099	0.00121358
2	chr11:117292317:A:G	117292317	NA,G	NA,A	NA,1	NA,inf	NA,inf	NA,1.14129	0.000425072	0.000857706
2	chr11:116944590:A:G	116944590	G,G	A,A	1,1	inf,inf	inf,inf	1.75638,0.465996	0.000424358	0.000848744
2	chr11:117571374:A:G	117571374	NA,G	NA,A	NA,1	NA,-inf	NA,inf	NA,1.02718	0.000424341	0.000855273
2	chr11:117512979:C:T	117512979	T,T	C,C	1,1	inf,-inf	inf,inf	2.09445,0.0590447	0.000424133	0.000856188
2	chr11:117213665:A:G	117213665	NA,G	NA,A	NA,1	NA,inf	NA,inf	NA,1.13688	0.0004239	0.000852788
2	chr11:117164764:G:A	117164764	NA,A	NA,G	NA,1	NA,inf	NA,inf	NA,1.01884	0.0004239	0.00085363
2	chr11:117120135:A:G	117120135	G,G	A,A	1,1	-inf,-inf	inf,inf	2.14414,2.25048	0.000423772	0.00109518
2	chr11:116918722:T:C	116918722	C,C	T,T	1,1	inf,inf	inf,inf	1.70568,0.522173	0.00042306	0.000846159
2	chr11:116790254:G:A	116790254	NA,A	NA,G	NA,1	NA,inf	NA,inf	NA,1.03966	0.000422711	0.000851229
2	chr11:116949957:A:T	116949957	T,T	A,A	1,1	inf,inf	inf,inf	1.75038,0.471361	0.000422695	0.000845421
2	chr11:116730439:C:T	116730439	NA,T	NA,C	NA,1	NA,inf	NA,inf	NA,1.02771	0.00042236	0.000850478
2	chr11:117199301:C:T	117199301	NA,T	NA,C	NA,1	NA,inf	NA,inf	NA,1.01411	0.000419954	0.000845698
2	chr11:116753969:G:A	116753969	NA,A	NA,G	NA,1	NA,inf	NA,inf	NA,1.02369	0.00041924	0.000844199
2	chr11:116954222:A:C	116954222	C,C	A,A	1,1	inf,inf	inf,inf	1.73008,0.493438	0.000419105	0.000838251
2	chr11:117569505:T:G	117569505	G,NA	T,NA	1,NA	inf,NA	inf,NA	1.37363,NA	0.000418854	0.000844869
2	chr11:116690550:G:A	116690550	NA,A	NA,G	NA,1	NA,-inf	NA,inf	NA,1.24022	0.00041781	0.000842572
2	chr11:117513958:A:G	117513958	G,G	A,A	1,1	inf,inf	inf,inf	2.0847,0.0623666	0.00041753	0.000842921
2	chr11:116705038:C:T	116705038	T,T	C,C	1,1	inf,inf	inf,inf	0.556853,1.71045	0.000417069	0.000840327
2	chr11:117209689:GAAGCAT:G	117209689	NA,G	NA,GAAGCAT	NA,1	NA,inf	NA,inf	NA,1.0463	0.000416508	0.000838706
2	chr11:116935651:G:T	116935651	T,T	G,G	1,1	inf,inf	inf,inf	1.73505,0.481673	0.000416199	0.000832446
2	chr11:117125424:G:C	117125424	NA,C	NA,G	NA,1	NA,-inf	NA,inf	NA,1.09367	0.000415691	0.000838278
2	chr11:117178884:C:T	117178884	NA,T	NA,C	NA,1	NA,inf	NA,inf	NA,1.00713	0.000414628	0.000834984
2	chr11:116895201:G:A	116895201	NA,A	NA,G	NA,1	NA,-inf	NA,inf	NA,1.10291	0.0004135	0.000834006
2	chr11:117160521:G:A	117160521	NA,A	NA,G	NA,1	NA,-inf	NA,inf	NA,1.09958	0.000412113	0.00083148
2	chr11:117098441:G:A	117098441	NA,A	NA,G	NA,1	NA,inf	NA,inf	NA,1.00461	0.000407658	0.000821594
2	chr11:116930227:T:C	116930227	C,C	T,T	1,1	-inf,-inf	inf,inf	3.37276,1.53898	0.000406384	0.00115555
2	chr11:116718625:G:A	116718625	NA,A	NA,G	NA,1	NA,-inf	NA,inf	NA,1.06695	0.000406174	0.000819948
2	chr11:116748316:A:G	116748316	NA,G	NA,A	NA,1	NA,inf	NA,inf	NA,1.0046	0.000405747	0.000817049
2	chr11:116837947:T:G	116837947	G,NA	T,NA	1,NA	inf,NA	inf,NA	1.18937,NA	0.000405142	0.000811898
2	chr11:117487696:G:A	117487696	NA,A	NA,G	NA,1	NA,inf	NA,inf	NA,1.06273	0.000404885	0.00081632
2	chr11:117133359:G:A	117133359	NA,A	NA,G	NA,1	NA,-inf	NA,inf	NA,1.07736	0.000404539	0.000815788
2	chr11:117093431:G:A	117093431	NA,A	NA,G	NA,1	NA,-inf	NA,inf	NA,1.08913	0.00040452	0.000815888
2	chr11:116982890:G:A	116982890	A,A	G,G	1,1	-inf,-inf	inf,inf	3.29456,1.58992	0.000402688	0.00112398
2	chr11:117227604:G:C	117227604	NA,C	NA,G	NA,1	NA,inf	NA,inf	NA,1.02421	0.000402572	0.000810666
2	chr11:116879886:A:C	116879886	NA,C	NA,A	NA,1	NA,inf	NA,inf	NA,1.03095	0.000402467	0.000811213
2	chr11:116930485:A:C	116930485	C,C	A,A	1,1	-inf,-inf	inf,inf	1.88754,1.95634	0.000400555	0.000904482
2	chr11:117214572:G:A	117214572	NA,A	NA,G	NA,1	NA,-inf	NA,inf	NA,1.00812	0.000400342	0.000806889
2	chr11:117144479:C:T	117144479	T,T	C,C	1,1	-inf,-inf	inf,inf	1.51188,2.09286	0.000399223	0.000828828
2	chr11:117216316:A:G	117216316	NA,G	NA,A	NA,1	NA,-inf	NA,inf	NA,1.00494	0.000397804	0.000801785
2	chr11:116869679:A:T	116869679	NA,T	NA,A	NA,1	NA,inf	NA,inf	NA,1.02582	0.000397154	0.000799709
2	chr11:117102498:T:C	117102498	NA,C	NA,T	NA,1	NA,inf	NA,inf	NA,0.984375	0.000396925	0.000799621
2	chr11:117314607:C:A	117314607	NA,A	NA,C	NA,1	NA,inf	NA,inf	NA,0.996044	0.000396741	0.000799652
2	chr11:117060082:A:G	117060082	G,G	A,A	1,1	-inf,-inf	inf,inf	3.52825,1.42694	0.00039566	0.00117952
2	chr11:116725178:G:A	116725178	NA,A	NA,G	NA,1	NA,inf	NA,inf	NA,0.942035	0.000395313	0.000794945
2	chr11:117569322:T:G	117569322	NA,G	NA,T	NA,1	NA,inf	NA,inf	NA,1.01571	0.000394759	0.000795854
2	chr11:116830059:C:T	116830059	T,NA	C,NA	1,NA	inf,NA	inf,NA	1.167,NA	0.000392918	0.000787509
2	chr11:117192304:C:T	117192304	NA,T	NA,C	NA,1	NA,-inf	NA,inf	NA,1.15648	0.000392801	0.00079196
2	chr11:116615947:G:C	116615947	C,C	G,G	1,1	-inf,inf	inf,inf	0.125665,2.09915	0.000392456	0.000791373
2	chr11:117541830:C:G	117541830	NA,G	NA,C	NA,1	NA,-inf	NA,inf	NA,1.03322	0.000391978	0.00079075
2	chr11:117073507:T:C	117073507	NA,C	NA,T	NA,1	NA,inf	NA,inf	NA,1.05002	0.000391101	0.000786562
2	chr11:116650209:C:G	116650209	G,G	C,C	1,1	inf,-inf	inf,inf	2.83224,1.19361	0.000390634	0.000953461
2	chr11:117045103:C:T	117045103	T,T	C,C	1,1	-inf,-inf	inf,inf	1.5386,1.97522	0.000390109	0.000834369
2	chr11:116926130:A:T	116926130	T,T	A,A	1,1	-inf,-inf	inf,inf	3.44388,1.47614	0.000388261	0.00113189
2	chr11:117093350:C:T	117093350	T,T	C,C	1,1	inf,inf	inf,inf	1.79312,0.344206	0.00038796	0.000776109
2	chr11:116758432:T:C	116758432	NA,C	NA,T	NA,1	NA,inf	NA,inf	NA,0.977654	0.000387385	0.000780091
2	chr11:116643982:G:A	116643982	A,A	G,G	1,1	inf,-inf	inf,inf	1.53447,0.985163	0.000387196	0.000784295
2	chr11:117218780:T:A	117218780	NA,A	NA,T	NA,1	NA,-inf	NA,inf	NA,0.986645	0.000385377	0.000776747
2	chr11:117093349:G:T	117093349	T,T	G,G	1,1	inf,inf	inf,inf	1.7881,0.346608	0.000385293	0.000770781
2	chr11:117221815:G:T	117221815	NA,T	NA,G	NA,1	NA,-inf	NA,inf	NA,0.985409	0.000384392	0.000774763
2	chr11:117231466:C:T	117231466	NA,T	NA,C	NA,1	NA,-inf	NA,inf	NA,0.980506	0.000383788	0.000773504
2	chr11:117552799:G:A	117552799	NA,A	NA,G	NA,1	NA,-inf	NA,inf	NA,1.0048	0.000382054	0.000770806
2	chr11:117109431:G:C	117109431	C,NA	G,NA	1,NA	inf,NA	inf,NA	1.17645,NA	0.000381182	0.000764009
2	chr11:116761137:C:T	116761137	NA,T	NA,C	NA,1	NA,inf	NA,inf	NA,0.966338	0.000380087	0.000765406
2	chr11:117166226:G:A	117166226	NA,A	NA,G	NA,1	NA,-inf	NA,inf	NA,0.98485	0.000379512	0.000764658
2	chr11:116762637:A:T	116762637	NA,T	NA,A	NA,1	NA,inf	NA,inf	NA,0.965402	0.00037925	0.000763723
2	chr11:117107911:A:G	117107911	G,NA	A,NA	1,NA	inf,NA	inf,NA	1.17392,NA	0.000378374	0.0007584
2	chr11:117110864:A:G	117110864	G,G	A,A	1,1	-inf,-inf	inf,inf	1.14991,2.03821	0.000377729	0.00078509
2	chr11:117050203:C:T	117050203	NA,T	NA,C	NA,1	NA,inf	NA,inf	NA,1.01344	0.000377306	0.000759002
2	chr11:116733357:A:G	116733357	NA,G	NA,A	NA,1	NA,inf	NA,inf	NA,0.964921	0.00037705	0.000759322
2	chr11:117224874:T:G	117224874	NA,G	NA,T	NA,1	NA,-inf	NA,inf	NA,0.969693	0.000374578	0.000754985
2	chr11:117125379:G:A	117125379	NA,A	NA,G	NA,1	NA,-inf	NA,inf	NA,0.970121	0.000374483	0.000754823
2	chr11:116789356:G:A	116789356	NA,A	NA,G	NA,1	NA,-inf	NA,inf	NA,1.04514	0.000374054	0.000754604
2	chr11:117036397:T:C	117036397	C,C	T,T	1,1	-inf,-inf	inf,inf	1.44652,1.97816	0.000373847	0.000793573
2	chr11:117446948:C:T	117446948	T,T	C,C	1,1	inf,-inf	inf,inf	0.570141,1.81523	0.000373635	0.000754313
2	chr11:117218268:G:A	117218268	NA,A	NA,G	NA,1	NA,-inf	NA,inf	NA,1.1258	0.000373525	0.000753093
2	chr11:116791757:C:A	116791757	NA,A	NA,C	NA,1	NA,inf	NA,inf	NA,0.892287	0.000373263	0.000750476
2	chr11:117220512:G:A	117220512	NA,A	NA,G	NA,1	NA,-inf	NA,inf	NA,1.06681	0.00037316	0.000752922
2	chr11:117540384:T:C	117540384	NA,C	NA,T	NA,1	NA,-inf	NA,inf	NA,1.00445	0.000372792	0.000752057
2	chr11:117017151:G:C	117017151	NA,C	NA,G	NA,1	NA,inf	NA,inf	NA,1.02102	0.000368706	0.000741611
2	chr11:116836968:A:G	116836968	G,G	A,A	1,1	-inf,-inf	inf,inf	1.2017,2.00645	0.000368647	0.000768606
2	chr11:116613436:A:G	116613436	NA,G	NA,A	NA,1	NA,inf	NA,inf	NA,0.968394	0.000368454	0.000742152
2	chr11:117131913:T:A	117131913	NA,A	NA,T	NA,1	NA,-inf	NA,inf	NA,0.955492	0.000367797	0.000740971
2	chr11:117155127:G:GT	117155127	NA,GT	NA,G	NA,1	NA,-inf	NA,inf	NA,0.967457	0.000367631	0.000740734
2	chr11:117469846:G:A	117469846	NA,A	NA,G	NA,1	NA,inf	NA,inf	NA,0.940131	0.000367535	0.000740722
2	chr11:116814599:T:C	116814599	NA,C	NA,T	NA,1	NA,inf	NA,inf	NA,0.938163	0.000367399	0.000740134
2	chr11:117552679:A:G	117552679	NA,G	NA,A	NA,1	NA,inf	NA,inf	NA,0.984392	0.000366969	0.000739889
2	chr11:116614047:G:C	116614047	NA,C	NA,G	NA,1	NA,inf	NA,inf	NA,0.954261	0.000366957	0.000739392
2	chr11:117128843:C:T	117128843	T,T	C,C	1,1	-inf,-inf	inf,inf	0.895315,2.06388	0.000366504	0.000752718
2	chr11:117154863:A:C	117154863	NA,C	NA,A	NA,1	NA,-inf	NA,inf	NA,0.965632	0.000366496	0.000738447
2	chr11:116752399:A:G	116752399	NA,G	NA,A	NA,1	NA,inf	NA,inf	NA,0.943985	0.000365613	0.000736276
2	chr11:117390310:G:A	117390310	A,NA	G,NA	1,NA	inf,NA	inf,NA	1.06757,NA	0.000365079	0.0007355
2	chr11:116821918:G:A	116821918	NA,A	NA,G	NA,1	NA,inf	NA,inf	NA,0.921724	0.000364362	0.000734199
2	chr11:116751120:A:C	116751120	NA,C	NA,A	NA,1	NA,inf	NA,inf	NA,0.938853	0.000362394	0.000729798
2	chr11:117175444:TTGC:T	117175444	T,T	TTGC,TTGC	1,1	-inf,-inf	inf,inf	1.42948,2.05746	0.000361058	0.000746932
2	chr11:117540304:A:G	117540304	NA,G	NA,A	NA,1	NA,-inf	NA,inf	NA,0.984809	0.000360785	0.00072783
2	chr11:116654559:G:A	116654559	NA,A	NA,G	NA,1	NA,-inf	NA,inf	NA,1.01081	0.000360499	0.00072678
2	chr11:117016709:T:C	117016709	NA,C	NA,T	NA,1	NA,inf	NA,inf	NA,1.0079	0.000360283	0.000724716
2	chr11:116990383:G:C	116990383	C,NA	G,NA	1,NA	inf,NA	inf,NA	1.21418,NA	0.000358524	0.000723747
2	chr11:116679815:T:A	116679815	NA,A	NA,T	NA,1	NA,inf	NA,inf	NA,0.888884	0.000357746	0.000719521
2	chr11:117451237:A:C	117451237	NA,C	NA,A	NA,1	NA,-inf	NA,inf	NA,0.98525	0.000357509	0.000720944
2	chr11:116916476:T:C	116916476	C,C	T,T	1,1	inf,inf	inf,inf	1.78882,0.235144	0.000356919	0.0007141
2	chr11:116653052:AG:A	116653052	NA,A	NA,AG	NA,1	NA,-inf	NA,inf	NA,1.00347	0.000356605	0.000718919
2	chr11:117355903:C:T	117355903	T,NA	C,NA	1,NA	inf,NA	inf,NA	2.13524,NA	0.000356249	0.000749907
2	chr11:116776016:A:G	116776016	NA,G	NA,A	NA,1	NA,-inf	NA,inf	NA,1.01331	0.00035597	0.000718116
2	chr11:116652293:T:C	116652293	NA,C	NA,T	NA,1	NA,-inf	NA,inf	NA,1.00207	0.000355783	0.000717261
2	chr11:117380805:G:C	117380805	C,C	G,G	1,1	-inf,inf	inf,inf	0.931119,1.24178	0.00035483	0.000716023
2	chr11:117458241:G:T	117458241	NA,T	NA,G	NA,1	NA,-inf	NA,inf	NA,0.980048	0.000354403	0.000714676
2	chr11:117139073:C:T	117139073	T,T	C,C	1,1	-inf,-inf	inf,inf	1.56913,2.00704	0.000353778	0.000736519
2	chr11:117172233:T:C	117172233	C,C	T,T	1,1	-inf,-inf	inf,inf	1.33999,2.06896	0.000353552	0.000728841
2	chr11:117017528:TG:T	117017528	T,T	TG,TG	1,1	-inf,-inf	inf,inf	3.25727,1.51481	0.000353372	0.000970316
2	chr11:117081251:AT:A	117081251	NA,A	NA,AT	NA,1	NA,-inf	NA,inf	NA,1.00825	0.000352569	0.000711183
2	chr11:117167350:C:A	117167350	NA,A	NA,C	NA,1	NA,-inf	NA,inf	NA,1.09031	0.00035253	0.000710494
2	chr11:117183330:A:T	117183330	NA,T	NA,A	NA,1	NA,-inf	NA,inf	NA,0.941479	0.000352474	0.0007102
2	chr11:117040932:C:A	117040932	NA,A	NA,C	NA,1	NA,-inf	NA,inf	NA,1.00592	0.000352197	0.000710363
2	chr11:117384670:C:T	117384670	T,NA	C,NA	1,NA	inf,NA	inf,NA	0.894424,NA	0.000352165	0.000708333
2	chr11:116727767:T:C	116727767	NA,C	NA,T	NA,1	NA,inf	NA,inf	NA,0.925378	0.000351899	0.000708707
2	chr11:117425149:T:C	117425149	NA,C	NA,T	NA,1	NA,inf	NA,inf	NA,0.913468	0.000351889	0.000708921
2	chr11:116802316:T:C	116802316	NA,C	NA,T	NA,1	NA,-inf	NA,inf	NA,0.983822	0.000351782	0.000709584
2	chr11:117078689:C:A	117078689	NA,A	NA,C	NA,1	NA,inf	NA,inf	NA,0.984846	0.000350519	0.000705035
2	chr11:117231484:G:A	117231484	A,A	G,G	1,1	-inf,-inf	inf,inf	0.744335,1.26433	0.000350444	0.000705679
2	chr11:116625176:T:C	116625176	NA,C	NA,T	NA,1	NA,inf	NA,inf	NA,0.919014	0.000350084	0.000705403
2	chr11:117387971:G:T	117387971	T,NA	G,NA	1,NA	inf,NA	inf,NA	0.999175,NA	0.000349272	0.000703339
2	chr11:116940170:T:A	116940170	NA,A	NA,T	NA,1	NA,-inf	NA,inf	NA,1.00013	0.000349155	0.000704228
2	chr11:117299423:G:A	117299423	A,NA	G,NA	1,NA	-inf,NA	inf,NA	1.32827,NA	0.000348538	0.00070503
2	chr11:116954168:T:G	116954168	G,G	T,T	1,1	-inf,-inf	inf,inf	1.64486,1.87915	0.000348181	0.0007518
2	chr11:117079911:G:A	117079911	NA,A	NA,G	NA,1	NA,inf	NA,inf	NA,0.979557	0.00034803	0.000700033
2	chr11:116950699:T:C	116950699	C,C	T,T	1,1	inf,inf	inf,inf	1.81045,0.163605	0.000347931	0.000696275
2	chr11:116692680:G:A	116692680	NA,A	NA,G	NA,1	NA,-inf	NA,inf	NA,1.06692	0.000346331	0.00069867
2	chr11:116744779:T:G	116744779	NA,G	NA,T	NA,1	NA,-inf	NA,inf	NA,0.995763	0.000345336	0.000696658
2	chr11:117198887:G:A	117198887	NA,A	NA,G	NA,1	NA,-inf	NA,inf	NA,1.07258	0.000342521	0.00069061
2	chr11:116590825:T:C	116590825	NA,C	NA,T	NA,1	NA,inf	NA,inf	NA,0.911798	0.000341416	0.000688187
2	chr11:116941162:A:G	116941162	G,G	A,A	1,1	inf,inf	inf,inf	1.62517,0.48069	0.000340908	0.000682044
2	chr11:116686196:C:T	116686196	T,T	C,C	1,1	inf,inf	inf,inf	1.92538,1.16861	0.000340838	0.000703831
2	chr11:117114467:G:C	117114467	NA,C	NA,G	NA,1	NA,inf	NA,inf	NA,0.871439	0.000340676	0.000686044
2	chr11:117121081:G:A	117121081	NA,A	NA,G	NA,1	NA,inf	NA,inf	NA,0.928283	0.000340571	0.000685963
2	chr11:116599404:A:C	116599404	NA,C	NA,A	NA,1	NA,inf	NA,inf	NA,0.890594	0.000340317	0.000685656
2	chr11:117405099:G:A	117405099	A,NA	G,NA	1,NA	inf,NA	inf,NA	0.983846,NA	0.000340122	0.000684914
2	chr11:117373663:C:T	117373663	NA,T	NA,C	NA,1	NA,inf	NA,inf	NA,0.889459	0.0003401	0.000685368
2	chr11:116800760:T:C	116800760	C,C	T,T	1,1	-inf,-inf	inf,inf	6.17735,0.429854	0.000339898	0.0429428
2	chr11:116649717:A:C	116649717	C,C	A,A	1,1	inf,-inf	inf,inf	2.76319,1.15363	0.0003398	0.000819584
2	chr11:117400575:G:A	117400575	NA,A	NA,G	NA,1	NA,-inf	NA,inf	NA,0.911582	0.000339413	0.000684187
2	chr11:117113695:A:G	117113695	NA,G	NA,A	NA,1	NA,inf	NA,inf	NA,0.868587	0.00033895	0.000682571
2	chr11:116722979:C:G	116722979	NA,G	NA,C	NA,1	NA,inf	NA,inf	NA,0.903315	0.000338708	0.000682162
2	chr11:116707645:G:T	116707645	T,NA	G,NA	1,NA	-inf,NA	inf,NA	1.36422,NA	0.000338471	0.000685768
2	chr11:116807954:G:A	116807954	NA,A	NA,G	NA,1	NA,-inf	NA,inf	NA,0.767969	0.000337965	0.000679768
2	chr11:116677879:C:T	116677879	NA,T	NA,C	NA,1	NA,inf	NA,inf	NA,0.855235	0.000337497	0.00067884
2	chr11:117012828:T:G	117012828	G,NA	T,NA	1,NA	-inf,NA	inf,NA	3.67014,NA	0.000337347	0.00110158
2	chr11:116649022:C:T	116649022	T,T	C,C	1,1	inf,-inf	inf,inf	2.86564,1.09597	0.000336523	0.000829528
2	chr11:116596632:C:T	116596632	T,NA	C,NA	1,NA	inf,NA	inf,NA	1.21788,NA	0.000336238	0.00067941
2	chr11:116732938:T:C	116732938	NA,C	NA,T	NA,1	NA,-inf	NA,inf	NA,0.979561	0.000336227	0.000678284
2	chr11:117112900:G:A	117112900	NA,A	NA,G	NA,1	NA,inf	NA,inf	NA,0.865374	0.000335972	0.000676594
2	chr11:117164786:A:G	117164786	G,G	A,A	1,1	-inf,-inf	inf,inf	1.29426,2.0504	0.000335401	0.000690254
2	chr11:117370939:G:A	117370939	NA,A	NA,G	NA,1	NA,inf	NA,inf	NA,0.881777	0.0003354	0.000675902
2	chr11:116722736:CTATT:C	116722736	NA,C	NA,CTATT	NA,1	NA,inf	NA,inf	NA,0.897303	0.000335132	0.000674966
2	chr11:116828482:T:C	116828482	NA,C	NA,T	NA,1	NA,-inf	NA,inf	NA,0.97043	0.000334901	0.000675329
2	chr11:116687529:T:A	116687529	A,A	T,T	1,1	inf,inf	inf,inf	1.08954,2.15718	0.000334849	0.000693222
2	chr11:117129753:A:G	117129753	NA,G	NA,A	NA,1	NA,-inf	NA,inf	NA,0.902221	0.000333309	0.000671864
2	chr11:117197160:G:A	117197160	NA,A	NA,G	NA,1	NA,-inf	NA,inf	NA,1.05465	0.000333044	0.000671507
2	chr11:116924008:G:A	116924008	NA,A	NA,G	NA,1	NA,-inf	NA,inf	NA,0.970334	0.000332318	0.000670276
2	chr11:117267769:T:C	117267769	C,NA	T,NA	1,NA	inf,NA	inf,NA	1.31989,NA	0.00033143	0.000670894
2	chr11:116648184:C:T	116648184	T,T	C,C	1,1	-inf,inf	inf,inf	0.969855,1.63199	0.000331411	0.000674898
2	chr11:117574587:C:T	117574587	NA,T	NA,C	NA,1	NA,-inf	NA,inf	NA,0.914146	0.000330285	0.000666072
2	chr11:117166655:TA:T	117166655	NA,T	NA,TA	NA,1	NA,-inf	NA,inf	NA,0.90233	0.00033015	0.000665244
2	chr11:117083685:G:C	117083685	NA,C	NA,G	NA,1	NA,inf	NA,inf	NA,0.946339	0.00032962	0.000663044
2	chr11:117149114:C:T	117149114	NA,T	NA,C	NA,1	NA,-inf	NA,inf	NA,1.04502	0.000327775	0.000660884
2	chr11:116855465:C:T	116855465	T,NA	C,NA	1,NA	inf,NA	inf,NA	1.0623,NA	0.000326319	0.000654207
2	chr11:117311424:AG:A	117311424	A,NA	AG,NA	1,NA	-inf,NA	inf,NA	1.10653,NA	0.000325909	0.000657283
2	chr11:116975460:AT:A	116975460	NA,A	NA,AT	NA,1	NA,inf	NA,inf	NA,0.936453	0.000324987	0.000653717
2	chr11:117354072:A:G	117354072	G,NA	A,NA	1,NA	inf,NA	inf,NA	2.03486,NA	0.000324842	0.000680724
2	chr11:117078846:C:T	117078846	T,NA	C,NA	1,NA	-inf,NA	inf,NA	0.913069,NA	0.000324794	0.00065359
2	chr11:116648867:C:G	116648867	G,G	C,C	1,1	inf,-inf	inf,inf	2.83723,1.0903	0.000324068	0.000794481
2	chr11:116601707:C:T	116601707	NA,T	NA,C	NA,1	NA,inf	NA,inf	NA,0.865743	0.000323986	0.00065279
2	chr11:116602411:T:A	116602411	NA,A	NA,T	NA,1	NA,inf	NA,inf	NA,0.970553	0.0003228	0.000651155
2	chr11:117046613:T:G	117046613	NA,G	NA,T	NA,1	NA,-inf	NA,inf	NA,0.947646	0.000322594	0.000650652
2	chr11:116657946:A:G	116657946	NA,G	NA,A	NA,1	NA,-inf	NA,inf	NA,0.921506	0.000322346	0.000649477
2	chr11:117202273:C:T	117202273	NA,T	NA,C	NA,1	NA,-inf	NA,inf	NA,1.03247	0.000321794	0.000648824
2	chr11:117199145:C:T	117199145	NA,T	NA,C	NA,1	NA,-inf	NA,inf	NA,1.03247	0.000321794	0.000648824
2	chr11:117030106:C:T	117030106	NA,T	NA,C	NA,1	NA,-inf	NA,inf	NA,0.945968	0.000321722	0.000648893
2	chr11:116910983:T:C	116910983	C,C	T,T	1,1	inf,inf	inf,inf	1.74964,0.204341	0.000321691	0.000643707
2	chr11:116675444:A:T	116675444	T,T	A,A	1,1	inf,inf	inf,inf	1.93275,1.12148	0.000321501	0.000663876
2	chr11:116911543:G:A	116911543	NA,A	NA,G	NA,1	NA,-inf	NA,inf	NA,0.948541	0.00032103	0.000647504
2	chr11:117327893:C:T	117327893	NA,T	NA,C	NA,1	NA,inf	NA,inf	NA,0.850081	0.000320613	0.000645617
2	chr11:116973078:T:G	116973078	NA,G	NA,T	NA,1	NA,inf	NA,inf	NA,0.927799	0.00032049	0.000644679
2	chr11:117220511:G:A	117220511	A,A	G,G	1,1	inf,inf	inf,inf	0.266753,2.04995	0.000319192	0.000643583
2	chr11:117489896:G:A	117489896	NA,A	NA,G	NA,1	NA,inf	NA,inf	NA,0.926144	0.000318614	0.000642411
2	chr11:117477369:T:A	117477369	NA,A	NA,T	NA,1	NA,inf	NA,inf	NA,0.923775	0.000318401	0.000641963
2	chr11:117551975:G:A	117551975	A,NA	G,NA	1,NA	-inf,NA	inf,NA	1.00203,NA	0.000317815	0.000640267
2	chr11:117158726:C:T	117158726	NA,T	NA,C	NA,1	NA,-inf	NA,inf	NA,0.871388	0.000316512	0.000638018
2	chr11:117554695:C:T	117554695	NA,T	NA,C	NA,1	NA,-inf	NA,inf	NA,0.898144	0.000316504	0.000638444
2	chr11:116915664:T:C	116915664	NA,C	NA,T	NA,1	NA,-inf	NA,inf	NA,0.940338	0.00031619	0.000637795
2	chr11:116650841:A:G	116650841	G,G	A,A	1,1	inf,-inf	inf,inf	2.78292,1.10735	0.000315896	0.00076661
2	chr11:116821618:C:T	116821618	T,T	C,C	1,1	-inf,-inf	inf,inf	0.892659,1.81387	0.000315427	0.000644322
2	chr11:116977492:G:C	116977492	NA,C	NA,G	NA,1	NA,inf	NA,inf	NA,0.917097	0.000314962	0.000633576
2	chr11:116706327:A:G	116706327	G,G	A,A	1,1	inf,inf	inf,inf	1.14194,2.12358	0.000314373	0.000653752
2	chr11:117364700:GT:G	117364700	NA,G	NA,GT	NA,1	NA,inf	NA,inf	NA,0.843536	0.00031417	0.000633139
2	chr11:117040055:A:G	117040055	NA,G	NA,A	NA,1	NA,inf	NA,inf	NA,0.875428	0.000313703	0.000631887
2	chr11:117397540:G:T	117397540	T,NA	G,NA	1,NA	inf,NA	inf,NA	0.938684,NA	0.000312107	0.000628532
2	chr11:117067811:A:AC	117067811	AC,AC	A,A	1,1	-inf,-inf	inf,inf	3.61135,1.19515	0.00031196	0.000946077
2	chr11:116723579:G:A	116723579	NA,A	NA,G	NA,1	NA,-inf	NA,inf	NA,0.951891	0.000311938	0.000629038
2	chr11:116887500:C:T	116887500	T,T	C,C	1,1	inf,-inf	inf,inf	1.77831,0.118887	0.000311659	0.000624087
2	chr11:116650418:T:G	116650418	G,G	T,T	1,1	inf,-inf	inf,inf	2.79189,1.09453	0.00031136	0.000757096
2	chr11:117036196:C:T	117036196	NA,T	NA,C	NA,1	NA,inf	NA,inf	NA,0.911298	0.000311203	0.000626042
2	chr11:116626243:A:G	116626243	NA,G	NA,A	NA,1	NA,inf	NA,inf	NA,0.848092	0.000310716	0.000626109
2	chr11:117129684:A:G	117129684	G,NA	A,NA	1,NA	-inf,NA	inf,NA	1.25224,NA	0.000310397	0.000627816
2	chr11:116687809:A:G	116687809	G,G	A,A	1,1	inf,inf	inf,inf	1.11459,2.10796	0.000309948	0.000642103
2	chr11:116606082:A:G	116606082	NA,G	NA,A	NA,1	NA,inf	NA,inf	NA,0.944644	0.000309906	0.000625142
2	chr11:116799960:A:C	116799960	C,C	A,A	1,1	-inf,-inf	inf,inf	6.25316,0.113796	0.000309812	0.0348361
2	chr11:117222172:A:G	117222172	NA,G	NA,A	NA,1	NA,-inf	NA,inf	NA,1.0045	0.000309221	0.000623472
2	chr11:117204332:C:T	117204332	NA,T	NA,C	NA,1	NA,inf	NA,inf	NA,0.830008	0.000308563	0.000621479
2	chr11:117204974:G:A	117204974	NA,A	NA,G	NA,1	NA,-inf	NA,inf	NA,1.00277	0.000308298	0.00062162
2	chr11:116984790:T:C	116984790	NA,C	NA,T	NA,1	NA,inf	NA,inf	NA,0.903873	0.000308239	0.000620067
2	chr11:116615076:T:C	116615076	NA,C	NA,T	NA,1	NA,inf	NA,inf	NA,0.867515	0.000308226	0.000620938
2	chr11:117210427:T:C	117210427	NA,C	NA,T	NA,1	NA,-inf	NA,inf	NA,1.00251	0.000308129	0.000621273
2	chr11:117213354:T:C	117213354	C,C	T,T	1,1	inf,-inf	inf,inf	1.35152,0.794745	0.000307674	0.000616595
2	chr11:117288354:A:G	117288354	G,NA	A,NA	1,NA	inf,NA	inf,NA	1.27063,NA	0.000307469	0.000622285
2	chr11:116609632:G:A	116609632	NA,A	NA,G	NA,1	NA,inf	NA,inf	NA,1.03125	0.000307411	0.000621061
2	chr11:117226292:C:T	117226292	NA,T	NA,C	NA,1	NA,inf	NA,inf	NA,0.798748	0.000307136	0.000618356
2	chr11:116910202:C:T	116910202	T,T	C,C	1,1	inf,inf	inf,inf	1.72101,0.214492	0.000306976	0.000614292
2	chr11:116649681:T:C	116649681	C,C	T,T	1,1	inf,-inf	inf,inf	2.77079,1.09597	0.000306852	0.000742812
2	chr11:117569206:T:C	117569206	NA,C	NA,T	NA,1	NA,-inf	NA,inf	NA,0.867262	0.000306701	0.000618497
2	chr11:117059148:C:T	117059148	NA,T	NA,C	NA,1	NA,-inf	NA,inf	NA,0.915842	0.000306621	0.000618432
2	chr11:117185166:C:T	117185166	NA,T	NA,C	NA,1	NA,-inf	NA,inf	NA,0.998625	0.000305589	0.000616156
2	chr11:117475543:G:C	117475543	NA,C	NA,G	NA,1	NA,inf	NA,inf	NA,0.893168	0.000304329	0.000613595
2	chr11:116691210:C:T	116691210	NA,T	NA,C	NA,1	NA,-inf	NA,inf	NA,0.982123	0.000304015	0.000613297
2	chr11:116670199:C:T	116670199	T,T	C,C	1,1	inf,inf	inf,inf	1.87853,1.121	0.000300277	0.000619363
2	chr11:117006449:CT:C	117006449	NA,C	NA,CT	NA,1	NA,inf	NA,inf	NA,0.887446	0.00029989	0.0006033
2	chr11:117010877:T:C	117010877	NA,C	NA,T	NA,1	NA,-inf	NA,inf	NA,0.905777	0.00029948	0.000604084
2	chr11:117567185:G:A	117567185	NA,A	NA,G	NA,1	NA,-inf	NA,inf	NA,0.853174	0.000299251	0.000603483
2	chr11:116594238:C:T	116594238	T,T	C,C	1,1	inf,inf	inf,inf	0.649286,1.61353	0.000299174	0.000603745
2	chr11:117406067:T:G	117406067	G,NA	T,NA	1,NA	inf,NA	inf,NA	0.914964,NA	0.000297976	0.000600097
2	chr11:116836867:A:G	116836867	G,G	A,A	1,1	-inf,-inf	inf,inf	1.28603,1.90321	0.000297699	0.00062539
2	chr11:116668486:C:G	116668486	G,G	C,C	1,1	inf,inf	inf,inf	0.372442,1.59422	0.000297587	0.000598801
2	chr11:117442149:G:A	117442149	A,NA	G,NA	1,NA	inf,NA	inf,NA	0.917478,NA	0.00029691	0.000597901
2	chr11:117119252:A:T	117119252	NA,T	NA,A	NA,1	NA,-inf	NA,inf	NA,0.890193	0.000296831	0.000598493
2	chr11:117408251:G:GA	117408251	GA,NA	G,NA	1,NA	inf,NA	inf,NA	0.911105,NA	0.000296827	0.000597778
2	chr11:116982140:G:A	116982140	NA,A	NA,G	NA,1	NA,inf	NA,inf	NA,0.877002	0.000295132	0.000593733
2	chr11:116670075:T:C	116670075	C,C	T,T	1,1	inf,inf	inf,inf	0.369707,1.5904	0.000294927	0.000593445
2	chr11:117032377:T:A	117032377	NA,A	NA,T	NA,1	NA,inf	NA,inf	NA,0.8773	0.000294435	0.000592352
2	chr11:116669151:T:C	116669151	C,C	T,T	1,1	inf,inf	inf,inf	0.363593,1.5907	0.000294374	0.000592314
2	chr11:116717237:C:A	116717237	A,A	C,C	1,1	inf,-inf	inf,inf	1.15185,0.922363	0.000293964	0.00059164
2	chr11:116995820:T:G	116995820	NA,G	NA,T	NA,1	NA,inf	NA,inf	NA,0.874776	0.00029386	0.000591184
2	chr11:116698999:T:A	116698999	A,NA	T,NA	1,NA	inf,NA	inf,NA	1.06031,NA	0.000293324	0.000591755
2	chr11:117504881:G:A	117504881	A,A	G,G	1,1	inf,inf	inf,inf	1.59026,0.392887	0.000293239	0.000590967
2	chr11:117048784:G:C	117048784	NA,C	NA,G	NA,1	NA,inf	NA,inf	NA,0.874559	0.000293206	0.000589881
2	chr11:117226553:G:A	117226553	NA,A	NA,G	NA,1	NA,inf	NA,inf	NA,0.771173	0.000293083	0.000590086
2	chr11:116881683:A:G	116881683	NA,G	NA,A	NA,1	NA,inf	NA,inf	NA,0.835365	0.000292997	0.000590208
2	chr11:116750473:C:A	116750473	NA,A	NA,C	NA,1	NA,-inf	NA,inf	NA,0.93108	0.000292851	0.000590702
2	chr11:117107406:C:A	117107406	NA,A	NA,C	NA,1	NA,inf	NA,inf	NA,0.808125	0.000292478	0.000589488
2	chr11:117097010:T:C	117097010	NA,C	NA,T	NA,1	NA,-inf	NA,inf	NA,0.89192	0.000292236	0.000589468
2	chr11:116966765:C:T	116966765	T,NA	C,NA	1,NA	-inf,NA	inf,NA	1.20412,NA	0.000291466	0.000589539
2	chr11:117104397:G:A	117104397	NA,A	NA,G	NA,1	NA,inf	NA,inf	NA,0.835393	0.000290804	0.000585134
2	chr11:116601360:T:C	116601360	NA,C	NA,T	NA,1	NA,-inf	NA,inf	NA,0.86473	0.000290575	0.000586089
2	chr11:116985748:T:C	116985748	C,NA	T,NA	1,NA	-inf,NA	inf,NA	1.20184,NA	0.000290395	0.000587371
2	chr11:117047122:A:C	117047122	NA,C	NA,A	NA,1	NA,inf	NA,inf	NA,0.867957	0.000290121	0.000583684
2	chr11:116899148:G:A	116899148	NA,A	NA,G	NA,1	NA,-inf	NA,inf	NA,0.884232	0.000289912	0.000584774
2	chr11:117421028:C:T	117421028	NA,T	NA,C	NA,1	NA,inf	NA,inf	NA,0.886367	0.000289752	0.000584583
2	chr11:117232956:C:T	117232956	NA,T	NA,C	NA,1	NA,inf	NA,inf	NA,0.905209	0.000289282	0.0005837
2	chr11:117034722:C:T	117034722	NA,T	NA,C	NA,1	NA,-inf	NA,inf	NA,0.884079	0.000289039	0.000583029
2	chr11:117436986:G:T	117436986	NA,T	NA,G	NA,1	NA,-inf	NA,inf	NA,0.855065	0.000288921	0.000582627
2	chr11:116651613:C:T	116651613	T,T	C,C	1,1	inf,-inf	inf,inf	2.49508,1.20542	0.000288919	0.000666936
2	chr11:116679811:A:G	116679811	G,G	A,A	1,1	inf,inf	inf,inf	1.87093,1.1101	0.000288624	0.000595481
2	chr11:116995860:A:T	116995860	NA,T	NA,A	NA,1	NA,-inf	NA,inf	NA,0.882354	0.000288551	0.000582036
2	chr11:116688066:G:A	116688066	NA,A	NA,G	NA,1	NA,inf	NA,inf	NA,1.05017	0.000288312	0.000581895
2	chr11:116998846:A:G	116998846	NA,G	NA,A	NA,1	NA,inf	NA,inf	NA,0.862483	0.000288117	0.000579645
2	chr11:116681345:A:T	116681345	T,T	A,A	1,1	inf,inf	inf,inf	1.83192,1.13598	0.000287969	0.000593529
2	chr11:116729849:G:A	116729849	NA,A	NA,G	NA,1	NA,inf	NA,inf	NA,1.21559	0.000287744	0.000583752
2	chr11:117171229:G:A	117171229	NA,A	NA,G	NA,1	NA,-inf	NA,inf	NA,0.877514	0.000287529	0.000580074
2	chr11:116749627:A:G	116749627	NA,G	NA,A	NA,1	NA,inf	NA,inf	NA,0.768527	0.000287183	0.000578792
2	chr11:116873302:C:T	116873302	T,T	C,C	1,1	inf,inf	inf,inf	1.28068,1.65813	0.000287177	0.000593785
2	chr11:116862487:T:A	116862487	NA,A	NA,T	NA,1	NA,inf	NA,inf	NA,1.03036	0.000286817	0.000579893
2	chr11:117042052:C:T	117042052	NA,T	NA,C	NA,1	NA,inf	NA,inf	NA,0.859252	0.00028618	0.000575765
2	chr11:116642465:G:A	116642465	A,A	G,G	1,1	inf,-inf	inf,inf	1.7967,0.524455	0.000285602	0.00058089
2	chr11:117313750:C:T	117313750	NA,T	NA,C	NA,1	NA,-inf	NA,inf	NA,0.81087	0.000285157	0.000575432
2	chr11:117179731:T:C	117179731	NA,C	NA,T	NA,1	NA,inf	NA,inf	NA,0.848599	0.000285098	0.000573588
2	chr11:117470867:ACAAG:A	117470867	A,A	ACAAG,ACAAG	1,1	inf,-inf	inf,inf	1.75307,0.3349	0.000284365	0.000575018
2	chr11:116648641:A:G	116648641	G,G	A,A	1,1	inf,-inf	inf,inf	2.89748,0.988348	0.000284276	0.000708476
2	chr11:117130239:G:A	117130239	A,A	G,G	1,1	-inf,-inf	inf,inf	1.56382,1.88764	0.000284096	0.000591572
2	chr11:116651394:A:G	116651394	G,G	A,A	1,1	inf,-inf	inf,inf	2.43808,1.22245	0.000283075	0.00064796
2	chr11:117458130:T:C	117458130	NA,C	NA,T	NA,1	NA,inf	NA,inf	NA,0.85511	0.000282998	0.000570602
2	chr11:117294297:A:G	117294297	NA,G	NA,A	NA,1	NA,-inf	NA,inf	NA,0.826005	0.000282992	0.000570578
2	chr11:117482616:G:A	117482616	NA,A	NA,G	NA,1	NA,inf	NA,inf	NA,0.852134	0.00028178	0.000568143
2	chr11:116593748:C:T	116593748	T,NA	C,NA	1,NA	inf,NA	inf,NA	0.787449,NA	0.000281419	0.000566159
2	chr11:117153765:T:C	117153765	C,C	T,T	1,1	-inf,-inf	inf,inf	0.645971,1.9158	0.000281302	0.000572808
2	chr11:116679831:C:A	116679831	A,A	C,C	1,1	inf,inf	inf,inf	1.81951,1.12904	0.000281276	0.000579555
2	chr11:116597387:C:T	116597387	NA,T	NA,C	NA,1	NA,-inf	NA,inf	NA,0.851709	0.000281184	0.000567152
2	chr11:116695401:C:T	116695401	T,T	C,C	1,1	-inf,inf	inf,inf	0.369241,1.57441	0.000281052	0.000565658
2	chr11:117121802:T:C	117121802	NA,C	NA,T	NA,1	NA,-inf	NA,inf	NA,0.867818	0.000280802	0.000566409
2	chr11:116799466:T:C	116799466	C,C	T,T	1,1	-inf,inf	inf,inf	1.68279,0.901488	0.000280289	0.000571782
2	chr11:116664986:C:T	116664986	T,T	C,C	1,1	inf,inf	inf,inf	1.80415,1.12819	0.000280216	0.000576922
2	chr11:117559343:G:T	117559343	T,T	G,G	1,1	inf,inf	inf,inf	1.61976,0.501651	0.000279686	0.000564022
2	chr11:117489578:G:C	117489578	NA,C	NA,G	NA,1	NA,inf	NA,inf	NA,0.842941	0.000279095	0.000562735
2	chr11:116998515:T:C	116998515	NA,C	NA,T	NA,1	NA,inf	NA,inf	NA,0.838569	0.000277462	0.000558234
2	chr11:117199334:G:A	117199334	NA,A	NA,G	NA,1	NA,-inf	NA,inf	NA,0.854326	0.000277438	0.000559708
2	chr11:116839130:A:G	116839130	NA,G	NA,A	NA,1	NA,-inf	NA,inf	NA,0.810584	0.000277169	0.000558687
2	chr11:116592846:C:A	116592846	NA,A	NA,C	NA,1	NA,inf	NA,inf	NA,0.854186	0.000277003	0.000558643
2	chr11:117127448:A:G	117127448	NA,G	NA,A	NA,1	NA,inf	NA,inf	NA,0.747382	0.000275873	0.000555628
2	chr11:117103425:T:A	117103425	NA,A	NA,T	NA,1	NA,-inf	NA,inf	NA,0.855427	0.000275689	0.000556091
2	chr11:116821970:A:G	116821970	NA,G	NA,A	NA,1	NA,-inf	NA,inf	NA,0.852549	0.000275211	0.000555161
2	chr11:116603170:T:C	116603170	NA,C	NA,T	NA,1	NA,inf	NA,inf	NA,0.868287	0.000274874	0.000554461
2	chr11:116687166:A:C	116687166	C,C	A,A	1,1	inf,-inf	inf,inf	0.220769,1.75014	0.000274347	0.000552947
2	chr11:116867779:T:C	116867779	NA,C	NA,T	NA,1	NA,-inf	NA,inf	NA,0.858241	0.000274243	0.000553462
2	chr11:116788257:G:T	116788257	NA,T	NA,G	NA,1	NA,inf	NA,inf	NA,0.740801	0.000273845	0.000551927
2	chr11:116760515:G:A	116760515	NA,A	NA,G	NA,1	NA,-inf	NA,inf	NA,0.853247	0.000273687	0.000552156
2	chr11:117373107:G:A	117373107	NA,A	NA,G	NA,1	NA,inf	NA,inf	NA,0.776412	0.000273541	0.000551358
2	chr11:116825064:A:G	116825064	G,G	A,A	1,1	-inf,-inf	inf,inf	0.929786,1.74908	0.000273513	0.00055974
2	chr11:117142206:A:C	117142206	C,NA	A,NA	1,NA	-inf,NA	inf,NA	0.739693,NA	0.000273386	0.000549849
2	chr11:116950540:A:T	116950540	NA,T	NA,A	NA,1	NA,-inf	NA,inf	NA,0.84718	0.000273174	0.000551016
2	chr11:117417726:C:T	117417726	T,NA	C,NA	1,NA	-inf,NA	inf,NA	0.867349,NA	0.000273099	0.000550027
2	chr11:117451181:T:G	117451181	NA,G	NA,T	NA,1	NA,-inf	NA,inf	NA,0.83554	0.000272646	0.000549843
2	chr11:116811440:G:A	116811440	A,A	G,G	1,1	-inf,-inf	inf,inf	1.01191,1.75961	0.000272346	0.000559475
2	chr11:117516886:A:G	117516886	NA,G	NA,A	NA,1	NA,inf	NA,inf	NA,0.801808	0.000272007	0.000548516
2	chr11:117558423:T:C	117558423	NA,C	NA,T	NA,1	NA,inf	NA,inf	NA,0.773164	0.000271408	0.000547185
2	chr11:116831637:T:C	116831637	NA,C	NA,T	NA,1	NA,-inf	NA,inf	NA,0.793686	0.000271067	0.000546381
2	chr11:117129081:G:A	117129081	NA,A	NA,G	NA,1	NA,inf	NA,inf	NA,0.749339	0.000270863	0.000545569
2	chr11:116998930:T:C	116998930	NA,C	NA,T	NA,1	NA,-inf	NA,inf	NA,0.841178	0.00027039	0.000545366
2	chr11:117125048:G:T	117125048	NA,T	NA,G	NA,1	NA,inf	NA,inf	NA,0.731931	0.000270367	0.00054453
2	chr11:117044614:A:AG	117044614	NA,AG	NA,A	NA,1	NA,-inf	NA,inf	NA,0.669159	0.000270354	0.000544286
2	chr11:117156209:A:T	117156209	NA,T	NA,A	NA,1	NA,-inf	NA,inf	NA,0.771665	0.000269818	0.000543899
2	chr11:117110680:T:A	117110680	NA,A	NA,T	NA,1	NA,inf	NA,inf	NA,0.781659	0.000269118	0.000541347
2	chr11:117225586:G:A	117225586	NA,A	NA,G	NA,1	NA,-inf	NA,inf	NA,0.913143	0.000269049	0.000542488
2	chr11:117108973:T:C	117108973	C,C	T,T	1,1	-inf,-inf	inf,inf	1.33921,1.81389	0.000268927	0.000565391
2	chr11:117475798:C:T	117475798	T,T	C,C	1,1	inf,inf	inf,inf	1.65824,0.901365	0.000268265	0.00054531
2	chr11:117365496:G:A	117365496	NA,A	NA,G	NA,1	NA,inf	NA,inf	NA,0.763295	0.000267996	0.000540185
2	chr11:116719508:A:G	116719508	NA,G	NA,A	NA,1	NA,inf	NA,inf	NA,0.869127	0.000267727	0.00054032
2	chr11:117107172:G:A	117107172	A,A	G,G	1,1	-inf,-inf	inf,inf	1.32437,1.81455	0.000267571	0.000561983
2	chr11:117170506:C:T	117170506	NA,T	NA,C	NA,1	NA,-inf	NA,inf	NA,0.830872	0.00026722	0.000539094
2	chr11:117414096:A:G	117414096	NA,G	NA,A	NA,1	NA,inf	NA,inf	NA,0.745167	0.000267161	0.000538294
2	chr11:116801829:T:C	116801829	NA,C	NA,T	NA,1	NA,inf	NA,inf	NA,1.15452	0.000266653	0.000540822
2	chr11:116953870:G:A	116953870	NA,A	NA,G	NA,1	NA,-inf	NA,inf	NA,0.83205	0.000266552	0.000537661
2	chr11:116840252:A:G	116840252	G,G	A,A	1,1	-inf,-inf	inf,inf	3.18247,1.51696	0.000266202	0.000775048
2	chr11:117476702:A:T	117476702	NA,T	NA,A	NA,1	NA,inf	NA,inf	NA,0.793527	0.000265865	0.00053626
2	chr11:117558648:AAAG:A	117558648	NA,A	NA,AAAG	NA,1	NA,-inf	NA,inf	NA,0.777191	0.000265807	0.000536044
2	chr11:116616982:C:A	116616982	A,A	C,C	1,1	inf,inf	inf,inf	0.653227,1.55144	0.000265479	0.000535628
2	chr11:116681845:C:T	116681845	T,T	C,C	1,1	inf,inf	inf,inf	1.77804,1.12495	0.000265102	0.000545797
2	chr11:117570098:G:A	117570098	NA,A	NA,G	NA,1	NA,inf	NA,inf	NA,0.776979	0.000264204	0.000532712
2	chr11:116720778:C:G	116720778	NA,G	NA,C	NA,1	NA,-inf	NA,inf	NA,0.820613	0.000263399	0.000531328
2	chr11:116943358:C:T	116943358	NA,T	NA,C	NA,1	NA,-inf	NA,inf	NA,0.823326	0.000263168	0.000530651
2	chr11:117232788:C:T	117232788	NA,T	NA,C	NA,1	NA,inf	NA,inf	NA,0.916884	0.000262775	0.000530445
2	chr11:117121250:T:C	117121250	NA,C	NA,T	NA,1	NA,inf	NA,inf	NA,0.76523	0.000262239	0.000527529
2	chr11:117484284:G:A	117484284	NA,A	NA,G	NA,1	NA,inf	NA,inf	NA,0.805529	0.000261937	0.00052814
2	chr11:116669722:C:T	116669722	T,T	C,C	1,1	inf,inf	inf,inf	0.348868,1.53469	0.000261816	0.000526813
2	chr11:117396721:G:T	117396721	NA,T	NA,G	NA,1	NA,inf	NA,inf	NA,0.749047	0.00026155	0.000527199
2	chr11:117540194:G:A	117540194	NA,A	NA,G	NA,1	NA,-inf	NA,inf	NA,0.781004	0.000261493	0.000527483
2	chr11:117089280:G:A	117089280	A,NA	G,NA	1,NA	-inf,NA	inf,NA	1.19339,NA	0.000260946	0.000528107
2	chr11:117424715:G:A	117424715	A,NA	G,NA	1,NA	-inf,NA	inf,NA	0.845568,NA	0.000260473	0.000524637
2	chr11:116593961:C:T	116593961	NA,T	NA,C	NA,1	NA,inf	NA,inf	NA,0.748261	0.000260421	0.000524972
2	chr11:116725712:C:T	116725712	NA,T	NA,C	NA,1	NA,-inf	NA,inf	NA,0.842706	0.000260048	0.000525117
2	chr11:117402437:T:C	117402437	NA,C	NA,T	NA,1	NA,-inf	NA,inf	NA,0.788548	0.000259876	0.000524149
2	chr11:117125364:A:G	117125364	NA,G	NA,A	NA,1	NA,inf	NA,inf	NA,0.711044	0.000259787	0.000523253
2	chr11:117426127:T:C	117426127	NA,C	NA,T	NA,1	NA,inf	NA,inf	NA,0.685959	0.000259715	0.000523193
2	chr11:116922515:G:A	116922515	A,A	G,G	1,1	-inf,-inf	inf,inf	3.25009,1.30895	0.000258628	0.000707771
2	chr11:117104740:A:G	117104740	NA,G	NA,A	NA,1	NA,inf	NA,inf	NA,0.766733	0.00025846	0.00052015
2	chr11:117447457:T:G	117447457	NA,G	NA,T	NA,1	NA,-inf	NA,inf	NA,0.783872	0.000258313	0.000520907
2	chr11:116668920:A:G	116668920	G,G	A,A	1,1	inf,inf	inf,inf	1.82881,1.07034	0.000258282	0.000532347
2	chr11:117544263:A:G	117544263	NA,G	NA,A	NA,1	NA,-inf	NA,inf	NA,0.769051	0.000257372	0.000519159
2	chr11:117478935:G:A	117478935	NA,A	NA,G	NA,1	NA,inf	NA,inf	NA,0.76219	0.000257357	0.000518762
2	chr11:117113297:A:G	117113297	NA,G	NA,A	NA,1	NA,inf	NA,inf	NA,0.753549	0.000257263	0.000517533
2	chr11:116650788:C:G	116650788	G,NA	C,NA	1,NA	inf,NA	inf,NA	1.70826,NA	0.000257205	0.000531201
2	chr11:116986912:G:A	116986912	NA,A	NA,G	NA,1	NA,inf	NA,inf	NA,0.718794	0.000256623	0.000516903
2	chr11:117401137:T:C	117401137	NA,C	NA,T	NA,1	NA,-inf	NA,inf	NA,0.715125	0.000256084	0.000516005
2	chr11:117012098:C:CA	117012098	CA,CA	C,C	1,1	-inf,-inf	inf,inf	3.46422,1.16971	0.000255937	0.000745104
2	chr11:116615105:AG:A	116615105	NA,A	NA,AG	NA,1	NA,inf	NA,inf	NA,0.745305	0.000255915	0.000515599
2	chr11:116709697:A:G	116709697	G,NA	A,NA	1,NA	-inf,NA	inf,NA	1.14508,NA	0.000255478	0.000516831
2	chr11:117414429:A:G	117414429	G,NA	A,NA	1,NA	inf,NA	inf,NA	0.830754,NA	0.000255212	0.00051402
2	chr11:117493176:A:T	117493176	T,T	A,A	1,1	inf,inf	inf,inf	1.13871,0.875813	0.00025459	0.000512697
2	chr11:117335145:C:T	117335145	T,NA	C,NA	1,NA	inf,NA	inf,NA	0.822993,NA	0.000254333	0.000512218
2	chr11:117471618:T:C	117471618	C,C	T,T	1,1	inf,-inf	inf,inf	1.60546,0.431643	0.000253501	0.000512296
2	chr11:116726998:G:A	116726998	A,NA	G,NA	1,NA	inf,NA	inf,NA	0.931589,NA	0.000253391	0.000510867
2	chr11:116801159:G:T	116801159	NA,T	NA,G	NA,1	NA,inf	NA,inf	NA,0.935228	0.000252681	0.000510707
2	chr11:117095470:T:C	117095470	C,NA	T,NA	1,NA	-inf,NA	inf,NA	1.10787,NA	0.000252056	0.000509678
2	chr11:117247557:A:G	117247557	NA,G	NA,A	NA,1	NA,inf	NA,inf	NA,0.708552	0.00025188	0.000507559
2	chr11:116828252:C:T	116828252	NA,T	NA,C	NA,1	NA,-inf	NA,inf	NA,0.798147	0.000250797	0.000506117
2	chr11:116646921:C:A	116646921	NA,A	NA,C	NA,1	NA,inf	NA,inf	NA,0.720285	0.000250673	0.000505158
2	chr11:116590004:T:A	116590004	NA,A	NA,T	NA,1	NA,inf	NA,inf	NA,0.832163	0.0002505	0.00050538
2	chr11:116600230:C:T	116600230	T,NA	C,NA	1,NA	inf,NA	inf,NA	1.04135,NA	0.00025036	0.000505775
2	chr11:116815050:C:G	116815050	G,G	C,C	1,1	-inf,-inf	inf,inf	1.00005,1.70972	0.000249699	0.000512644
2	chr11:117520706:G:A	117520706	A,NA	G,NA	1,NA	inf,NA	inf,NA	0.938359,NA	0.00024937	0.000502293
2	chr11:117341557:C:T	117341557	NA,T	NA,C	NA,1	NA,inf	NA,inf	NA,0.700691	0.000249104	0.000501961
2	chr11:117546941:C:A	117546941	NA,A	NA,C	NA,1	NA,-inf	NA,inf	NA,0.75031	0.000248726	0.000501731
2	chr11:117420758:C:T	117420758	NA,T	NA,C	NA,1	NA,inf	NA,inf	NA,0.699535	0.000247928	0.000499569
2	chr11:117247667:A:G	117247667	NA,G	NA,A	NA,1	NA,inf	NA,inf	NA,0.69845	0.000247889	0.000499522
2	chr11:117325996:C:T	117325996	NA,T	NA,C	NA,1	NA,inf	NA,inf	NA,0.778086	0.000247828	0.000500088
2	chr11:116833594:A:G	116833594	NA,G	NA,A	NA,1	NA,inf	NA,inf	NA,0.701008	0.000247786	0.000499317
2	chr11:117551901:C:T	117551901	NA,T	NA,C	NA,1	NA,inf	NA,inf	NA,0.736364	0.00024775	0.00049952
2	chr11:117236867:C:CT	117236867	NA,CT	NA,C	NA,1	NA,inf	NA,inf	NA,0.698414	0.000247563	0.000498867
2	chr11:117224567:C:T	117224567	T,T	C,C	1,1	inf,-inf	inf,inf	0.618357,1.23148	0.000247439	0.000496826
2	chr11:117398526:C:T	117398526	NA,T	NA,C	NA,1	NA,inf	NA,inf	NA,0.703299	0.000247247	0.000498126
2	chr11:116655013:T:C	116655013	C,C	T,T	1,1	inf,-inf	inf,inf	2.18006,1.31151	0.00024655	0.000551527
2	chr11:117356994:C:G	117356994	NA,G	NA,C	NA,1	NA,inf	NA,inf	NA,0.73174	0.000246464	0.000497048
2	chr11:116937069:T:A	116937069	NA,A	NA,T	NA,1	NA,-inf	NA,inf	NA,0.775918	0.000245955	0.000496078
2	chr11:117127082:C:T	117127082	T,T	C,C	1,1	-inf,-inf	inf,inf	0.709843,1.82123	0.000245931	0.00050132
2	chr11:116973064:G:A	116973064	NA,A	NA,G	NA,1	NA,-inf	NA,inf	NA,0.775353	0.000245742	0.000495647
2	chr11:116924632:T:C	116924632	NA,C	NA,T	NA,1	NA,-inf	NA,inf	NA,0.775188	0.000245606	0.000495435
2	chr11:117093287:G:A	117093287	NA,A	NA,G	NA,1	NA,inf	NA,inf	NA,0.702662	0.000245241	0.000494346
2	chr11:117386367:G:A	117386367	NA,A	NA,G	NA,1	NA,-inf	NA,inf	NA,0.755792	0.000244154	0.000492148
2	chr11:116982497:C:T	116982497	T,T	C,C	1,1	-inf,-inf	inf,inf	3.48375,1.12949	0.000243911	0.000715843
2	chr11:116828620:G:T	116828620	NA,T	NA,G	NA,1	NA,inf	NA,inf	NA,0.717891	0.000243153	0.000489231
2	chr11:117564014:T:C	117564014	NA,C	NA,T	NA,1	NA,inf	NA,inf	NA,0.721491	0.000242163	0.000488282
2	chr11:117093419:C:T	117093419	NA,T	NA,C	NA,1	NA,-inf	NA,inf	NA,0.771135	0.000242062	0.000488269
2	chr11:116926242:G:A	116926242	NA,A	NA,G	NA,1	NA,-inf	NA,inf	NA,0.769006	0.000241975	0.000488049
2	chr11:116666274:G:A	116666274	NA,A	NA,G	NA,1	NA,inf	NA,inf	NA,0.683678	0.000241224	0.000486133
2	chr11:117026308:T:C	117026308	C,C	T,T	1,1	-inf,-inf	inf,inf	3.48676,1.10886	0.00024029	0.000703338
2	chr11:116895185:C:T	116895185	NA,T	NA,C	NA,1	NA,-inf	NA,inf	NA,0.765	0.000240061	0.000484225
2	chr11:116693093:G:A	116693093	NA,A	NA,G	NA,1	NA,inf	NA,inf	NA,0.6592	0.00023991	0.000483446
2	chr11:117481371:C:T	117481371	T,NA	C,NA	1,NA	inf,NA	inf,NA	0.822568,NA	0.00023967	0.000482933
2	chr11:116709094:AC:A	116709094	NA,A	NA,AC	NA,1	NA,-inf	NA,inf	NA,0.759329	0.00023957	0.000483438
2	chr11:117581418:A:G	117581418	NA,G	NA,A	NA,1	NA,-inf	NA,inf	NA,0.722974	0.000239149	0.000482347
2	chr11:117334343:T:C	117334343	NA,C	NA,T	NA,1	NA,-inf	NA,inf	NA,0.67194	0.000239102	0.000481799
2	chr11:117555396:C:G	117555396	NA,G	NA,C	NA,1	NA,inf	NA,inf	NA,0.723878	0.000238836	0.000481585
2	chr11:117535396:G:A	117535396	A,A	G,G	1,1	inf,inf	inf,inf	1.86476,0.302644	0.00023821	0.00048263
2	chr11:116642471:T:C	116642471	C,C	T,T	1,1	-inf,inf	inf,inf	1.05331,1.05358	0.00023812	0.000482241
2	chr11:116681813:T:C	116681813	NA,C	NA,T	NA,1	NA,inf	NA,inf	NA,0.696394	0.000238071	0.000479615
2	chr11:116987987:A:G	116987987	G,NA	A,NA	1,NA	-inf,NA	inf,NA	1.22115,NA	0.000237273	0.000480644
2	chr11:117191442:G:A	117191442	A,A	G,G	1,1	inf,-inf	inf,inf	1.33733,0.635714	0.000236958	0.000474873
2	chr11:117550837:T:C	117550837	NA,C	NA,T	NA,1	NA,-inf	NA,inf	NA,0.716087	0.000236748	0.000477549
2	chr11:116732961:G:A	116732961	A,A	G,G	1,1	-inf,inf	inf,inf	1.81168,0.952635	0.000236747	0.000493997
2	chr11:116911614:T:G	116911614	NA,G	NA,T	NA,1	NA,inf	NA,inf	NA,0.665727	0.000236588	0.000476708
2	chr11:116912103:T:C	116912103	C,C	T,T	1,1	inf,inf	inf,inf	1.51675,1.1129	0.000236181	0.000478319
2	chr11:116924816:G:A	116924816	A,NA	G,NA	1,NA	-inf,NA	inf,NA	1.08046,NA	0.000235927	0.000477026
2	chr11:116642582:A:G	116642582	NA,G	NA,A	NA,1	NA,-inf	NA,inf	NA,0.712246	0.000235736	0.000475311
2	chr11:117508371:T:C	117508371	C,C	T,T	1,1	inf,inf	inf,inf	1.53444,0.0811792	0.000235594	0.000473987
2	chr11:116810847:G:A	116810847	A,A	G,G	1,1	-inf,-inf	inf,inf	1.03427,1.68376	0.000235475	0.000484317
2	chr11:117030628:T:G	117030628	NA,G	NA,T	NA,1	NA,inf	NA,inf	NA,0.695069	0.000234549	0.000472535
2	chr11:116591123:T:C	116591123	NA,C	NA,T	NA,1	NA,-inf	NA,inf	NA,0.709147	0.000233227	0.000470404
2	chr11:116883114:A:G	116883114	G,NA	A,NA	1,NA	-inf,NA	inf,NA	1.12174,NA	0.000232812	0.000471098
2	chr11:116671779:T:G	116671779	G,G	T,T	1,1	inf,inf	inf,inf	0.648161,1.78862	0.000232508	0.000472286
2	chr11:117481649:G:A	117481649	A,NA	G,NA	1,NA	-inf,NA	inf,NA	0.830919,NA	0.000232491	0.000468416
2	chr11:117066767:C:G	117066767	NA,G	NA,C	NA,1	NA,inf	NA,inf	NA,0.688258	0.000232213	0.00046783
2	chr11:117235742:T:C	117235742	C,NA	T,NA	1,NA	inf,NA	inf,NA	0.870116,NA	0.000231835	0.000466475
2	chr11:116767518:G:A	116767518	NA,A	NA,G	NA,1	NA,inf	NA,inf	NA,1.06188	0.000231716	0.000469804
2	chr11:117470750:T:C	117470750	C,C	T,T	1,1	inf,-inf	inf,inf	1.7361,0.0185312	0.000231315	0.000467629
2	chr11:117194334:G:A	117194334	A,NA	G,NA	1,NA	inf,NA	inf,NA	0.870734,NA	0.000231235	0.000463962
2	chr11:117204109:C:A	117204109	NA,A	NA,C	NA,1	NA,-inf	NA,inf	NA,0.74531	0.000231132	0.000466243
2	chr11:117146385:A:G	117146385	NA,G	NA,A	NA,1	NA,inf	NA,inf	NA,0.752253	0.000230967	0.000465557
2	chr11:117518802:A:G	117518802	G,G	A,A	1,1	inf,inf	inf,inf	1.72197,0.180347	0.000230499	0.000465249
2	chr11:117128509:T:G	117128509	G,G	T,T	1,1	-inf,-inf	inf,inf	1.12132,1.6077	0.000230246	0.000470225
2	chr11:117210395:T:A	117210395	NA,A	NA,T	NA,1	NA,-inf	NA,inf	NA,0.739204	0.000230099	0.000464143
2	chr11:117033641:G:A	117033641	A,A	G,G	1,1	-inf,-inf	inf,inf	3.37949,1.14998	0.000229912	0.000651956
2	chr11:116702808:AC:A	116702808	NA,A	NA,AC	NA,1	NA,-inf	NA,inf	NA,0.727806	0.000229874	0.000463844
2	chr11:117326302:C:T	117326302	T,NA	C,NA	1,NA	inf,NA	inf,NA	0.763565,NA	0.000229587	0.000462396
2	chr11:116632117:C:G	116632117	G,G	C,C	1,1	inf,-inf	inf,inf	1.28237,0.836231	0.000229486	0.000464102
2	chr11:116707928:C:G	116707928	NA,G	NA,C	NA,1	NA,-inf	NA,inf	NA,0.726873	0.000228788	0.000461681
2	chr11:117497754:C:T	117497754	NA,T	NA,C	NA,1	NA,inf	NA,inf	NA,0.667138	0.000228667	0.00046097
2	chr11:117446485:T:C	117446485	NA,C	NA,T	NA,1	NA,-inf	NA,inf	NA,0.695225	0.000228418	0.000460597
2	chr11:116844972:A:G	116844972	G,G	A,A	1,1	inf,inf	inf,inf	1.67135,0.029418	0.000228204	0.000457694
2	chr11:117168845:C:T	117168845	NA,T	NA,C	NA,1	NA,inf	NA,inf	NA,0.791383	0.000227407	0.000458704
2	chr11:117238439:A:G	117238439	G,NA	A,NA	1,NA	inf,NA	inf,NA	0.858074,NA	0.000227044	0.000456846
2	chr11:116691280:T:C	116691280	C,C	T,T	1,1	inf,inf	inf,inf	1.86038,1.73209	0.00022704	0.000495533
2	chr11:116652253:CTT:C	116652253	C,C	CTT,CTT	1,1	inf,-inf	inf,inf	2.51743,1.04679	0.000226696	0.000525029
2	chr11:117155058:C:T	117155058	NA,T	NA,C	NA,1	NA,-inf	NA,inf	NA,0.661945	0.000226511	0.000456626
2	chr11:117182281:A:G	117182281	NA,G	NA,A	NA,1	NA,-inf	NA,inf	NA,0.72027	0.000225599	0.000455017
2	chr11:117529688:G:A	117529688	NA,A	NA,G	NA,1	NA,inf	NA,inf	NA,0.68364	0.00022557	0.000454881
2	chr11:116866343:G:T	116866343	NA,T	NA,G	NA,1	NA,-inf	NA,inf	NA,0.714957	0.000225347	0.000454594
2	chr11:117133371:G:A	117133371	A,A	G,G	1,1	-inf,-inf	inf,inf	1.21968,1.412	0.000225139	0.000456487
2	chr11:116809702:T:C	116809702	C,C	T,T	1,1	-inf,-inf	inf,inf	0.972928,1.64367	0.000225054	0.00046131
2	chr11:116836474:G:A	116836474	A,A	G,G	1,1	inf,inf	inf,inf	1.57752,0.0205427	0.000224988	0.000450571
2	chr11:117235358:G:A	117235358	NA,A	NA,G	NA,1	NA,inf	NA,inf	NA,0.621033	0.000224751	0.000452886
2	chr11:116652259:AAGTGG:A	116652259	A,A	AAGTGG,AAGTGG	1,1	inf,-inf	inf,inf	2.51103,1.04498	0.00022463	0.000519774
2	chr11:117100247:C:T	117100247	NA,T	NA,C	NA,1	NA,inf	NA,inf	NA,0.729773	0.000224114	0.0004521
2	chr11:117580477:G:A	117580477	NA,A	NA,G	NA,1	NA,-inf	NA,inf	NA,0.677113	0.000223787	0.000451353
2	chr11:117559812:C:T	117559812	NA,T	NA,C	NA,1	NA,inf	NA,inf	NA,0.661677	0.000223685	0.00045101
2	chr11:117205492:T:A	117205492	NA,A	NA,T	NA,1	NA,-inf	NA,inf	NA,0.72208	0.000223554	0.00045104
2	chr11:116802707:G:A	116802707	NA,A	NA,G	NA,1	NA,inf	NA,inf	NA,0.645233	0.000223256	0.000449837
2	chr11:116652450:T:C	116652450	C,C	T,T	1,1	inf,-inf	inf,inf	2.50201,1.04503	0.000222871	0.000514996
2	chr11:117294681:C:T	117294681	T,NA	C,NA	1,NA	inf,NA	inf,NA	0.848376,NA	0.000222717	0.000448161
2	chr11:117450704:G:T	117450704	NA,T	NA,G	NA,1	NA,inf	NA,inf	NA,0.644369	0.00022258	0.000448708
2	chr11:117194121:T:G	117194121	NA,G	NA,T	NA,1	NA,-inf	NA,inf	NA,0.720927	0.000222504	0.000448653
2	chr11:117575589:G:C	117575589	NA,C	NA,G	NA,1	NA,-inf	NA,inf	NA,0.674732	0.000222284	0.00044832
2	chr11:117049554:G:A	117049554	NA,A	NA,G	NA,1	NA,inf	NA,inf	NA,0.659888	0.000222203	0.000447679
2	chr11:117125953:G:A	117125953	NA,A	NA,G	NA,1	NA,inf	NA,inf	NA,0.613204	0.000222202	0.000447607
2	chr11:116670551:G:A	116670551	A,A	G,G	1,1	inf,inf	inf,inf	1.7614,1.02792	0.000222105	0.000457222
2	chr11:116621164:A:G	116621164	NA,G	NA,A	NA,1	NA,inf	NA,inf	NA,0.78114	0.000221911	0.000447946
2	chr11:116912884:T:C	116912884	C,C	T,T	1,1	inf,inf	inf,inf	1.44945,1.13235	0.000221887	0.000449274
2	chr11:116601860:A:G	116601860	G,G	A,A	1,1	inf,inf	inf,inf	0.11182,1.67034	0.00022176	0.000447153
2	chr11:117174803:C:T	117174803	NA,T	NA,C	NA,1	NA,-inf	NA,inf	NA,0.708274	0.000221518	0.000446786
2	chr11:117052994:A:C	117052994	NA,C	NA,A	NA,1	NA,inf	NA,inf	NA,0.618323	0.000221311	0.000445776
2	chr11:117338879:G:A	117338879	NA,A	NA,G	NA,1	NA,inf	NA,inf	NA,0.627108	0.000221184	0.000445735
2	chr11:116691074:T:G	116691074	G,G	T,T	1,1	inf,inf	inf,inf	1.85407,1.71779	0.000220856	0.000481711
2	chr11:117324420:C:G	117324420	G,NA	C,NA	1,NA	inf,NA	inf,NA	0.741184,NA	0.000220852	0.000444809
2	chr11:116864249:G:C	116864249	NA,C	NA,G	NA,1	NA,-inf	NA,inf	NA,0.608295	0.000220845	0.000445067
2	chr11:116607306:C:T	116607306	NA,T	NA,C	NA,1	NA,inf	NA,inf	NA,0.699287	0.00022018	0.000444097
2	chr11:116652825:C:T	116652825	NA,T	NA,C	NA,1	NA,inf	NA,inf	NA,1.01778	0.000220041	0.000446343
2	chr11:117270491:G:A	117270491	NA,A	NA,G	NA,1	NA,inf	NA,inf	NA,0.665272	0.000219761	0.000443068
2	chr11:117459077:C:T	117459077	NA,T	NA,C	NA,1	NA,-inf	NA,inf	NA,0.603273	0.00021969	0.000442728
2	chr11:116888346:C:A	116888346	NA,A	NA,C	NA,1	NA,-inf	NA,inf	NA,0.704334	0.000219457	0.00044267
2	chr11:116597819:C:T	116597819	NA,T	NA,C	NA,1	NA,inf	NA,inf	NA,0.638045	0.000219155	0.0004418
2	chr11:117010082:G:A	117010082	A,A	G,G	1,1	-inf,-inf	inf,inf	2.25743,1.69768	0.000218957	0.000493267
2	chr11:116837538:G:A	116837538	A,A	G,G	1,1	inf,inf	inf,inf	1.54615,0.0815281	0.000218911	0.000438362
2	chr11:117010843:G:A	117010843	NA,A	NA,G	NA,1	NA,inf	NA,inf	NA,0.650129	0.000218652	0.000440534
2	chr11:117126636:C:T	117126636	NA,T	NA,C	NA,1	NA,-inf	NA,inf	NA,0.699842	0.000218567	0.000440839
2	chr11:116847047:C:G	116847047	NA,G	NA,C	NA,1	NA,-inf	NA,inf	NA,0.602431	0.000218556	0.00044046
2	chr11:116733709:C:A	116733709	NA,A	NA,C	NA,1	NA,inf	NA,inf	NA,1.00396	0.00021854	0.00044287
2	chr11:117194215:G:A	117194215	NA,A	NA,G	NA,1	NA,inf	NA,inf	NA,0.613876	0.000218506	0.000440186
2	chr11:116705056:G:A	116705056	NA,A	NA,G	NA,1	NA,-inf	NA,inf	NA,0.69603	0.00021847	0.000440847
2	chr11:116588701:A:G	116588701	NA,G	NA,A	NA,1	NA,-inf	NA,inf	NA,0.644593	0.000218234	0.000440364
2	chr11:117055988:C:T	117055988	NA,T	NA,C	NA,1	NA,-inf	NA,inf	NA,0.662057	0.000217901	0.000439341
2	chr11:117426726:C:T	117426726	NA,T	NA,C	NA,1	NA,-inf	NA,inf	NA,0.657149	0.000217305	0.000438161
2	chr11:116624261:T:C	116624261	NA,C	NA,T	NA,1	NA,inf	NA,inf	NA,0.616399	0.000217224	0.00043784
2	chr11:117074158:T:C	117074158	NA,C	NA,T	NA,1	NA,-inf	NA,inf	NA,0.705456	0.000217203	0.00043803
2	chr11:117070504:T:C	117070504	NA,C	NA,T	NA,1	NA,inf	NA,inf	NA,0.649043	0.000216427	0.000436311
2	chr11:117543253:G:A	117543253	NA,A	NA,G	NA,1	NA,-inf	NA,inf	NA,0.655753	0.000216161	0.000436029
2	chr11:117274565:A:G	117274565	NA,G	NA,A	NA,1	NA,inf	NA,inf	NA,0.61181	0.000216136	0.000435565
2	chr11:116831863:T:C	116831863	C,C	T,T	1,1	inf,inf	inf,inf	1.59076,0.0731982	0.000215993	0.000433168
2	chr11:116720071:G:A	116720071	A,A	G,G	1,1	inf,-inf	inf,inf	3.88766,0.135614	0.000215707	0.000760888
2	chr11:117144144:A:G	117144144	G,NA	A,NA	1,NA	inf,NA	inf,NA	0.705933,NA	0.000215073	0.000432996
2	chr11:116651908:G:C	116651908	C,C	G,G	1,1	inf,-inf	inf,inf	2.45811,1.04666	0.000215046	0.000493686
2	chr11:117572183:G:A	117572183	NA,A	NA,G	NA,1	NA,inf	NA,inf	NA,0.644128	0.000214854	0.000433039
2	chr11:117436765:A:G	117436765	NA,G	NA,A	NA,1	NA,inf	NA,inf	NA,0.637336	0.000214846	0.000433181
2	chr11:116995677:C:G	116995677	NA,G	NA,C	NA,1	NA,-inf	NA,inf	NA,0.697787	0.000214704	0.000432991
2	chr11:116993918:A:G	116993918	NA,G	NA,A	NA,1	NA,inf	NA,inf	NA,0.599958	0.000214633	0.00043234
2	chr11:117005876:A:C	117005876	NA,C	NA,A	NA,1	NA,inf	NA,inf	NA,0.637666	0.00021455	0.000432274
2	chr11:117385864:A:G	117385864	NA,G	NA,A	NA,1	NA,inf	NA,inf	NA,0.609433	0.000214443	0.000432174
2	chr11:117308586:G:A	117308586	A,NA	G,NA	1,NA	inf,NA	inf,NA	0.666142,NA	0.000214277	0.000431305
2	chr11:116758437:G:A	116758437	A,NA	G,NA	1,NA	-inf,NA	inf,NA	1.3057,NA	0.000214023	0.0004355
2	chr11:117553233:T:C	117553233	NA,C	NA,T	NA,1	NA,inf	NA,inf	NA,0.623165	0.000213772	0.000431011
2	chr11:116985926:T:C	116985926	C,C	T,T	1,1	-inf,-inf	inf,inf	1.86633,1.4688	0.000213575	0.000469142
2	chr11:117336998:A:T	117336998	NA,T	NA,A	NA,1	NA,-inf	NA,inf	NA,0.729132	0.000213191	0.000429781
2	chr11:116827617:G:A	116827617	NA,A	NA,G	NA,1	NA,inf	NA,inf	NA,0.591752	0.000213106	0.00042876
2	chr11:117171364:G:C	117171364	NA,C	NA,G	NA,1	NA,-inf	NA,inf	NA,0.681519	0.000212928	0.00042946
2	chr11:117157159:T:C	117157159	NA,C	NA,T	NA,1	NA,-inf	NA,inf	NA,0.681519	0.000212928	0.00042946
2	chr11:117536584:G:C	117536584	NA,C	NA,G	NA,1	NA,inf	NA,inf	NA,0.616476	0.000212813	0.000429063
2	chr11:116653214:C:T	116653214	T,T	C,C	1,1	inf,-inf	inf,inf	2.39553,1.06847	0.00021268	0.000483589
2	chr11:116687605:G:A	116687605	NA,A	NA,G	NA,1	NA,inf	NA,inf	NA,0.603495	0.000212551	0.000428374
2	chr11:117241936:C:T	117241936	NA,T	NA,C	NA,1	NA,-inf	NA,inf	NA,0.533661	0.000212532	0.000428128
2	chr11:117326905:C:G	117326905	G,NA	C,NA	1,NA	inf,NA	inf,NA	0.720813,NA	0.000212513	0.000428028
2	chr11:117488081:A:AG	117488081	NA,AG	NA,A	NA,1	NA,inf	NA,inf	NA,0.663987	0.000212487	0.000428444
2	chr11:117154776:A:G	117154776	NA,G	NA,A	NA,1	NA,-inf	NA,inf	NA,0.67908	0.000212172	0.000427933
2	chr11:117182036:TG:T	117182036	NA,T	NA,TG	NA,1	NA,-inf	NA,inf	NA,0.678384	0.000212042	0.000427672
2	chr11:117243909:T:C	117243909	NA,C	NA,T	NA,1	NA,-inf	NA,inf	NA,0.532351	0.000211824	0.000426703
2	chr11:116786740:G:A	116786740	NA,A	NA,G	NA,1	NA,inf	NA,inf	NA,0.832994	0.000211538	0.000427848
2	chr11:116593449:T:C	116593449	NA,C	NA,T	NA,1	NA,-inf	NA,inf	NA,0.665772	0.000211505	0.000426598
2	chr11:116615871:A:G	116615871	G,G	A,A	1,1	inf,inf	inf,inf	0.688224,1.35266	0.000211374	0.000426368
2	chr11:116710523:C:T	116710523	NA,T	NA,C	NA,1	NA,-inf	NA,inf	NA,0.715807	0.000211162	0.000426199
2	chr11:117426745:C:A	117426745	NA,A	NA,C	NA,1	NA,-inf	NA,inf	NA,0.606613	0.000211129	0.000425613
2	chr11:116714817:A:G	116714817	G,G	A,A	1,1	-inf,-inf	inf,inf	0.87405,1.69338	0.000210875	0.000429193
2	chr11:117348589:G:C	117348589	C,C	G,G	1,1	inf,-inf	inf,inf	1.38226,0.592771	0.000210872	0.000426179
2	chr11:116808732:G:A	116808732	NA,A	NA,G	NA,1	NA,-inf	NA,inf	NA,0.673545	0.000210462	0.000424567
2	chr11:116652244:C:T	116652244	T,T	C,C	1,1	inf,-inf	inf,inf	2.40794,1.05792	0.000210062	0.000478723
2	chr11:116850541:A:G	116850541	NA,G	NA,A	NA,1	NA,inf	NA,inf	NA,0.597645	0.00020994	0.00042309
2	chr11:117365522:A:G	117365522	NA,G	NA,A	NA,1	NA,-inf	NA,inf	NA,0.611233	0.000209917	0.000423628
2	chr11:117172307:T:C	117172307	NA,C	NA,T	NA,1	NA,inf	NA,inf	NA,0.590903	0.000209272	0.000421623
2	chr11:117421077:T:C	117421077	C,C	T,T	1,1	inf,inf	inf,inf	2.15626,0.144077	0.000209091	0.000429039
2	chr11:117327226:T:C	117327226	NA,C	NA,T	NA,1	NA,-inf	NA,inf	NA,0.582177	0.000209091	0.000421428
2	chr11:117182443:G:C	117182443	NA,C	NA,G	NA,1	NA,inf	NA,inf	NA,0.678206	0.000209068	0.000421725
2	chr11:116798127:T:C	116798127	C,NA	T,NA	1,NA	-inf,NA	inf,NA	1.28622,NA	0.000208808	0.000424738
2	chr11:117315897:G:A	117315897	NA,A	NA,G	NA,1	NA,-inf	NA,inf	NA,0.618329	0.000208677	0.000421156
2	chr11:116668373:A:G	116668373	G,NA	A,NA	1,NA	inf,NA	inf,NA	1.84518,NA	0.000208604	0.000438736
2	chr11:117540508:C:T	117540508	T,NA	C,NA	1,NA	inf,NA	inf,NA	0.799423,NA	0.000208358	0.000419476
2	chr11:116582802:C:T	116582802	NA,T	NA,C	NA,1	NA,inf	NA,inf	NA,0.615718	0.000208286	0.000419962
2	chr11:117156467:G:A	117156467	A,NA	G,NA	1,NA	inf,NA	inf,NA	1.45511,NA	0.000207752	0.00042597
2	chr11:117243035:A:C	117243035	NA,C	NA,A	NA,1	NA,-inf	NA,inf	NA,0.615548	0.000207372	0.000418084
2	chr11:117449282:T:C	117449282	C,C	T,T	1,1	inf,-inf	inf,inf	0.33767,1.62335	0.000206891	0.000417425
2	chr11:117258516:A:G	117258516	G,NA	A,NA	1,NA	inf,NA	inf,NA	0.812584,NA	0.000206843	0.000416263
2	chr11:116915877:A:C	116915877	NA,C	NA,A	NA,1	NA,inf	NA,inf	NA,0.573741	0.000206843	0.000416661
2	chr11:117270208:C:T	117270208	NA,T	NA,C	NA,1	NA,-inf	NA,inf	NA,0.515355	0.000206821	0.000416579
2	chr11:116999584:C:G	116999584	NA,G	NA,C	NA,1	NA,inf	NA,inf	NA,0.611255	0.000206256	0.000415572
2	chr11:117467614:T:C	117467614	C,NA	T,NA	1,NA	-inf,NA	inf,NA	0.759393,NA	0.000206234	0.000415522
2	chr11:116653127:G:A	116653127	A,A	G,G	1,1	inf,-inf	inf,inf	2.42253,1.03945	0.000206149	0.00047089
2	chr11:116908783:G:A	116908783	A,A	G,G	1,1	-inf,-inf	inf,inf	1.84738,0.903407	0.000205933	0.000419495
2	chr11:117222847:A:G	117222847	NA,G	NA,A	NA,1	NA,-inf	NA,inf	NA,0.6692	0.000205668	0.000414943
2	chr11:116903627:A:G	116903627	NA,G	NA,A	NA,1	NA,inf	NA,inf	NA,0.584265	0.000205618	0.00041438
2	chr11:117327922:T:C	117327922	C,NA	T,NA	1,NA	inf,NA	inf,NA	0.702353,NA	0.000205455	0.000413823
2	chr11:116809348:A:G	116809348	NA,G	NA,A	NA,1	NA,-inf	NA,inf	NA,0.655366	0.000205205	0.000413903
2	chr11:117034458:G:A	117034458	NA,A	NA,G	NA,1	NA,inf	NA,inf	NA,0.613628	0.000205114	0.00041351
2	chr11:117218278:A:G	117218278	G,G	A,A	1,1	inf,inf	inf,inf	0.236487,1.79218	0.000204996	0.000413269
2	chr11:116803267:G:A	116803267	NA,A	NA,G	NA,1	NA,inf	NA,inf	NA,0.749147	0.000204954	0.000413915
2	chr11:117200880:G:C	117200880	NA,C	NA,G	NA,1	NA,-inf	NA,inf	NA,0.661258	0.000204472	0.000412531
2	chr11:117078557:G:T	117078557	NA,T	NA,G	NA,1	NA,inf	NA,inf	NA,0.610907	0.000204404	0.000412078
2	chr11:117110941:A:G	117110941	NA,G	NA,A	NA,1	NA,-inf	NA,inf	NA,0.653456	0.000204071	0.000411599
2	chr11:116970083:C:T	116970083	NA,T	NA,C	NA,1	NA,inf	NA,inf	NA,0.621708	0.000204001	0.000410618
2	chr11:116807475:A:G	116807475	G,NA	A,NA	1,NA	inf,NA	inf,NA	0.77635,NA	0.000203962	0.000409376
2	chr11:116644651:G:A	116644651	NA,A	NA,G	NA,1	NA,inf	NA,inf	NA,0.629418	0.000203627	0.000410618
2	chr11:116966556:A:T	116966556	NA,T	NA,A	NA,1	NA,inf	NA,inf	NA,0.619516	0.000203427	0.000409463
2	chr11:117075002:G:A	117075002	A,A	G,G	1,1	inf,inf	inf,inf	1.37234,1.31162	0.00020322	0.00041262
2	chr11:116618098:T:C	116618098	NA,C	NA,T	NA,1	NA,inf	NA,inf	NA,0.601416	0.000202806	0.000408788
2	chr11:117397438:C:T	117397438	NA,T	NA,C	NA,1	NA,inf	NA,inf	NA,0.629699	0.000202625	0.000408509
2	chr11:116713257:A:G	116713257	NA,G	NA,A	NA,1	NA,-inf	NA,inf	NA,0.659727	0.000201991	0.000407581
2	chr11:116740490:G:A	116740490	NA,A	NA,G	NA,1	NA,inf	NA,inf	NA,0.943516	0.000201967	0.000409165
2	chr11:117430460:G:T	117430460	NA,T	NA,G	NA,1	NA,-inf	NA,inf	NA,0.560231	0.000201741	0.000406636
2	chr11:117501109:T:C	117501109	C,C	T,T	1,1	-inf,-inf	inf,inf	1.45794,0.376166	0.00020114	0.00040573
2	chr11:117256664:AG:A	117256664	A,NA	AG,NA	1,NA	inf,NA	inf,NA	0.786847,NA	0.000200756	0.000404014
2	chr11:117155421:T:C	117155421	NA,C	NA,T	NA,1	NA,inf	NA,inf	NA,0.702935	0.000200724	0.000404874
2	chr11:117336980:G:A	117336980	NA,A	NA,G	NA,1	NA,inf	NA,inf	NA,0.563082	0.000200567	0.000404207
2	chr11:117381773:T:C	117381773	C,C	T,T	1,1	-inf,inf	inf,inf	0.880885,0.972964	0.000200445	0.000404513
2	chr11:116848919:C:T	116848919	NA,T	NA,C	NA,1	NA,-inf	NA,inf	NA,0.63527	0.000200438	0.000404338
2	chr11:117117214:G:T	117117214	NA,T	NA,G	NA,1	NA,-inf	NA,inf	NA,0.640742	0.0002002	0.000403793
2	chr11:117202707:C:T	117202707	NA,T	NA,C	NA,1	NA,inf	NA,inf	NA,0.64653	0.00020006	0.000403546
2	chr11:117397966:T:C	117397966	NA,C	NA,T	NA,1	NA,-inf	NA,inf	NA,0.586857	0.000200018	0.000403277
2	chr11:116916432:C:T	116916432	T,T	C,C	1,1	inf,inf	inf,inf	1.24108,1.63751	0.000199728	0.0004163
2	chr11:117333972:G:A	117333972	A,NA	G,NA	1,NA	inf,NA	inf,NA	1.67881,NA	0.000199652	0.000414809
2	chr11:116754200:C:T	116754200	T,NA	C,NA	1,NA	inf,NA	inf,NA	0.764589,NA	0.000199531	0.000402089
2	chr11:116877598:T:C	116877598	C,NA	T,NA	1,NA	-inf,NA	inf,NA	1.20109,NA	0.000199516	0.000404883
2	chr11:116792069:G:A	116792069	NA,A	NA,G	NA,1	NA,-inf	NA,inf	NA,0.678437	0.000199327	0.0004023
2	chr11:116878793:T:G	116878793	G,G	T,T	1,1	inf,inf	inf,inf	1.16652,1.55215	0.00019911	0.000411269
2	chr11:117357187:TC:T	117357187	NA,T	NA,TC	NA,1	NA,-inf	NA,inf	NA,0.552765	0.000198947	0.000400919
2	chr11:117016454:AC:A	117016454	NA,A	NA,AC	NA,1	NA,inf	NA,inf	NA,0.560981	0.000198906	0.000400856
2	chr11:116815989:C:T	116815989	NA,T	NA,C	NA,1	NA,-inf	NA,inf	NA,0.630241	0.000198497	0.000400365
2	chr11:116964335:G:A	116964335	NA,A	NA,G	NA,1	NA,-inf	NA,inf	NA,0.623412	0.000198348	0.000399969
2	chr11:116625907:C:T	116625907	NA,T	NA,C	NA,1	NA,-inf	NA,inf	NA,0.677929	0.000198314	0.000399876
2	chr11:117322725:T:TTGTA	117322725	NA,TTGTA	NA,T	NA,1	NA,-inf	NA,inf	NA,0.547871	0.000197945	0.00039897
2	chr11:117385509:T:C	117385509	NA,C	NA,T	NA,1	NA,inf	NA,inf	NA,0.556573	0.000197643	0.000398335
2	chr11:116976716:C:T	116976716	NA,T	NA,C	NA,1	NA,inf	NA,inf	NA,0.587012	0.000197085	0.000397328
2	chr11:116944868:T:A	116944868	NA,A	NA,T	NA,1	NA,inf	NA,inf	NA,0.599944	0.000197018	0.000396591
2	chr11:117344656:G:A	117344656	NA,A	NA,G	NA,1	NA,-inf	NA,inf	NA,0.672863	0.000197002	0.000397154
2	chr11:117348388:G:A	117348388	NA,A	NA,G	NA,1	NA,-inf	NA,inf	NA,0.672521	0.000196911	0.000396971
2	chr11:117449212:G:A	117449212	NA,A	NA,G	NA,1	NA,-inf	NA,inf	NA,0.530566	0.000196884	0.00039678
2	chr11:116960487:T:C	116960487	NA,C	NA,T	NA,1	NA,inf	NA,inf	NA,0.553684	0.000196702	0.000396427
2	chr11:116658807:A:G	116658807	G,G	A,A	1,1	inf,inf	inf,inf	1.01899,1.70163	0.000196582	0.00040377
2	chr11:116953769:G:A	116953769	NA,A	NA,G	NA,1	NA,-inf	NA,inf	NA,0.607697	0.000196444	0.000396228
2	chr11:116661831:T:C	116661831	C,NA	T,NA	1,NA	inf,NA	inf,NA	1.45173,NA	0.000196411	0.000402912
2	chr11:116594477:A:G	116594477	NA,G	NA,A	NA,1	NA,inf	NA,inf	NA,0.579804	0.000196404	0.000396018
2	chr11:116630692:T:C	116630692	C,C	T,T	1,1	inf,-inf	inf,inf	1.23822,0.624614	0.000196404	0.000396298
2	chr11:117464557:T:C	117464557	NA,C	NA,T	NA,1	NA,-inf	NA,inf	NA,0.539203	0.000196315	0.000395701
2	chr11:116811808:C:T	116811808	NA,T	NA,C	NA,1	NA,-inf	NA,inf	NA,0.623683	0.000196303	0.000395942
2	chr11:116914883:G:A	116914883	NA,A	NA,G	NA,1	NA,inf	NA,inf	NA,0.549788	0.000196253	0.000395605
2	chr11:117547492:C:T	117547492	NA,T	NA,C	NA,1	NA,-inf	NA,inf	NA,0.590047	0.000196239	0.000395835
2	chr11:117342473:G:A	117342473	A,A	G,G	1,1	-inf,-inf	inf,inf	1.41779,0.263129	0.000196007	0.000395352
2	chr11:117091305:A:G	117091305	NA,G	NA,A	NA,1	NA,-inf	NA,inf	NA,0.651983	0.000195983	0.000395196
2	chr11:117019128:T:C	117019128	NA,C	NA,T	NA,1	NA,inf	NA,inf	NA,0.576852	0.000195951	0.000394824
2	chr11:116675674:G:C	116675674	NA,C	NA,G	NA,1	NA,-inf	NA,inf	NA,0.612998	0.000195849	0.000395124
2	chr11:117331918:CA:C	117331918	NA,C	NA,CA	NA,1	NA,inf	NA,inf	NA,0.546715	0.000195634	0.000394272
2	chr11:117432528:G:A	117432528	NA,A	NA,G	NA,1	NA,-inf	NA,inf	NA,0.587758	0.000195162	0.000393542
2	chr11:117188101:G:A	117188101	NA,A	NA,G	NA,1	NA,-inf	NA,inf	NA,0.621183	0.000195112	0.000393528
2	chr11:117310945:CTTCTG:C	117310945	NA,C	NA,CTTCTG	NA,1	NA,-inf	NA,inf	NA,0.534612	0.000194744	0.000392518
2	chr11:117449004:A:G	117449004	G,G	A,A	1,1	inf,-inf	inf,inf	0.360015,1.57604	0.000194734	0.000392905
2	chr11:116831407:T:C	116831407	C,C	T,T	1,1	-inf,-inf	inf,inf	1.54614,1.65797	0.000194639	0.000421096
2	chr11:117322714:C:T	117322714	NA,T	NA,C	NA,1	NA,-inf	NA,inf	NA,0.535756	0.000194432	0.00039189
2	chr11:116730748:C:T	116730748	NA,T	NA,C	NA,1	NA,-inf	NA,inf	NA,0.616317	0.00019419	0.000391825
2	chr11:116821836:A:G	116821836	G,NA	A,NA	1,NA	inf,NA	inf,NA	0.748346,NA	0.000193718	0.000388856
2	chr11:117042507:G:A	117042507	NA,A	NA,G	NA,1	NA,inf	NA,inf	NA,0.542791	0.000193536	0.000390041
2	chr11:117162914:ACTC:A	117162914	NA,A	NA,ACTC	NA,1	NA,-inf	NA,inf	NA,0.615462	0.000193535	0.000390345
2	chr11:116806508:A:ATTT	116806508	ATTT,NA	A,NA	1,NA	inf,NA	inf,NA	0.744971,NA	0.000193365	0.000388157
2	chr11:117148700:A:G	117148700	NA,G	NA,A	NA,1	NA,-inf	NA,inf	NA,0.683497	0.0001933	0.00038987
2	chr11:116932424:G:A	116932424	NA,A	NA,G	NA,1	NA,inf	NA,inf	NA,0.57272	0.000193014	0.000389124
2	chr11:116912014:T:G	116912014	NA,G	NA,T	NA,1	NA,-inf	NA,inf	NA,0.616064	0.000192944	0.000389177
2	chr11:117435320:C:T	117435320	NA,T	NA,C	NA,1	NA,inf	NA,inf	NA,0.584749	0.000192278	0.000387743
2	chr11:116750122:T:C	116750122	NA,C	NA,T	NA,1	NA,-inf	NA,inf	NA,0.70208	0.000192276	0.000387641
2	chr11:117143176:C:T	117143176	NA,T	NA,C	NA,1	NA,-inf	NA,inf	NA,0.677743	0.000191836	0.000386916
2	chr11:117235335:T:C	117235335	NA,C	NA,T	NA,1	NA,-inf	NA,inf	NA,0.561561	0.000191169	0.000385427
2	chr11:116881842:T:C	116881842	C,C	T,T	1,1	-inf,-inf	inf,inf	1.45666,1.30141	0.000190898	0.000392805
2	chr11:116831629:T:C	116831629	C,C	T,T	1,1	inf,inf	inf,inf	1.52215,0.0828505	0.000190631	0.000382349
2	chr11:116608865:T:C	116608865	NA,C	NA,T	NA,1	NA,inf	NA,inf	NA,0.548747	0.00019051	0.000383894
2	chr11:116815518:G:A	116815518	NA,A	NA,G	NA,1	NA,-inf	NA,inf	NA,0.439083	0.000190478	0.000383423
2	chr11:117468173:T:C	117468173	NA,C	NA,T	NA,1	NA,-inf	NA,inf	NA,0.518172	0.000190157	0.000383294
2	chr11:117398316:A:C	117398316	NA,C	NA,A	NA,1	NA,-inf	NA,inf	NA,0.552799	0.000190134	0.000383351
2	chr11:116958982:T:C	116958982	NA,C	NA,T	NA,1	NA,inf	NA,inf	NA,0.572894	0.000190072	0.000382624
2	chr11:116939662:A:T	116939662	NA,T	NA,A	NA,1	NA,inf	NA,inf	NA,0.572428	0.000189941	0.000382361
2	chr11:117357644:A:T	117357644	NA,T	NA,A	NA,1	NA,inf	NA,inf	NA,0.524708	0.000189554	0.000382025
2	chr11:116811412:T:C	116811412	NA,C	NA,T	NA,1	NA,inf	NA,inf	NA,0.526304	0.000189241	0.00038139
2	chr11:116958006:A:G	116958006	NA,G	NA,A	NA,1	NA,inf	NA,inf	NA,0.569436	0.00018914	0.00038075
2	chr11:117504746:G:A	117504746	A,A	G,G	1,1	inf,inf	inf,inf	1.33866,0.267692	0.000189115	0.000380536
2	chr11:117429254:C:T	117429254	NA,T	NA,C	NA,1	NA,inf	NA,inf	NA,0.547215	0.000188881	0.00038083
2	chr11:117155108:A:G	117155108	NA,G	NA,A	NA,1	NA,inf	NA,inf	NA,0.523407	0.000188869	0.000380548
2	chr11:117185300:C:T	117185300	NA,T	NA,C	NA,1	NA,-inf	NA,inf	NA,0.598168	0.000188867	0.000380929
2	chr11:116711102:C:T	116711102	NA,T	NA,C	NA,1	NA,-inf	NA,inf	NA,0.598916	0.000188631	0.0003806
2	chr11:116609316:C:T	116609316	T,NA	C,NA	1,NA	inf,NA	inf,NA	0.889516,NA	0.000188569	0.00038103
2	chr11:116731246:G:A	116731246	NA,A	NA,G	NA,1	NA,-inf	NA,inf	NA,0.604995	0.000188452	0.000380345
2	chr11:117162733:G:A	117162733	NA,A	NA,G	NA,1	NA,inf	NA,inf	NA,0.521839	0.000188448	0.000379701
2	chr11:116716065:TC:T	116716065	T,T	TC,TC	1,1	inf,-inf	inf,inf	1.00433,0.820521	0.000188104	0.00037869
2	chr11:116651842:A:G	116651842	G,G	A,A	1,1	inf,-inf	inf,inf	2.32606,1.04692	0.000188011	0.00042467
2	chr11:116592071:G:A	116592071	A,A	G,G	1,1	inf,-inf	inf,inf	0.309337,1.31292	0.000187972	0.000378376
2	chr11:117455846:GT:G	117455846	G,G	GT,GT	1,1	-inf,inf	inf,inf	0.311473,1.61634	0.000187844	0.00037911
2	chr11:117076387:T:C	117076387	NA,C	NA,T	NA,1	NA,-inf	NA,inf	NA,0.619604	0.000187355	0.000377798
2	chr11:117164808:G:A	117164808	NA,A	NA,G	NA,1	NA,-inf	NA,inf	NA,0.59241	0.000187347	0.000377864
2	chr11:116724595:A:G	116724595	NA,G	NA,A	NA,1	NA,inf	NA,inf	NA,0.675534	0.000187339	0.000378313
2	chr11:117179291:G:A	117179291	NA,A	NA,G	NA,1	NA,-inf	NA,inf	NA,0.592243	0.000187305	0.000377778
2	chr11:117180367:C:G	117180367	NA,G	NA,C	NA,1	NA,-inf	NA,inf	NA,0.592243	0.000187305	0.000377778
2	chr11:116944349:T:C	116944349	NA,C	NA,T	NA,1	NA,inf	NA,inf	NA,0.563352	0.000186935	0.000376327
2	chr11:116746600:T:G	116746600	NA,G	NA,T	NA,1	NA,-inf	NA,inf	NA,0.611823	0.000186914	0.00037694
2	chr11:117179912:T:G	117179912	NA,G	NA,T	NA,1	NA,-inf	NA,inf	NA,0.589908	0.000186698	0.000376555
2	chr11:117219842:C:T	117219842	T,T	C,C	1,1	inf,inf	inf,inf	1.24396,1.72851	0.000186616	0.000383804
2	chr11:116998501:C:T	116998501	T,T	C,C	1,1	inf,inf	inf,inf	1.60131,1.36204	0.000186549	0.000382992
2	chr11:117138230:T:C	117138230	NA,C	NA,T	NA,1	NA,-inf	NA,inf	NA,0.521606	0.000186225	0.000375067
2	chr11:117178594:T:G	117178594	NA,G	NA,T	NA,1	NA,inf	NA,inf	NA,0.513524	0.00018609	0.000374953
2	chr11:117573590:G:A	117573590	NA,A	NA,G	NA,1	NA,inf	NA,inf	NA,0.550282	0.00018608	0.0003751
2	chr11:116666662:A:G	116666662	NA,G	NA,A	NA,1	NA,-inf	NA,inf	NA,0.610867	0.000185934	0.000375058
2	chr11:117530602:C:T	117530602	NA,T	NA,C	NA,1	NA,inf	NA,inf	NA,0.553051	0.000185697	0.000374483
2	chr11:117292192:T:C	117292192	NA,C	NA,T	NA,1	NA,-inf	NA,inf	NA,0.603222	0.000185682	0.000374552
2	chr11:116799629:A:G	116799629	NA,G	NA,A	NA,1	NA,inf	NA,inf	NA,0.704891	0.000185588	0.000374925
2	chr11:117373037:A:G	117373037	NA,G	NA,A	NA,1	NA,-inf	NA,inf	NA,0.528361	0.000185546	0.000374418
2	chr11:116696763:G:A	116696763	NA,A	NA,G	NA,1	NA,inf	NA,inf	NA,0.509413	0.000185226	0.000373323
2	chr11:116708316:G:A	116708316	NA,A	NA,G	NA,1	NA,-inf	NA,inf	NA,0.582888	0.000185147	0.000373573
2	chr11:117139808:G:T	117139808	NA,T	NA,G	NA,1	NA,-inf	NA,inf	NA,0.65097	0.000184922	0.000372969
2	chr11:116653449:G:C	116653449	NA,C	NA,G	NA,1	NA,-inf	NA,inf	NA,0.568504	0.00018474	0.000372572
2	chr11:116653517:G:A	116653517	NA,A	NA,G	NA,1	NA,-inf	NA,inf	NA,0.567584	0.000184501	0.000372091
2	chr11:117395750:T:C	117395750	C,C	T,T	1,1	inf,-inf	inf,inf	1.05972,0.606328	0.00018421	0.000370845
2	chr11:116641982:C:T	116641982	NA,T	NA,C	NA,1	NA,inf	NA,inf	NA,0.509938	0.000184185	0.000371249
2	chr11:116730622:A:C	116730622	C,NA	A,NA	1,NA	-inf,NA	inf,NA	0.792096,NA	0.000184154	0.00037163
2	chr11:117510135:C:T	117510135	T,T	C,C	1,1	inf,inf	inf,inf	1.39348,0.127476	0.000184067	0.000370378
2	chr11:116669593:C:T	116669593	T,NA	C,NA	1,NA	inf,NA	inf,NA	1.73146,NA	0.000183885	0.000385059
2	chr11:117186343:G:A	117186343	NA,A	NA,G	NA,1	NA,-inf	NA,inf	NA,0.52388	0.00018361	0.000370102
2	chr11:117208971:G:A	117208971	NA,A	NA,G	NA,1	NA,-inf	NA,inf	NA,0.577943	0.00018355	0.000370205
2	chr11:116783370:A:C	116783370	NA,C	NA,A	NA,1	NA,-inf	NA,inf	NA,0.585703	0.000183395	0.000370144
2	chr11:117370499:C:T	117370499	NA,T	NA,C	NA,1	NA,inf	NA,inf	NA,0.50285	0.000183308	0.000369445
2	chr11:117423319:A:T	117423319	T,NA	A,NA	1,NA	-inf,NA	inf,NA	0.650601,NA	0.000182694	0.000368063
2	chr11:116668134:A:C	116668134	C,C	A,A	1,1	inf,inf	inf,inf	0.3862,1.33266	0.000182562	0.000367468
2	chr11:117010936:A:G	117010936	NA,G	NA,A	NA,1	NA,inf	NA,inf	NA,0.562011	0.000182448	0.000367356
2	chr11:116613104:C:T	116613104	T,NA	C,NA	1,NA	-inf,NA	inf,NA	0.941221,NA	0.000182343	0.000368753
2	chr11:116729465:T:C	116729465	NA,C	NA,T	NA,1	NA,-inf	NA,inf	NA,0.580779	0.000182187	0.000367691
2	chr11:116704957:A:AC	116704957	AC,AC	A,A	1,1	inf,inf	inf,inf	1.40372,1.60289	0.000181887	0.000380615
2	chr11:117245489:G:A	117245489	NA,A	NA,G	NA,1	NA,-inf	NA,inf	NA,0.4684	0.000181701	0.00036615
2	chr11:117351259:G:A	117351259	NA,A	NA,G	NA,1	NA,inf	NA,inf	NA,0.49618	0.000181595	0.000365994
2	chr11:117150372:ACTC:A	117150372	NA,A	NA,ACTC	NA,1	NA,-inf	NA,inf	NA,0.569034	0.000181341	0.000365748
2	chr11:116622438:G:A	116622438	A,NA	G,NA	1,NA	-inf,NA	inf,NA	0.983443,NA	0.000181189	0.000366656
2	chr11:117353434:T:C	117353434	NA,C	NA,T	NA,1	NA,inf	NA,inf	NA,0.494491	0.000181158	0.000365114
2	chr11:117080537:G:A	117080537	NA,A	NA,G	NA,1	NA,-inf	NA,inf	NA,0.598519	0.000181139	0.000365267
2	chr11:116690879:A:G	116690879	NA,G	NA,A	NA,1	NA,-inf	NA,inf	NA,0.561147	0.00018113	0.000365439
2	chr11:117241301:G:A	117241301	NA,A	NA,G	NA,1	NA,-inf	NA,inf	NA,0.468025	0.000181117	0.00036498
2	chr11:116628145:T:G	116628145	G,G	T,T	1,1	inf,-inf	inf,inf	1.38034,0.674723	0.000180732	0.000366372
2	chr11:116828440:G:GA	116828440	NA,GA	NA,G	NA,1	NA,-inf	NA,inf	NA,0.563799	0.000180557	0.000364176
2	chr11:117306656:T:C	117306656	C,NA	T,NA	1,NA	inf,NA	inf,NA	0.719752,NA	0.000180093	0.00036247
2	chr11:116647602:A:C	116647602	NA,C	NA,A	NA,1	NA,inf	NA,inf	NA,0.822248	0.000180054	0.000364719
2	chr11:117217734:A:G	117217734	G,G	A,A	1,1	inf,inf	inf,inf	1.32071,1.67622	0.000179855	0.000370624
2	chr11:117192993:C:G	117192993	G,G	C,C	1,1	-inf,inf	inf,inf	0.0166842,1.5235	0.000179522	0.00036083
2	chr11:116696867:C:T	116696867	NA,T	NA,C	NA,1	NA,inf	NA,inf	NA,0.450755	0.000179506	0.000361374
2	chr11:117355101:G:T	117355101	NA,T	NA,G	NA,1	NA,inf	NA,inf	NA,0.487516	0.000179505	0.000361784
2	chr11:116594423:C:CCCTGGA	116594423	NA,CCCTGGA	NA,C	NA,1	NA,-inf	NA,inf	NA,0.550757	0.000179437	0.000361908
2	chr11:116725710:T:C	116725710	NA,C	NA,T	NA,1	NA,-inf	NA,inf	NA,0.559334	0.000179304	0.000361774
2	chr11:117303387:C:T	117303387	NA,T	NA,C	NA,1	NA,-inf	NA,inf	NA,0.45565	0.00017903	0.000360769
2	chr11:117091930:G:A	117091930	NA,A	NA,G	NA,1	NA,-inf	NA,inf	NA,0.587276	0.000178941	0.000360849
2	chr11:116656804:T:C	116656804	C,NA	T,NA	1,NA	inf,NA	inf,NA	1.71692,NA	0.000178895	0.000374589
2	chr11:117155658:A:C	117155658	C,C	A,A	1,1	-inf,-inf	inf,inf	0.600491,1.63015	0.000178855	0.000363499
2	chr11:116703582:A:C	116703582	NA,C	NA,A	NA,1	NA,inf	NA,inf	NA,0.504418	0.000178852	0.000360442
2	chr11:117300697:C:T	117300697	T,NA	C,NA	1,NA	inf,NA	inf,NA	0.87377,NA	0.000178612	0.000360987
2	chr11:116783321:C:T	116783321	NA,T	NA,C	NA,1	NA,-inf	NA,inf	NA,0.555479	0.000178475	0.0003601
2	chr11:116796401:G:A	116796401	NA,A	NA,G	NA,1	NA,inf	NA,inf	NA,0.794364	0.000178255	0.000360669
2	chr11:117514239:T:C	117514239	NA,C	NA,T	NA,1	NA,inf	NA,inf	NA,0.492388	0.000178073	0.000359039
2	chr11:116752168:A:G	116752168	NA,G	NA,A	NA,1	NA,-inf	NA,inf	NA,0.563832	0.000178064	0.000359372
2	chr11:116692775:A:G	116692775	NA,G	NA,A	NA,1	NA,inf	NA,inf	NA,0.475065	0.000177726	0.000358106
2	chr11:116826578:C:T	116826578	NA,T	NA,C	NA,1	NA,inf	NA,inf	NA,0.469187	0.000177279	0.000356802
2	chr11:116875603:T:A	116875603	NA,A	NA,T	NA,1	NA,inf	NA,inf	NA,0.508598	0.000177136	0.000357109
2	chr11:116934110:A:C	116934110	NA,C	NA,A	NA,1	NA,-inf	NA,inf	NA,0.558411	0.000177074	0.000357099
2	chr11:116796440:G:A	116796440	NA,A	NA,G	NA,1	NA,inf	NA,inf	NA,0.787877	0.000177026	0.000358169
2	chr11:116860544:T:A	116860544	A,A	T,T	1,1	inf,inf	inf,inf	1.52534,0.0151536	0.000176976	0.000355032
2	chr11:117463002:G:C	117463002	NA,C	NA,G	NA,1	NA,inf	NA,inf	NA,0.481646	0.000176899	0.000356577
2	chr11:117282896:G:A	117282896	NA,A	NA,G	NA,1	NA,-inf	NA,inf	NA,0.415583	0.000176569	0.00035574
2	chr11:116637012:C:T	116637012	NA,T	NA,C	NA,1	NA,inf	NA,inf	NA,0.614032	0.000176503	0.000356421
2	chr11:116750683:T:C	116750683	NA,C	NA,T	NA,1	NA,inf	NA,inf	NA,0.841365	0.000176245	0.000356949
2	chr11:117210993:A:G	117210993	G,G	A,A	1,1	-inf,-inf	inf,inf	0.214107,1.35658	0.000176082	0.000354495
2	chr11:117338690:C:T	117338690	NA,T	NA,C	NA,1	NA,inf	NA,inf	NA,0.515764	0.0001758	0.000354594
2	chr11:117088031:A:G	117088031	NA,G	NA,A	NA,1	NA,-inf	NA,inf	NA,0.570841	0.000175398	0.00035369
2	chr11:117286946:T:C	117286946	NA,C	NA,T	NA,1	NA,-inf	NA,inf	NA,0.410953	0.000175352	0.000353292
2	chr11:116755035:C:T	116755035	NA,T	NA,C	NA,1	NA,inf	NA,inf	NA,0.83637	0.000175337	0.000355101
2	chr11:117472482:T:C	117472482	C,C	T,T	1,1	inf,-inf	inf,inf	1.58448,0.0290129	0.00017517	0.000353885
2	chr11:116848127:A:G	116848127	NA,G	NA,A	NA,1	NA,-inf	NA,inf	NA,0.571951	0.000175102	0.000353078
2	chr11:116949426:G:A	116949426	NA,A	NA,G	NA,1	NA,-inf	NA,inf	NA,0.549316	0.000174836	0.000352585
2	chr11:117093985:G:A	117093985	NA,A	NA,G	NA,1	NA,-inf	NA,inf	NA,0.567447	0.000174289	0.000351468
2	chr11:117443688:G:C	117443688	NA,C	NA,G	NA,1	NA,inf	NA,inf	NA,0.489586	0.000174282	0.000351285
2	chr11:116939375:T:C	116939375	NA,C	NA,T	NA,1	NA,-inf	NA,inf	NA,0.545932	0.000174123	0.000351148
2	chr11:117568599:A:C	117568599	NA,C	NA,A	NA,1	NA,inf	NA,inf	NA,0.527373	0.00017401	0.000350815
2	chr11:117515140:T:C	117515140	NA,C	NA,T	NA,1	NA,inf	NA,inf	NA,0.485559	0.000173962	0.000350763
2	chr11:117572430:C:T	117572430	NA,T	NA,C	NA,1	NA,inf	NA,inf	NA,0.503367	0.000173884	0.00035053
2	chr11:117085994:T:C	117085994	NA,C	NA,T	NA,1	NA,-inf	NA,inf	NA,0.56478	0.00017365	0.00035018
2	chr11:117233879:G:A	117233879	NA,A	NA,G	NA,1	NA,-inf	NA,inf	NA,0.43905	0.000173583	0.00034981
2	chr11:116776579:G:A	116776579	NA,A	NA,G	NA,1	NA,inf	NA,inf	NA,0.829992	0.000173349	0.000351087
2	chr11:117198128:G:C	117198128	NA,C	NA,G	NA,1	NA,-inf	NA,inf	NA,0.542006	0.000172764	0.000348435
2	chr11:117315462:C:T	117315462	NA,T	NA,C	NA,1	NA,-inf	NA,inf	NA,0.455662	0.000172637	0.000347988
2	chr11:116747129:G:A	116747129	NA,A	NA,G	NA,1	NA,inf	NA,inf	NA,0.82332	0.000172615	0.00034957
2	chr11:116685792:T:C	116685792	NA,C	NA,T	NA,1	NA,inf	NA,inf	NA,0.466615	0.000172599	0.000347943
2	chr11:116802793:A:G	116802793	NA,G	NA,A	NA,1	NA,inf	NA,inf	NA,0.526203	0.000172477	0.000347974
2	chr11:117354204:C:T	117354204	NA,T	NA,C	NA,1	NA,-inf	NA,inf	NA,0.477831	0.000172354	0.000347786
2	chr11:117305359:T:C	117305359	C,NA	T,NA	1,NA	inf,NA	inf,NA	0.692819,NA	0.000172287	0.000346778
2	chr11:117276043:A:G	117276043	NA,G	NA,A	NA,1	NA,-inf	NA,inf	NA,0.57838	0.00017222	0.000347223
2	chr11:117336912:C:G	117336912	G,G	C,C	1,1	inf,-inf	inf,inf	1.30998,0.597651	0.000172214	0.000348294
2	chr11:117392151:A:G	117392151	G,NA	A,NA	1,NA	-inf,NA	inf,NA	0.854885,NA	0.000172185	0.000347904
2	chr11:116736504:G:A	116736504	NA,A	NA,G	NA,1	NA,-inf	NA,inf	NA,0.538591	0.000172124	0.000347366
2	chr11:116768507:T:G	116768507	NA,G	NA,T	NA,1	NA,inf	NA,inf	NA,0.820953	0.000171995	0.000348318
2	chr11:116863152:T:C	116863152	NA,C	NA,T	NA,1	NA,inf	NA,inf	NA,0.463875	0.000171883	0.000345998
2	chr11:117308904:A:G	117308904	NA,G	NA,A	NA,1	NA,-inf	NA,inf	NA,0.425852	0.000171827	0.000346255
2	chr11:116726606:G:A	116726606	NA,A	NA,G	NA,1	NA,-inf	NA,inf	NA,0.527815	0.000171803	0.000346632
2	chr11:116981663:C:T	116981663	NA,T	NA,C	NA,1	NA,-inf	NA,inf	NA,0.535151	0.00017178	0.000346421
2	chr11:116743544:C:T	116743544	NA,T	NA,C	NA,1	NA,-inf	NA,inf	NA,0.558125	0.000171743	0.000346415
2	chr11:117467427:T:G	117467427	NA,G	NA,T	NA,1	NA,-inf	NA,inf	NA,0.448361	0.000171712	0.000346061
2	chr11:116774370:T:C	116774370	NA,C	NA,T	NA,1	NA,inf	NA,inf	NA,0.820732	0.00017165	0.000347621
2	chr11:117534230:G:A	117534230	NA,A	NA,G	NA,1	NA,inf	NA,inf	NA,0.487669	0.000171299	0.000345378
2	chr11:117377635:A:G	117377635	G,NA	A,NA	1,NA	inf,NA	inf,NA	0.989707,NA	0.000171183	0.000346833
2	chr11:117254986:T:G	117254986	NA,G	NA,T	NA,1	NA,-inf	NA,inf	NA,0.394124	0.000170992	0.000344516
2	chr11:117271698:G:A	117271698	NA,A	NA,G	NA,1	NA,-inf	NA,inf	NA,0.393626	0.000170958	0.000344447
2	chr11:117302624:T:C	117302624	NA,C	NA,T	NA,1	NA,inf	NA,inf	NA,0.484845	0.000170866	0.000344499
2	chr11:116643602:T:C	116643602	C,C	T,T	1,1	-inf,inf	inf,inf	1.00345,0.907082	0.000170715	0.000345688
2	chr11:117451747:G:A	117451747	A,NA	G,NA	1,NA	-inf,NA	inf,NA	0.824764,NA	0.000170417	0.000344154
2	chr11:117272494:C:T	117272494	NA,T	NA,C	NA,1	NA,-inf	NA,inf	NA,0.390803	0.000170191	0.000342902
2	chr11:116677772:C:T	116677772	T,NA	C,NA	1,NA	-inf,NA	inf,NA	0.851806,NA	0.000170083	0.000343718
2	chr11:116829478:T:C	116829478	NA,C	NA,T	NA,1	NA,inf	NA,inf	NA,0.686607	0.000169976	0.000343722
2	chr11:117551800:G:A	117551800	NA,A	NA,G	NA,1	NA,-inf	NA,inf	NA,0.479151	0.000169729	0.000342411
2	chr11:117563914:C:A	117563914	A,A	C,C	1,1	inf,inf	inf,inf	1.39011,0.457369	0.000169447	0.000341742
2	chr11:117239246:A:G	117239246	NA,G	NA,A	NA,1	NA,-inf	NA,inf	NA,0.42261	0.000169406	0.000341399
2	chr11:117517246:T:G	117517246	NA,G	NA,T	NA,1	NA,inf	NA,inf	NA,0.479309	0.00016938	0.000341545
2	chr11:117370713:C:T	117370713	T,T	C,C	1,1	inf,-inf	inf,inf	0.0801581,1.52893	0.000169209	0.000340936
2	chr11:116894201:C:T	116894201	NA,T	NA,C	NA,1	NA,inf	NA,inf	NA,0.466611	0.000169165	0.000341045
2	chr11:116717782:C:T	116717782	NA,T	NA,C	NA,1	NA,-inf	NA,inf	NA,0.51439	0.000168838	0.000340646
2	chr11:117199975:G:A	117199975	A,A	G,G	1,1	-inf,-inf	inf,inf	0.371607,1.23177	0.000168827	0.000339911
2	chr11:117051188:C:T	117051188	NA,T	NA,C	NA,1	NA,inf	NA,inf	NA,0.506515	0.000168765	0.000339855
2	chr11:116662969:G:A	116662969	NA,A	NA,G	NA,1	NA,-inf	NA,inf	NA,0.50472	0.000168703	0.000340338
2	chr11:116667245:G:C	116667245	C,C	G,G	1,1	inf,inf	inf,inf	0.401122,1.28587	0.000168631	0.00033947
2	chr11:116782076:A:G	116782076	NA,G	NA,A	NA,1	NA,-inf	NA,inf	NA,0.513104	0.000168629	0.000340224
2	chr11:116620215:C:T	116620215	NA,T	NA,C	NA,1	NA,inf	NA,inf	NA,0.603898	0.000168545	0.0003403
2	chr11:117242795:C:T	117242795	T,T	C,C	1,1	inf,inf	inf,inf	0.108717,1.38892	0.000168468	0.000339354
2	chr11:117402546:C:T	117402546	NA,T	NA,C	NA,1	NA,-inf	NA,inf	NA,0.457554	0.000168423	0.000339564
2	chr11:117551591:T:A	117551591	NA,A	NA,T	NA,1	NA,inf	NA,inf	NA,0.477099	0.00016815	0.000339068
2	chr11:116934488:T:C	116934488	C,C	T,T	1,1	-inf,-inf	inf,inf	1.52341,1.50494	0.00016764	0.000357615
2	chr11:117240205:T:G	117240205	NA,G	NA,T	NA,1	NA,-inf	NA,inf	NA,0.414606	0.000167498	0.000337557
2	chr11:116747748:G:A	116747748	NA,A	NA,G	NA,1	NA,inf	NA,inf	NA,0.794311	0.000167193	0.000338535
2	chr11:116625470:G:A	116625470	A,A	G,G	1,1	inf,-inf	inf,inf	1.30535,0.703883	0.000167189	0.000338808
2	chr11:117378360:C:CT	117378360	NA,CT	NA,C	NA,1	NA,inf	NA,inf	NA,0.437978	0.000167116	0.000336833
2	chr11:117203888:T:C	117203888	NA,C	NA,T	NA,1	NA,-inf	NA,inf	NA,0.475359	0.000167	0.000336871
2	chr11:117184481:C:T	117184481	NA,T	NA,C	NA,1	NA,-inf	NA,inf	NA,0.530099	0.000166882	0.000336512
2	chr11:116731948:T:C	116731948	NA,C	NA,T	NA,1	NA,inf	NA,inf	NA,0.407388	0.000166872	0.000336161
2	chr11:116735362:C:A	116735362	NA,A	NA,C	NA,1	NA,-inf	NA,inf	NA,0.515118	0.000166866	0.000336747
2	chr11:117550357:C:T	117550357	NA,T	NA,C	NA,1	NA,inf	NA,inf	NA,0.471586	0.000166839	0.000336434
2	chr11:116593296:A:G	116593296	G,G	A,A	1,1	inf,inf	inf,inf	0.509233,1.33271	0.000166825	0.000336499
2	chr11:117270404:T:G	117270404	NA,G	NA,T	NA,1	NA,-inf	NA,inf	NA,0.553414	0.000166791	0.000336282
2	chr11:117193600:C:T	117193600	NA,T	NA,C	NA,1	NA,inf	NA,inf	NA,0.480075	0.000166715	0.000335695
2	chr11:116695774:CCT:C	116695774	C,NA	CCT,NA	1,NA	-inf,NA	inf,NA	0.854851,NA	0.000166704	0.000336978
2	chr11:117330742:A:G	117330742	G,NA	A,NA	1,NA	-inf,NA	inf,NA	0.749163,NA	0.000166468	0.000335968
2	chr11:117002454:A:G	117002454	NA,G	NA,A	NA,1	NA,-inf	NA,inf	NA,0.512176	0.00016646	0.000335695
2	chr11:117153986:G:A	117153986	NA,A	NA,G	NA,1	NA,-inf	NA,inf	NA,0.527049	0.000166223	0.000335185
2	chr11:117276464:C:G	117276464	G,NA	C,NA	1,NA	-inf,NA	inf,NA	0.809187,NA	0.000166076	0.000335444
2	chr11:117238532:A:G	117238532	NA,G	NA,A	NA,1	NA,inf	NA,inf	NA,0.488106	0.000165716	0.000334114
2	chr11:117132344:C:T	117132344	T,T	C,C	1,1	-inf,-inf	inf,inf	1.19447,1.25152	0.000165538	0.000335692
2	chr11:117209078:T:C	117209078	NA,C	NA,T	NA,1	NA,-inf	NA,inf	NA,0.446363	0.000165246	0.000333142
2	chr11:116750506:A:G	116750506	NA,G	NA,A	NA,1	NA,-inf	NA,inf	NA,0.507037	0.000165133	0.000333252
2	chr11:117210408:G:GA	117210408	NA,GA	NA,G	NA,1	NA,-inf	NA,inf	NA,0.507526	0.000165002	0.00033278
2	chr11:116751502:C:T	116751502	NA,T	NA,C	NA,1	NA,-inf	NA,inf	NA,0.505376	0.000164803	0.000332586
2	chr11:116827949:G:A	116827949	A,A	G,G	1,1	inf,inf	inf,inf	1.15643,0.44487	0.000164646	0.000329751
2	chr11:117312124:C:G	117312124	NA,G	NA,C	NA,1	NA,-inf	NA,inf	NA,0.420945	0.000164584	0.000331759
2	chr11:117296500:G:A	117296500	NA,A	NA,G	NA,1	NA,-inf	NA,inf	NA,0.542865	0.000164509	0.000331679
2	chr11:117443445:G:A	117443445	NA,A	NA,G	NA,1	NA,inf	NA,inf	NA,0.46552	0.000164494	0.0003316
2	chr11:117164526:A:G	117164526	NA,G	NA,A	NA,1	NA,-inf	NA,inf	NA,0.362465	0.000164414	0.00033121
2	chr11:117270549:T:C	117270549	NA,C	NA,T	NA,1	NA,-inf	NA,inf	NA,0.400851	0.000164382	0.00033128
2	chr11:117365831:C:T	117365831	NA,T	NA,C	NA,1	NA,inf	NA,inf	NA,0.450909	0.00016436	0.000331444
2	chr11:117551782:G:T	117551782	NA,T	NA,G	NA,1	NA,-inf	NA,inf	NA,0.456046	0.000164309	0.000331378
2	chr11:117180947:T:A	117180947	NA,A	NA,T	NA,1	NA,-inf	NA,inf	NA,0.361864	0.000164292	0.000330963
2	chr11:117270183:T:C	117270183	NA,C	NA,T	NA,1	NA,-inf	NA,inf	NA,0.541397	0.000164283	0.000331226
2	chr11:117215985:G:A	117215985	A,NA	G,NA	1,NA	inf,NA	inf,NA	1.14034,NA	0.00016426	0.000334303
2	chr11:117312935:G:A	117312935	NA,A	NA,G	NA,1	NA,-inf	NA,inf	NA,0.41923	0.000164244	0.000331071
2	chr11:116821212:G:A	116821212	NA,A	NA,G	NA,1	NA,-inf	NA,inf	NA,0.496417	0.000164236	0.000331195
2	chr11:117166645:A:G	117166645	G,G	A,A	1,1	-inf,-inf	inf,inf	0.565991,1.61882	0.000163904	0.000333097
2	chr11:117530348:G:A	117530348	NA,A	NA,G	NA,1	NA,-inf	NA,inf	NA,0.464038	0.0001639	0.000330583
2	chr11:117279475:G:A	117279475	NA,A	NA,G	NA,1	NA,-inf	NA,inf	NA,0.398476	0.000163857	0.000330221
2	chr11:117233935:A:G	117233935	NA,G	NA,A	NA,1	NA,-inf	NA,inf	NA,0.397174	0.00016341	0.000329325
2	chr11:117365060:C:T	117365060	NA,T	NA,C	NA,1	NA,inf	NA,inf	NA,0.461176	0.000163292	0.000329358
2	chr11:117321485:A:G	117321485	NA,G	NA,A	NA,1	NA,-inf	NA,inf	NA,0.414794	0.000163233	0.000329037
2	chr11:117311695:C:T	117311695	NA,T	NA,C	NA,1	NA,-inf	NA,inf	NA,0.4146	0.000163196	0.00032896
2	chr11:117465794:T:C	117465794	NA,C	NA,T	NA,1	NA,inf	NA,inf	NA,0.423853	0.000163138	0.000328853
2	chr11:117497983:G:T	117497983	NA,T	NA,G	NA,1	NA,inf	NA,inf	NA,0.452002	0.000163102	0.000328769
2	chr11:117514519:T:C	117514519	NA,C	NA,T	NA,1	NA,inf	NA,inf	NA,0.428734	0.000162974	0.000328599
2	chr11:116800289:A:G	116800289	NA,G	NA,A	NA,1	NA,-inf	NA,inf	NA,0.482191	0.000162954	0.000328749
2	chr11:117318763:C:T	117318763	NA,T	NA,C	NA,1	NA,-inf	NA,inf	NA,0.412629	0.000162882	0.000328326
2	chr11:117484780:G:A	117484780	NA,A	NA,G	NA,1	NA,-inf	NA,inf	NA,0.429364	0.000162871	0.000328344
2	chr11:117200905:T:C	117200905	NA,C	NA,T	NA,1	NA,-inf	NA,inf	NA,0.475581	0.000162808	0.000328418
2	chr11:117148112:T:C	117148112	C,NA	T,NA	1,NA	inf,NA	inf,NA	1.16696,NA	0.000162785	0.000331631
2	chr11:117318795:C:T	117318795	NA,T	NA,C	NA,1	NA,-inf	NA,inf	NA,0.412646	0.000162739	0.00032804
2	chr11:117266462:C:T	117266462	NA,T	NA,C	NA,1	NA,inf	NA,inf	NA,0.406163	0.000161926	0.000326352
2	chr11:117110875:C:T	117110875	NA,T	NA,C	NA,1	NA,inf	NA,inf	NA,0.436568	0.000161711	0.000325979
2	chr11:116791725:C:T	116791725	NA,T	NA,C	NA,1	NA,-inf	NA,inf	NA,0.478994	0.000161451	0.000325729
2	chr11:117507401:G:A	117507401	A,A	G,G	1,1	inf,inf	inf,inf	1.29488,0.182971	0.000161317	0.000324607
2	chr11:117400783:C:T	117400783	T,T	C,C	1,1	-inf,inf	inf,inf	0.966218,0.749784	0.000161087	0.000325064
2	chr11:116622484:C:T	116622484	T,T	C,C	1,1	inf,inf	inf,inf	0.143069,1.24917	0.000161067	0.000324065
2	chr11:116792603:T:C	116792603	NA,C	NA,T	NA,1	NA,inf	NA,inf	NA,0.391204	0.000160933	0.000324253
2	chr11:117224130:G:A	117224130	NA,A	NA,G	NA,1	NA,-inf	NA,inf	NA,0.416944	0.000160926	0.000324487
2	chr11:117311790:G:A	117311790	NA,A	NA,G	NA,1	NA,-inf	NA,inf	NA,0.40423	0.000160916	0.000324367
2	chr11:117409801:C:G	117409801	NA,G	NA,C	NA,1	NA,-inf	NA,inf	NA,0.442684	0.000160798	0.000324303
2	chr11:116620935:T:C	116620935	NA,C	NA,T	NA,1	NA,inf	NA,inf	NA,0.408039	0.000160715	0.000323962
2	chr11:117230658:A:C	117230658	NA,C	NA,A	NA,1	NA,-inf	NA,inf	NA,0.467815	0.000160662	0.000324009
2	chr11:116900143:C:T	116900143	NA,T	NA,C	NA,1	NA,inf	NA,inf	NA,0.438184	0.000160554	0.000323693
2	chr11:116841258:C:T	116841258	T,T	C,C	1,1	inf,inf	inf,inf	1.92263,0.666366	0.000160466	0.000327618
2	chr11:116946803:C:T	116946803	NA,T	NA,C	NA,1	NA,-inf	NA,inf	NA,0.503053	0.000160429	0.000323495
2	chr11:116926905:T:C	116926905	NA,C	NA,T	NA,1	NA,inf	NA,inf	NA,0.616531	0.000160412	0.00032407
2	chr11:117539985:G:A	117539985	A,A	G,G	1,1	inf,inf	inf,inf	1.34465,0.237376	0.000160371	0.00032293
2	chr11:117424833:G:A	117424833	NA,A	NA,G	NA,1	NA,inf	NA,inf	NA,0.418164	0.000160243	0.000323004
2	chr11:116688947:A:G	116688947	NA,G	NA,A	NA,1	NA,inf	NA,inf	NA,0.376162	0.000160238	0.00032259
2	chr11:116857220:A:T	116857220	T,T	A,A	1,1	inf,inf	inf,inf	2.27008,0.463378	0.000160206	0.000330159
2	chr11:116750186:G:A	116750186	NA,A	NA,G	NA,1	NA,-inf	NA,inf	NA,0.482934	0.000160109	0.000323103
2	chr11:116787071:A:G	116787071	NA,G	NA,A	NA,1	NA,inf	NA,inf	NA,0.756724	0.000160033	0.000323987
2	chr11:116964682:A:G	116964682	G,G	A,A	1,1	-inf,inf	inf,inf	0.451482,1.50964	0.000160002	0.000323866
2	chr11:117448524:A:C	117448524	C,NA	A,NA	1,NA	inf,NA	inf,NA	0.66714,NA	0.00015997	0.000322602
2	chr11:117515851:C:T	117515851	NA,T	NA,C	NA,1	NA,inf	NA,inf	NA,0.439335	0.000159749	0.000322144
2	chr11:116683372:C:T	116683372	T,T	C,C	1,1	-inf,-inf	inf,inf	0.140896,1.5225	0.000159428	0.000321833
2	chr11:117133242:C:T	117133242	T,T	C,C	1,1	-inf,-inf	inf,inf	1.20005,1.22683	0.00015939	0.000323261
2	chr11:117182215:T:C	117182215	NA,C	NA,T	NA,1	NA,-inf	NA,inf	NA,0.480261	0.000159383	0.000321443
2	chr11:117558160:A:T	117558160	NA,T	NA,A	NA,1	NA,-inf	NA,inf	NA,0.424225	0.000159271	0.000321176
2	chr11:117313618:A:G	117313618	NA,G	NA,A	NA,1	NA,-inf	NA,inf	NA,0.395974	0.000159179	0.000320866
2	chr11:116848304:G:A	116848304	NA,A	NA,G	NA,1	NA,inf	NA,inf	NA,0.50399	0.000159043	0.00032098
2	chr11:117163651:T:C	117163651	NA,C	NA,T	NA,1	NA,-inf	NA,inf	NA,0.477832	0.000158884	0.000320436
2	chr11:117475764:C:T	117475764	NA,T	NA,C	NA,1	NA,inf	NA,inf	NA,0.439828	0.000158553	0.000319706
2	chr11:117321768:G:A	117321768	NA,A	NA,G	NA,1	NA,-inf	NA,inf	NA,0.393301	0.000158539	0.00031958
2	chr11:117156500:A:G	117156500	NA,G	NA,A	NA,1	NA,-inf	NA,inf	NA,0.46373	0.0001584	0.000319437
2	chr11:117286479:C:T	117286479	NA,T	NA,C	NA,1	NA,-inf	NA,inf	NA,0.512348	0.00015839	0.000319346
2	chr11:116827421:C:T	116827421	NA,T	NA,C	NA,1	NA,inf	NA,inf	NA,0.39024	0.000158204	0.000318829
2	chr11:116795622:G:T	116795622	NA,T	NA,G	NA,1	NA,inf	NA,inf	NA,0.567561	0.000158132	0.00031935
2	chr11:117453236:C:T	117453236	T,T	C,C	1,1	-inf,inf	inf,inf	0.194041,1.56657	0.00015798	0.000318733
2	chr11:117320078:A:G	117320078	NA,G	NA,A	NA,1	NA,-inf	NA,inf	NA,0.390697	0.000157916	0.000318323
2	chr11:117043665:T:C	117043665	NA,C	NA,T	NA,1	NA,inf	NA,inf	NA,0.574202	0.000157873	0.000318901
2	chr11:117318658:C:G	117318658	NA,G	NA,C	NA,1	NA,-inf	NA,inf	NA,0.390183	0.000157843	0.000318175
2	chr11:117449704:C:A	117449704	NA,A	NA,C	NA,1	NA,inf	NA,inf	NA,0.416173	0.000157729	0.00031803
2	chr11:117011532:C:A	117011532	NA,A	NA,C	NA,1	NA,-inf	NA,inf	NA,0.468871	0.000157504	0.000317631
2	chr11:116782491:T:C	116782491	NA,C	NA,T	NA,1	NA,-inf	NA,inf	NA,0.472111	0.000157413	0.000317634
2	chr11:117320079:G:A	117320079	NA,A	NA,G	NA,1	NA,-inf	NA,inf	NA,0.387978	0.000157369	0.000317222
2	chr11:117317591:TC:T	117317591	NA,T	NA,TC	NA,1	NA,-inf	NA,inf	NA,0.386885	0.000157249	0.000316978
2	chr11:117039084:G:A	117039084	NA,A	NA,G	NA,1	NA,-inf	NA,inf	NA,0.46707	0.000157156	0.000316928
2	chr11:117319249:A:G	117319249	NA,G	NA,A	NA,1	NA,-inf	NA,inf	NA,0.387039	0.000157155	0.00031679
2	chr11:117131845:T:C	117131845	NA,C	NA,T	NA,1	NA,inf	NA,inf	NA,0.462407	0.000157053	0.000316775
2	chr11:117319908:A:G	117319908	NA,G	NA,A	NA,1	NA,-inf	NA,inf	NA,0.386104	0.000156959	0.000316396
2	chr11:116927851:T:C	116927851	NA,C	NA,T	NA,1	NA,-inf	NA,inf	NA,0.466435	0.000156949	0.000316513
2	chr11:117524193:T:C	117524193	NA,C	NA,T	NA,1	NA,-inf	NA,inf	NA,0.42523	0.000156718	0.000316065
2	chr11:116970227:T:C	116970227	NA,C	NA,T	NA,1	NA,-inf	NA,inf	NA,0.483932	0.000156684	0.000315943
2	chr11:117156951:G:A	117156951	NA,A	NA,G	NA,1	NA,-inf	NA,inf	NA,0.466481	0.000156645	0.00031592
2	chr11:117032537:T:A	117032537	NA,A	NA,T	NA,1	NA,-inf	NA,inf	NA,0.463713	0.000156491	0.000315587
2	chr11:117317923:A:C	117317923	NA,C	NA,A	NA,1	NA,-inf	NA,inf	NA,0.383574	0.000156378	0.000315226
2	chr11:117316351:G:C	117316351	NA,C	NA,G	NA,1	NA,-inf	NA,inf	NA,0.383113	0.000156295	0.000315058
2	chr11:116745429:A:C	116745429	NA,C	NA,A	NA,1	NA,-inf	NA,inf	NA,0.46307	0.00015625	0.000315307
2	chr11:117240917:G:A	117240917	NA,A	NA,G	NA,1	NA,inf	NA,inf	NA,0.399467	0.000156222	0.000314901
2	chr11:117265704:C:T	117265704	NA,T	NA,C	NA,1	NA,-inf	NA,inf	NA,0.500274	0.000156153	0.000314837
2	chr11:117346104:A:G	117346104	NA,G	NA,A	NA,1	NA,inf	NA,inf	NA,0.403475	0.000156115	0.000314735
2	chr11:117317841:G:A	117317841	NA,A	NA,G	NA,1	NA,-inf	NA,inf	NA,0.381162	0.000155919	0.0003143
2	chr11:117273416:T:C	117273416	NA,C	NA,T	NA,1	NA,-inf	NA,inf	NA,0.499001	0.000155911	0.00031435
2	chr11:116796367:A:G	116796367	G,G	A,A	1,1	-inf,-inf	inf,inf	5.97095,0.192488	0.000155844	0.0211206
2	chr11:116604428:T:C	116604428	NA,C	NA,T	NA,1	NA,inf	NA,inf	NA,0.39844	0.00015582	0.000314148
2	chr11:117316885:A:ACTTGC	117316885	NA,ACTTGC	NA,A	NA,1	NA,-inf	NA,inf	NA,0.380663	0.000155817	0.000314094
2	chr11:117316874:C:T	117316874	NA,T	NA,C	NA,1	NA,-inf	NA,inf	NA,0.38047	0.000155774	0.000314008
2	chr11:117319546:T:TA	117319546	NA,TA	NA,T	NA,1	NA,-inf	NA,inf	NA,0.380461	0.000155772	0.000314003
2	chr11:116621290:G:C	116621290	NA,C	NA,G	NA,1	NA,inf	NA,inf	NA,0.416807	0.000155704	0.000313874
2	chr11:116833733:C:T	116833733	NA,T	NA,C	NA,1	NA,inf	NA,inf	NA,0.489144	0.000155565	0.00031396
2	chr11:116636420:T:C	116636420	NA,C	NA,T	NA,1	NA,inf	NA,inf	NA,0.391371	0.000155536	0.000313528
2	chr11:117179578:C:G	117179578	NA,G	NA,C	NA,1	NA,-inf	NA,inf	NA,0.459071	0.000155209	0.000313023
2	chr11:117163967:T:C	117163967	NA,C	NA,T	NA,1	NA,-inf	NA,inf	NA,0.459071	0.000155209	0.000313023
2	chr11:116584779:T:C	116584779	NA,C	NA,T	NA,1	NA,inf	NA,inf	NA,0.386427	0.00015516	0.0003127
2	chr11:117169375:A:G	117169375	NA,G	NA,A	NA,1	NA,inf	NA,inf	NA,0.452073	0.000155149	0.000312931
2	chr11:117052134:T:TG	117052134	NA,TG	NA,T	NA,1	NA,inf	NA,inf	NA,0.555991	0.00015514	0.000313347
2	chr11:116774651:A:G	116774651	NA,G	NA,A	NA,1	NA,-inf	NA,inf	NA,0.447918	0.000155076	0.000312862
2	chr11:117318480:A:G	117318480	NA,G	NA,A	NA,1	NA,-inf	NA,inf	NA,0.376636	0.000155044	0.000312536
2	chr11:117024045:T:A	117024045	NA,A	NA,T	NA,1	NA,-inf	NA,inf	NA,0.319836	0.000154882	0.000312026
2	chr11:117062369:A:T	117062369	NA,T	NA,A	NA,1	NA,-inf	NA,inf	NA,0.435127	0.000154769	0.000312199
2	chr11:116666097:T:C	116666097	NA,C	NA,T	NA,1	NA,inf	NA,inf	NA,0.75475	0.000154733	0.00031354
2	chr11:117314759:A:G	117314759	NA,G	NA,A	NA,1	NA,-inf	NA,inf	NA,0.375012	0.000154666	0.000311776
2	chr11:117485391:C:T	117485391	NA,T	NA,C	NA,1	NA,inf	NA,inf	NA,0.426008	0.000154545	0.00031159
2	chr11:117485275:G:A	117485275	NA,A	NA,G	NA,1	NA,inf	NA,inf	NA,0.426008	0.000154545	0.00031159
2	chr11:117564780:C:T	117564780	NA,T	NA,C	NA,1	NA,inf	NA,inf	NA,0.412622	0.000154416	0.000311298
2	chr11:116656871:T:C	116656871	NA,C	NA,T	NA,1	NA,-inf	NA,inf	NA,0.427936	0.000154237	0.000311158
2	chr11:117131687:A:G	117131687	G,G	A,A	1,1	-inf,-inf	inf,inf	0.435601,1.58227	0.000154191	0.000312684
2	chr11:117547287:G:A	117547287	NA,A	NA,G	NA,1	NA,inf	NA,inf	NA,0.409342	0.000154108	0.000310741
2	chr11:116610504:T:C	116610504	C,C	T,T	1,1	-inf,inf	inf,inf	0.678576,1.15183	0.000153911	0.000310595
2	chr11:117314384:T:G	117314384	NA,G	NA,T	NA,1	NA,-inf	NA,inf	NA,0.371118	0.000153867	0.000310165
2	chr11:117230176:C:T	117230176	NA,T	NA,C	NA,1	NA,-inf	NA,inf	NA,0.433893	0.000153615	0.000309796
2	chr11:117314768:C:G	117314768	NA,G	NA,C	NA,1	NA,-inf	NA,inf	NA,0.369274	0.000153491	0.000309409
2	chr11:117512084:A:C	117512084	C,NA	A,NA	1,NA	inf,NA	inf,NA	0.550686,NA	0.000153329	0.000308903
2	chr11:117180809:C:T	117180809	NA,T	NA,C	NA,1	NA,inf	NA,inf	NA,0.415563	0.000153141	0.00030847
2	chr11:117158602:G:T	117158602	NA,T	NA,G	NA,1	NA,-inf	NA,inf	NA,0.448038	0.000153139	0.000308847
2	chr11:117314620:G:C	117314620	NA,C	NA,G	NA,1	NA,-inf	NA,inf	NA,0.367364	0.000153108	0.000308637
2	chr11:117313643:A:G	117313643	NA,G	NA,A	NA,1	NA,-inf	NA,inf	NA,0.366879	0.000153027	0.000308474
2	chr11:116591266:G:A	116591266	NA,A	NA,G	NA,1	NA,inf	NA,inf	NA,0.394272	0.000152916	0.000308271
2	chr11:117343177:A:G	117343177	G,G	A,A	1,1	-inf,-inf	inf,inf	1.4006,0.00161277	0.000152889	0.000308504
2	chr11:116622029:C:T	116622029	NA,T	NA,C	NA,1	NA,inf	NA,inf	NA,0.370074	0.000152779	0.000307975
2	chr11:116677133:C:T	116677133	NA,T	NA,C	NA,1	NA,inf	NA,inf	NA,0.741039	0.000152668	0.000309325
2	chr11:117219943:A:G	117219943	NA,G	NA,A	NA,1	NA,-inf	NA,inf	NA,0.312221	0.000152663	0.000307574
2	chr11:117320706:G:A	117320706	NA,A	NA,G	NA,1	NA,inf	NA,inf	NA,0.404213	0.000152627	0.000307837
2	chr11:116831451:G:A	116831451	NA,A	NA,G	NA,1	NA,-inf	NA,inf	NA,0.422941	0.000152472	0.000307548
2	chr11:117314344:A:T	117314344	NA,T	NA,A	NA,1	NA,inf	NA,inf	NA,0.403123	0.000152429	0.000307438
2	chr11:117317899:G:A	117317899	NA,A	NA,G	NA,1	NA,-inf	NA,inf	NA,0.363014	0.000152254	0.000306915
2	chr11:116601824:T:TA	116601824	NA,TA	NA,T	NA,1	NA,-inf	NA,inf	NA,0.404296	0.000152193	0.000307009
2	chr11:117455848:T:A	117455848	A,A	T,T	1,1	-inf,inf	inf,inf	0.279446,1.50797	0.000151748	0.000306236
2	chr11:117168252:T:C	117168252	NA,C	NA,T	NA,1	NA,inf	NA,inf	NA,0.408359	0.000151746	0.000305665
2	chr11:116990552:A:T	116990552	T,T	A,A	1,1	inf,inf	inf,inf	1.10039,1.30518	0.000151724	0.000307379
2	chr11:117459418:C:A	117459418	NA,A	NA,C	NA,1	NA,inf	NA,inf	NA,0.435038	0.000151685	0.000305895
2	chr11:116713788:C:T	116713788	T,T	C,C	1,1	-inf,-inf	inf,inf	2.28095,1.82129	0.000151449	0.000420306
2	chr11:117158489:T:C	117158489	NA,C	NA,T	NA,1	NA,-inf	NA,inf	NA,0.438616	0.000151439	0.000305418
2	chr11:117181584:C:A	117181584	NA,A	NA,C	NA,1	NA,-inf	NA,inf	NA,0.438661	0.000151357	0.000305254
2	chr11:117319808:C:T	117319808	NA,T	NA,C	NA,1	NA,-inf	NA,inf	NA,0.3585	0.000151322	0.000305038
2	chr11:117323148:A:C	117323148	NA,C	NA,A	NA,1	NA,-inf	NA,inf	NA,0.372088	0.000151018	0.000304462
2	chr11:117210784:A:C	117210784	C,C	A,A	1,1	inf,inf	inf,inf	0.681274,1.57772	0.000150949	0.000307871
2	chr11:116687637:C:T	116687637	NA,T	NA,C	NA,1	NA,inf	NA,inf	NA,0.7302	0.000150947	0.000305816
2	chr11:117546246:C:G	117546246	NA,G	NA,C	NA,1	NA,inf	NA,inf	NA,0.392785	0.000150898	0.000304268
2	chr11:116817513:A:C	116817513	NA,C	NA,A	NA,1	NA,inf	NA,inf	NA,0.370372	0.000150867	0.000304183
2	chr11:117140263:G:A	117140263	A,A	G,G	1,1	-inf,-inf	inf,inf	1.1025,1.18963	0.000150832	0.000305308
2	chr11:117546648:T:C	117546648	NA,C	NA,T	NA,1	NA,inf	NA,inf	NA,0.392374	0.000150822	0.000304115
2	chr11:117463010:G:A	117463010	NA,A	NA,G	NA,1	NA,inf	NA,inf	NA,0.365438	0.000150793	0.000303978
2	chr11:116850933:C:T	116850933	NA,T	NA,C	NA,1	NA,-inf	NA,inf	NA,0.407274	0.0001505	0.000303557
2	chr11:116981791:C:T	116981791	T,T	C,C	1,1	inf,inf	inf,inf	1.19302,1.24506	0.000150465	0.000305084
2	chr11:116825965:G:A	116825965	A,A	G,G	1,1	inf,inf	inf,inf	1.32917,0.0683889	0.000150288	0.000301131
2	chr11:117302062:G:A	117302062	NA,A	NA,G	NA,1	NA,-inf	NA,inf	NA,0.468537	0.000150252	0.000302941
2	chr11:116589173:TCTTCAAAAATGGGCAGGA:T	116589173	NA,T	NA,TCTTCAAAAATGGGCAGGA	NA,1	NA,inf	NA,inf	NA,0.44862	0.000150135	0.000302929
2	chr11:116833033:T:A	116833033	NA,A	NA,T	NA,1	NA,inf	NA,inf	NA,0.351207	0.000149969	0.000302253
2	chr11:117169402:C:G	117169402	NA,G	NA,C	NA,1	NA,inf	NA,inf	NA,0.398479	0.000149936	0.000302027
2	chr11:116749141:A:ACT	116749141	NA,ACT	NA,A	NA,1	NA,-inf	NA,inf	NA,0.429621	0.000149909	0.000302499
2	chr11:116726701:A:G	116726701	NA,G	NA,A	NA,1	NA,inf	NA,inf	NA,0.790274	0.000149835	0.000303959
2	chr11:117314274:G:T	117314274	NA,T	NA,G	NA,1	NA,-inf	NA,inf	NA,0.350855	0.000149832	0.000302037
2	chr11:116851835:G:T	116851835	T,T	G,G	1,1	inf,inf	inf,inf	2.03532,0.7779	0.000149668	0.000308711
2	chr11:117531163:G:A	117531163	NA,A	NA,G	NA,1	NA,inf	NA,inf	NA,0.376554	0.000149602	0.000301665
2	chr11:116900884:G:A	116900884	A,A	G,G	1,1	-inf,-inf	inf,inf	0.622407,1.45818	0.000149588	0.000303193
2	chr11:117245488:C:T	117245488	NA,T	NA,C	NA,1	NA,inf	NA,inf	NA,0.430871	0.000149384	0.000301285
2	chr11:117374845:G:A	117374845	NA,A	NA,G	NA,1	NA,inf	NA,inf	NA,0.391775	0.000149313	0.000301155
2	chr11:117322648:C:T	117322648	NA,T	NA,C	NA,1	NA,inf	NA,inf	NA,0.351852	0.000149295	0.000300927
2	chr11:116696897:G:A	116696897	NA,A	NA,G	NA,1	NA,-inf	NA,inf	NA,0.387782	0.000149087	0.000300657
2	chr11:116846183:T:C	116846183	NA,C	NA,T	NA,1	NA,inf	NA,inf	NA,0.450089	0.000148809	0.000300305
2	chr11:117427656:A:G	117427656	NA,G	NA,A	NA,1	NA,-inf	NA,inf	NA,0.389968	0.000148778	0.000300061
2	chr11:117141484:G:A	117141484	NA,A	NA,G	NA,1	NA,-inf	NA,inf	NA,0.292054	0.000148731	0.00029966
2	chr11:117161080:T:C	117161080	NA,C	NA,T	NA,1	NA,inf	NA,inf	NA,0.483041	0.000148722	0.000300231
2	chr11:117409796:C:T	117409796	NA,T	NA,C	NA,1	NA,-inf	NA,inf	NA,0.3774	0.000148716	0.000299919
2	chr11:117456734:G:A	117456734	NA,A	NA,G	NA,1	NA,-inf	NA,inf	NA,0.407074	0.000148671	0.000299812
2	chr11:116689894:A:G	116689894	G,G	A,A	1,1	inf,inf	inf,inf	1.28597,1.51495	0.000148612	0.000308787
2	chr11:116670393:G:A	116670393	NA,A	NA,G	NA,1	NA,inf	NA,inf	NA,0.712349	0.000148587	0.000300992
2	chr11:117057925:T:A	117057925	NA,A	NA,T	NA,1	NA,inf	NA,inf	NA,0.373682	0.000148502	0.000299393
2	chr11:117200403:C:T	117200403	NA,T	NA,C	NA,1	NA,-inf	NA,inf	NA,0.414194	0.000148501	0.000299499
2	chr11:117021063:C:T	117021063	NA,T	NA,C	NA,1	NA,inf	NA,inf	NA,0.373559	0.000148481	0.000299351
2	chr11:117325830:A:G	117325830	NA,G	NA,A	NA,1	NA,-inf	NA,inf	NA,0.358298	0.00014841	0.000299208
2	chr11:117410641:C:T	117410641	NA,T	NA,C	NA,1	NA,-inf	NA,inf	NA,0.362817	0.000148363	0.000299134
2	chr11:117115945:A:T	117115945	NA,T	NA,A	NA,1	NA,-inf	NA,inf	NA,0.28994	0.000148311	0.000298815
2	chr11:117458117:C:G	117458117	NA,G	NA,C	NA,1	NA,-inf	NA,inf	NA,0.37081	0.000148306	0.000299047
2	chr11:117573946:T:A	117573946	A,A	T,T	1,1	-inf,inf	inf,inf	0.113013,1.42859	0.000148249	0.000299047
2	chr11:117456457:TGTTA:T	117456457	NA,T	NA,TGTTA	NA,1	NA,inf	NA,inf	NA,0.416329	0.00014823	0.000298927
2	chr11:116686002:C:A	116686002	NA,A	NA,C	NA,1	NA,inf	NA,inf	NA,0.710566	0.000148201	0.000300208
2	chr11:117572052:A:G	117572052	G,NA	A,NA	1,NA	inf,NA	inf,NA	0.587807,NA	0.00014806	0.000298453
2	chr11:116656495:C:T	116656495	NA,T	NA,C	NA,1	NA,inf	NA,inf	NA,0.698644	0.000147798	0.000299334
2	chr11:117459235:C:T	117459235	NA,T	NA,C	NA,1	NA,inf	NA,inf	NA,0.412881	0.000147776	0.000298012
2	chr11:117393540:G:A	117393540	A,A	G,G	1,1	inf,-inf	inf,inf	0.918537,0.627693	0.000147728	0.00029745
2	chr11:117173487:C:A	117173487	A,A	C,C	1,1	-inf,-inf	inf,inf	0.4112,1.46089	0.00014764	0.000298576
2	chr11:117503232:T:C	117503232	C,C	T,T	1,1	inf,inf	inf,inf	1.26483,0.153954	0.000147614	0.000297053
2	chr11:116898902:T:G	116898902	G,NA	T,NA	1,NA	inf,NA	inf,NA	1.10017,NA	0.000147538	0.000300521
2	chr11:116666917:C:T	116666917	T,T	C,C	1,1	-inf,-inf	inf,inf	0.0377484,1.41276	0.000147523	0.000297068
2	chr11:117082584:T:C	117082584	NA,C	NA,T	NA,1	NA,inf	NA,inf	NA,0.343145	0.000147422	0.000297195
2	chr11:116824495:C:T	116824495	NA,T	NA,C	NA,1	NA,-inf	NA,inf	NA,0.395092	0.000147204	0.000296925
2	chr11:117081988:A:G	117081988	NA,G	NA,A	NA,1	NA,inf	NA,inf	NA,0.341874	0.00014718	0.000296707
2	chr11:117454873:G:T	117454873	NA,T	NA,G	NA,1	NA,-inf	NA,inf	NA,0.398173	0.000147136	0.000296717
2	chr11:116878955:C:T	116878955	NA,T	NA,C	NA,1	NA,inf	NA,inf	NA,0.364096	0.000147104	0.000296591
2	chr11:116893083:G:C	116893083	C,NA	G,NA	1,NA	inf,NA	inf,NA	0.491376,NA	0.000147078	0.000296212
2	chr11:116659824:T:C	116659824	NA,C	NA,T	NA,1	NA,-inf	NA,inf	NA,0.400305	0.000146991	0.000296526
2	chr11:116938148:T:G	116938148	NA,G	NA,T	NA,1	NA,-inf	NA,inf	NA,0.398298	0.000146917	0.000296324
2	chr11:116772039:G:A	116772039	A,NA	G,NA	1,NA	inf,NA	inf,NA	0.39375,NA	0.000146699	0.000295247
2	chr11:116655188:A:G	116655188	NA,G	NA,A	NA,1	NA,-inf	NA,inf	NA,0.379789	0.000146628	0.000295764
2	chr11:116754542:T:G	116754542	NA,G	NA,T	NA,1	NA,-inf	NA,inf	NA,0.40156	0.000146483	0.000295515
2	chr11:117139609:T:C	117139609	C,NA	T,NA	1,NA	inf,NA	inf,NA	0.410703,NA	0.000146376	0.000294597
2	chr11:116655811:CT:C	116655811	NA,C	NA,CT	NA,1	NA,inf	NA,inf	NA,0.390987	0.000146371	0.000295183
2	chr11:116660005:G:T	116660005	NA,T	NA,G	NA,1	NA,-inf	NA,inf	NA,0.395549	0.000146169	0.000294864
2	chr11:117187217:T:C	117187217	NA,C	NA,T	NA,1	NA,inf	NA,inf	NA,0.467308	0.000145938	0.000294603
2	chr11:116821278:G:A	116821278	NA,A	NA,G	NA,1	NA,-inf	NA,inf	NA,0.420439	0.000145919	0.000294263
2	chr11:116691212:G:A	116691212	A,A	G,G	1,1	inf,inf	inf,inf	0.576206,1.11379	0.000145842	0.000293594
2	chr11:117580102:C:T	117580102	NA,T	NA,C	NA,1	NA,-inf	NA,inf	NA,0.344959	0.000145802	0.000293985
2	chr11:116950606:C:T	116950606	NA,T	NA,C	NA,1	NA,-inf	NA,inf	NA,0.422575	0.000145774	0.000293961
2	chr11:117018942:C:T	117018942	T,NA	C,NA	1,NA	inf,NA	inf,NA	0.351474,NA	0.000145607	0.000293003
2	chr11:117231932:T:C	117231932	NA,C	NA,T	NA,1	NA,inf	NA,inf	NA,0.402281	0.000145553	0.000293422
2	chr11:117286308:T:C	117286308	NA,C	NA,T	NA,1	NA,inf	NA,inf	NA,0.324116	0.000145535	0.000293338
2	chr11:117073196:G:C	117073196	C,NA	G,NA	1,NA	-inf,NA	inf,NA	0.884178,NA	0.000145465	0.000294506
2	chr11:117485267:C:T	117485267	NA,T	NA,C	NA,1	NA,-inf	NA,inf	NA,0.365066	0.000145448	0.00029336
2	chr11:116690251:A:G	116690251	G,G	A,A	1,1	inf,inf	inf,inf	1.27638,1.50528	0.000145422	0.000302026
2	chr11:117432825:T:C	117432825	C,C	T,T	1,1	-inf,-inf	inf,inf	0.6229,0.986357	0.0001454	0.000293004
2	chr11:117200646:G:A	117200646	NA,A	NA,G	NA,1	NA,inf	NA,inf	NA,0.351593	0.000145346	0.000292951
2	chr11:117529443:C:T	117529443	NA,T	NA,C	NA,1	NA,-inf	NA,inf	NA,0.358901	0.000145191	0.000292806
2	chr11:117573221:C:T	117573221	T,T	C,C	1,1	inf,-inf	inf,inf	1.36876,0.371403	0.000144771	0.000292139
2	chr11:116623460:AT:A	116623460	NA,A	NA,AT	NA,1	NA,-inf	NA,inf	NA,0.405012	0.000144342	0.000291129
2	chr11:116934043:C:G	116934043	NA,G	NA,C	NA,1	NA,-inf	NA,inf	NA,0.414196	0.000144308	0.000291005
2	chr11:117310351:T:C	117310351	NA,C	NA,T	NA,1	NA,-inf	NA,inf	NA,0.320709	0.000144215	0.000290719
2	chr11:116594558:T:G	116594558	NA,G	NA,T	NA,1	NA,inf	NA,inf	NA,0.455617	0.00014401	0.000290664
2	chr11:116972542:A:T	116972542	NA,T	NA,A	NA,1	NA,-inf	NA,inf	NA,0.411442	0.000143948	0.000290278
2	chr11:117435472:A:C	117435472	NA,C	NA,A	NA,1	NA,inf	NA,inf	NA,0.341948	0.00014362	0.000289517
2	chr11:116612178:T:C	116612178	C,C	T,T	1,1	-inf,inf	inf,inf	0.643815,1.13477	0.000143561	0.000289677
2	chr11:116938141:G:T	116938141	T,NA	G,NA	1,NA	-inf,NA	inf,NA	0.874918,NA	0.000143545	0.000290611
2	chr11:117329922:T:A	117329922	A,A	T,T	1,1	inf,-inf	inf,inf	1.20179,0.182812	0.000143515	0.000289054
2	chr11:116728819:G:A	116728819	NA,A	NA,G	NA,1	NA,inf	NA,inf	NA,0.308759	0.000143306	0.000288863
2	chr11:116760051:C:G	116760051	NA,G	NA,C	NA,1	NA,-inf	NA,inf	NA,0.391953	0.000143287	0.000289123
2	chr11:116661293:C:G	116661293	NA,G	NA,C	NA,1	NA,-inf	NA,inf	NA,0.367642	0.000143201	0.00028888
2	chr11:117093703:A:G	117093703	NA,G	NA,A	NA,1	NA,inf	NA,inf	NA,0.317368	0.000143046	0.000288327
2	chr11:117160755:C:G	117160755	NA,G	NA,C	NA,1	NA,inf	NA,inf	NA,0.359327	0.000142974	0.000288029
2	chr11:117285904:G:A	117285904	NA,A	NA,G	NA,1	NA,inf	NA,inf	NA,0.309798	0.000142935	0.000288102
2	chr11:117197728:G:A	117197728	A,A	G,G	1,1	inf,inf	inf,inf	0.0205627,1.34931	0.000142929	0.000287808
2	chr11:117474784:T:G	117474784	NA,G	NA,T	NA,1	NA,inf	NA,inf	NA,0.330016	0.00014265	0.000287606
2	chr11:117091807:G:A	117091807	NA,A	NA,G	NA,1	NA,inf	NA,inf	NA,0.316621	0.00014261	0.000287501
2	chr11:116827684:C:T	116827684	NA,T	NA,C	NA,1	NA,inf	NA,inf	NA,0.399225	0.000142526	0.000287578
2	chr11:117454152:G:A	117454152	A,A	G,G	1,1	-inf,inf	inf,inf	0.240142,1.48765	0.000142471	0.000287479
2	chr11:117522007:G:A	117522007	A,NA	G,NA	1,NA	-inf,NA	inf,NA	0.691493,NA	0.000142423	0.00028752
2	chr11:116607055:T:C	116607055	C,C	T,T	1,1	inf,inf	inf,inf	0.071984,1.43974	0.000142272	0.000286604
2	chr11:116909763:GACTA:G	116909763	NA,G	NA,GACTA	NA,1	NA,-inf	NA,inf	NA,0.361276	0.000142271	0.000286909
2	chr11:117357803:A:G	117357803	G,G	A,A	1,1	-inf,-inf	inf,inf	1.36432,0.0257034	0.000142192	0.00028694
2	chr11:116623723:C:T	116623723	NA,T	NA,C	NA,1	NA,inf	NA,inf	NA,0.386384	0.000142174	0.000286788
2	chr11:117218947:C:A	117218947	NA,A	NA,C	NA,1	NA,-inf	NA,inf	NA,0.377102	0.000142113	0.000286614
2	chr11:116830500:G:A	116830500	NA,A	NA,G	NA,1	NA,inf	NA,inf	NA,0.31084	0.000142012	0.000285995
2	chr11:117510337:T:C	117510337	C,C	T,T	1,1	inf,inf	inf,inf	0.660038,0.966967	0.00014193	0.00028568
2	chr11:117187798:C:A	117187798	NA,A	NA,C	NA,1	NA,inf	NA,inf	NA,0.350653	0.000141879	0.000285781
2	chr11:116632249:TCTC:T	116632249	T,NA	TCTC,NA	1,NA	inf,NA	inf,NA	0.417541,NA	0.000141742	0.000285391
2	chr11:117274761:G:A	117274761	NA,A	NA,G	NA,1	NA,inf	NA,inf	NA,0.302357	0.000141686	0.000285586
2	chr11:117245047:G:A	117245047	A,NA	G,NA	1,NA	inf,NA	inf,NA	1.33995,NA	0.000141653	0.000291552
2	chr11:116989440:G:C	116989440	NA,C	NA,G	NA,1	NA,inf	NA,inf	NA,0.538967	0.000141615	0.000286205
2	chr11:116637491:T:C	116637491	NA,C	NA,T	NA,1	NA,-inf	NA,inf	NA,0.358024	0.000141527	0.000285468
2	chr11:117204969:A:G	117204969	NA,G	NA,A	NA,1	NA,inf	NA,inf	NA,0.361511	0.000141503	0.000285055
2	chr11:116737903:T:C	116737903	NA,C	NA,T	NA,1	NA,inf	NA,inf	NA,0.726964	0.000141444	0.000286777
2	chr11:117452802:T:G	117452802	NA,G	NA,T	NA,1	NA,-inf	NA,inf	NA,0.354446	0.000141375	0.000285147
2	chr11:116811711:C:T	116811711	NA,T	NA,C	NA,1	NA,inf	NA,inf	NA,0.302145	0.000141374	0.000284896
2	chr11:117003076:AC:A	117003076	NA,A	NA,AC	NA,1	NA,-inf	NA,inf	NA,0.39577	0.000141359	0.000285057
2	chr11:117452063:C:G	117452063	NA,G	NA,C	NA,1	NA,inf	NA,inf	NA,0.305763	0.000141096	0.000284444
2	chr11:116747580:T:C	116747580	NA,C	NA,T	NA,1	NA,inf	NA,inf	NA,0.725964	0.000141095	0.000286072
2	chr11:116669434:G:A	116669434	NA,A	NA,G	NA,1	NA,-inf	NA,inf	NA,0.383315	0.000140962	0.00028427
2	chr11:117539792:C:T	117539792	T,T	C,C	1,1	inf,-inf	inf,inf	1.33335,0.099037	0.000140816	0.000283599
2	chr11:117280462:A:G	117280462	NA,G	NA,A	NA,1	NA,inf	NA,inf	NA,0.297599	0.000140785	0.000283773
2	chr11:116661146:A:G	116661146	NA,G	NA,A	NA,1	NA,-inf	NA,inf	NA,0.352826	0.000140744	0.000283921
2	chr11:117291110:A:G	117291110	NA,G	NA,A	NA,1	NA,inf	NA,inf	NA,0.332449	0.000140741	0.000283854
2	chr11:117454740:G:A	117454740	A,A	G,G	1,1	inf,inf	inf,inf	0.0349149,1.52643	0.000140701	0.000283309
2	chr11:116766718:C:T	116766718	NA,T	NA,C	NA,1	NA,-inf	NA,inf	NA,0.376937	0.000140635	0.000283779
2	chr11:117421259:T:C	117421259	C,C	T,T	1,1	-inf,-inf	inf,inf	1.45266,0.13889	0.000140627	0.000284429
2	chr11:116658323:AC:A	116658323	NA,A	NA,AC	NA,1	NA,-inf	NA,inf	NA,0.351893	0.000140627	0.000283686
2	chr11:117529203:G:A	117529203	A,A	G,G	1,1	inf,-inf	inf,inf	1.50037,0.156803	0.00014048	0.000283729
2	chr11:117465486:C:A	117465486	NA,A	NA,C	NA,1	NA,inf	NA,inf	NA,0.31731	0.000140408	0.000283044
2	chr11:116656256:A:G	116656256	NA,G	NA,A	NA,1	NA,-inf	NA,inf	NA,0.356371	0.000140124	0.000282705
2	chr11:117550710:A:G	117550710	G,G	A,A	1,1	-inf,-inf	inf,inf	0.765291,0.872078	0.000140104	0.000282232
2	chr11:116831405:C:T	116831405	NA,T	NA,C	NA,1	NA,inf	NA,inf	NA,0.398235	0.000140083	0.00028268
2	chr11:117428299:T:C	117428299	C,C	T,T	1,1	-inf,inf	inf,inf	1.71575,0.239367	0.000140001	0.000285305
2	chr11:117110994:CTG:C	117110994	NA,C	NA,CTG	NA,1	NA,-inf	NA,inf	NA,0.357177	0.000139935	0.000282249
2	chr11:116686328:G:C	116686328	C,C	G,G	1,1	inf,inf	inf,inf	1.33393,1.3653	0.000139883	0.000290254
2	chr11:116823155:C:T	116823155	T,NA	C,NA	1,NA	inf,NA	inf,NA	1.11389,NA	0.000139772	0.000285112
2	chr11:116925693:A:G	116925693	NA,G	NA,A	NA,1	NA,inf	NA,inf	NA,0.525144	0.000139606	0.00028213
2	chr11:117222244:G:A	117222244	NA,A	NA,G	NA,1	NA,-inf	NA,inf	NA,0.31083	0.000139546	0.000281364
2	chr11:117226293:A:G	117226293	G,G	A,A	1,1	inf,inf	inf,inf	0.184084,1.43804	0.000139434	0.000280678
2	chr11:117247150:A:G	117247150	NA,G	NA,A	NA,1	NA,inf	NA,inf	NA,0.370226	0.000139329	0.000281
2	chr11:117481384:G:A	117481384	NA,A	NA,G	NA,1	NA,-inf	NA,inf	NA,0.328554	0.000139252	0.000280859
2	chr11:116687243:C:T	116687243	T,NA	C,NA	1,NA	-inf,NA	inf,NA	0.773963,NA	0.000138968	0.000281023
2	chr11:117307508:C:T	117307508	NA,T	NA,C	NA,1	NA,-inf	NA,inf	NA,0.270396	0.000138919	0.000280001
2	chr11:116611734:T:C	116611734	C,C	T,T	1,1	-inf,inf	inf,inf	0.644485,1.11574	0.000138854	0.000280185
2	chr11:117240216:G:A	117240216	NA,A	NA,G	NA,1	NA,inf	NA,inf	NA,0.330294	0.000138842	0.00028005
2	chr11:117294330:C:T	117294330	T,NA	C,NA	1,NA	inf,NA	inf,NA	0.417072,NA	0.000138778	0.000279447
2	chr11:117224065:A:G	117224065	NA,G	NA,A	NA,1	NA,-inf	NA,inf	NA,0.324254	0.000138598	0.000279513
2	chr11:117537464:C:T	117537464	T,T	C,C	1,1	inf,inf	inf,inf	1.27309,0.226817	0.000138589	0.000279082
2	chr11:116668522:C:T	116668522	NA,T	NA,C	NA,1	NA,inf	NA,inf	NA,0.637465	0.000138564	0.000280539
2	chr11:116916498:T:C	116916498	NA,C	NA,T	NA,1	NA,inf	NA,inf	NA,0.308584	0.000138393	0.000278774
2	chr11:117013320:G:A	117013320	NA,A	NA,G	NA,1	NA,-inf	NA,inf	NA,0.235422	0.000138297	0.000278667
2	chr11:116616277:C:G	116616277	NA,G	NA,C	NA,1	NA,inf	NA,inf	NA,0.290088	0.000138226	0.000278656
2	chr11:117436851:T:C	117436851	NA,C	NA,T	NA,1	NA,inf	NA,inf	NA,0.314503	0.000138157	0.000278605
2	chr11:117471571:A:G	117471571	NA,G	NA,A	NA,1	NA,-inf	NA,inf	NA,0.320479	0.000138069	0.000278471
2	chr11:117345497:T:G	117345497	G,G	T,T	1,1	inf,-inf	inf,inf	1.16324,0.576438	0.000138017	0.000278914
2	chr11:116664854:G:A	116664854	NA,A	NA,G	NA,1	NA,-inf	NA,inf	NA,0.333763	0.000137898	0.000278173
2	chr11:116677633:G:A	116677633	NA,A	NA,G	NA,1	NA,-inf	NA,inf	NA,0.368891	0.00013788	0.000278095
2	chr11:116844396:CTTTA:C	116844396	NA,C	NA,CTTTA	NA,1	NA,-inf	NA,inf	NA,0.325803	0.000137878	0.000278069
2	chr11:117362849:A:G	117362849	NA,G	NA,A	NA,1	NA,-inf	NA,inf	NA,0.261649	0.000137628	0.000277475
2	chr11:117213375:C:T	117213375	T,T	C,C	1,1	inf,inf	inf,inf	0.357759,1.57391	0.000137581	0.000277822
2	chr11:117470493:T:C	117470493	C,C	T,T	1,1	-inf,-inf	inf,inf	0.455486,1.14249	0.000137542	0.000277517
2	chr11:117362332:G:A	117362332	NA,A	NA,G	NA,1	NA,inf	NA,inf	NA,0.350364	0.000137533	0.000277341
2	chr11:117129276:T:C	117129276	NA,C	NA,T	NA,1	NA,-inf	NA,inf	NA,0.355551	0.000137298	0.000276888
2	chr11:116836797:C:T	116836797	NA,T	NA,C	NA,1	NA,-inf	NA,inf	NA,0.13732	0.000137172	0.000276275
2	chr11:117534981:T:A	117534981	A,A	T,T	1,1	-inf,inf	inf,inf	0.0383256,1.43328	0.000137154	0.000276572
2	chr11:117234184:G:A	117234184	A,NA	G,NA	1,NA	-inf,NA	inf,NA	0.620298,NA	0.000136886	0.000276193
2	chr11:117219265:C:T	117219265	NA,T	NA,C	NA,1	NA,-inf	NA,inf	NA,0.293371	0.000136713	0.000275653
2	chr11:116798692:G:T	116798692	NA,T	NA,G	NA,1	NA,-inf	NA,inf	NA,0.324881	0.000136684	0.000275688
2	chr11:117330954:A:G	117330954	NA,G	NA,A	NA,1	NA,inf	NA,inf	NA,0.301146	0.000136674	0.00027552
2	chr11:117152587:T:A	117152587	NA,A	NA,T	NA,1	NA,inf	NA,inf	NA,0.318434	0.000136669	0.000275352
2	chr11:116771870:G:A	116771870	NA,A	NA,G	NA,1	NA,inf	NA,inf	NA,0.254567	0.000136604	0.000275223
2	chr11:117269389:TCTCA:T	117269389	NA,T	NA,TCTCA	NA,1	NA,inf	NA,inf	NA,0.32401	0.000136574	0.000275329
2	chr11:117300759:C:G	117300759	G,NA	C,NA	1,NA	-inf,NA	inf,NA	0.738719,NA	0.00013654	0.000275946
2	chr11:116828673:A:G	116828673	G,NA	A,NA	1,NA	-inf,NA	inf,NA	1.98707,NA	0.000136535	0.000301773
2	chr11:117031923:A:G	117031923	G,NA	A,NA	1,NA	-inf,NA	inf,NA	0.836669,NA	0.000136441	0.000276187
2	chr11:116622611:C:T	116622611	T,T	C,C	1,1	-inf,-inf	inf,inf	0.938155,1.05661	0.000136393	0.000276039
2	chr11:117567652:A:G	117567652	NA,G	NA,A	NA,1	NA,inf	NA,inf	NA,0.294518	0.000136375	0.000274949
2	chr11:116673141:A:C	116673141	NA,C	NA,A	NA,1	NA,-inf	NA,inf	NA,0.323299	0.000136308	0.000274963
2	chr11:116919393:T:C	116919393	NA,C	NA,T	NA,1	NA,-inf	NA,inf	NA,0.362534	0.000136263	0.000274781
2	chr11:117154565:T:C	117154565	NA,C	NA,T	NA,1	NA,inf	NA,inf	NA,0.311312	0.000136242	0.000274591
2	chr11:116823625:C:T	116823625	NA,T	NA,C	NA,1	NA,-inf	NA,inf	NA,0.340145	0.000136242	0.00027474
2	chr11:116685922:T:G	116685922	NA,G	NA,T	NA,1	NA,-inf	NA,inf	NA,0.360261	0.000136217	0.000274726
2	chr11:117232964:C:T	117232964	NA,T	NA,C	NA,1	NA,inf	NA,inf	NA,0.36227	0.000136196	0.00027471
2	chr11:117375687:T:G	117375687	NA,G	NA,T	NA,1	NA,-inf	NA,inf	NA,0.323553	0.00013617	0.000274525
2	chr11:116663782:C:T	116663782	NA,T	NA,C	NA,1	NA,-inf	NA,inf	NA,0.322116	0.000136144	0.000274631
2	chr11:117488671:C:T	117488671	T,NA	C,NA	1,NA	-inf,NA	inf,NA	0.650592,NA	0.000136031	0.000274644
2	chr11:116982970:T:A	116982970	A,NA	T,NA	1,NA	-inf,NA	inf,NA	2.41728,NA	0.000135993	0.00031129
2	chr11:116608259:A:AATGAGACTTCTGCACAGAAAACAGTCCTGATGGCTG	116608259	NA,AATGAGACTTCTGCACAGAAAACAGTCCTGATGGCTG	NA,A	NA,1	NA,-inf	NA,inf	NA,0.37137	0.000135977	0.000274154
2	chr11:117477596:G:A	117477596	NA,A	NA,G	NA,1	NA,-inf	NA,inf	NA,0.307511	0.000135946	0.00027419
2	chr11:116662777:A:G	116662777	NA,G	NA,A	NA,1	NA,-inf	NA,inf	NA,0.320671	0.000135918	0.000274175
2	chr11:116651536:G:A	116651536	NA,A	NA,G	NA,1	NA,-inf	NA,inf	NA,0.311298	0.000135908	0.000274051
2	chr11:117152592:T:C	117152592	NA,C	NA,T	NA,1	NA,inf	NA,inf	NA,0.313348	0.000135899	0.000273804
2	chr11:117508251:C:T	117508251	NA,T	NA,C	NA,1	NA,inf	NA,inf	NA,0.306275	0.000135897	0.000273968
2	chr11:116860745:A:ACCCAAATCT	116860745	ACCCAAATCT,ACCCAAATCT	A,A	1,1	inf,inf	inf,inf	1.3984,0.0836134	0.000135894	0.000272492
2	chr11:117153968:T:A	117153968	NA,A	NA,T	NA,1	NA,inf	NA,inf	NA,0.312352	0.000135857	0.000273718
2	chr11:116607749:A:G	116607749	NA,G	NA,A	NA,1	NA,inf	NA,inf	NA,0.29999	0.000135853	0.000273875
2	chr11:117569643:A:T	117569643	NA,T	NA,A	NA,1	NA,inf	NA,inf	NA,0.291315	0.000135851	0.000273895
2	chr11:116668115:C:T	116668115	NA,T	NA,C	NA,1	NA,-inf	NA,inf	NA,0.320007	0.000135798	0.000273934
2	chr11:117542193:C:T	117542193	NA,T	NA,C	NA,1	NA,inf	NA,inf	NA,0.295611	0.000135736	0.000273666
2	chr11:117502717:A:G	117502717	G,G	A,A	1,1	inf,inf	inf,inf	1.20841,0.204873	0.00013572	0.000273165
2	chr11:117488386:T:C	117488386	NA,C	NA,T	NA,1	NA,-inf	NA,inf	NA,0.305451	0.000135564	0.00027342
2	chr11:117395350:C:T	117395350	NA,T	NA,C	NA,1	NA,-inf	NA,inf	NA,0.307287	0.000135538	0.000273396
2	chr11:116663292:G:A	116663292	NA,A	NA,G	NA,1	NA,-inf	NA,inf	NA,0.317183	0.000135397	0.000273124
2	chr11:116766029:G:A	116766029	NA,A	NA,G	NA,1	NA,-inf	NA,inf	NA,0.330791	0.000135308	0.000272952
2	chr11:117173474:A:G	117173474	NA,G	NA,A	NA,1	NA,-inf	NA,inf	NA,0.326398	0.000135302	0.000272867
2	chr11:116604296:C:T	116604296	NA,T	NA,C	NA,1	NA,inf	NA,inf	NA,0.30255	0.000135242	0.000272697
2	chr11:116838241:T:C	116838241	NA,C	NA,T	NA,1	NA,inf	NA,inf	NA,0.337275	0.000135235	0.000272742
2	chr11:116662946:T:C	116662946	NA,C	NA,T	NA,1	NA,-inf	NA,inf	NA,0.316	0.000135222	0.00027277
2	chr11:117125231:G:C	117125231	NA,C	NA,G	NA,1	NA,inf	NA,inf	NA,0.380232	0.000135166	0.000272622
2	chr11:116750332:C:T	116750332	NA,T	NA,C	NA,1	NA,inf	NA,inf	NA,0.676825	0.000135147	0.000273904
2	chr11:117555828:A:G	117555828	G,G	A,A	1,1	inf,-inf	inf,inf	1.65878,0.0385674	0.000135094	0.000273657
2	chr11:116661951:T:C	116661951	NA,C	NA,T	NA,1	NA,-inf	NA,inf	NA,0.310574	0.000135033	0.000272269
2	chr11:116976868:G:A	116976868	A,A	G,G	1,1	inf,-inf	inf,inf	0.242798,1.3491	0.000135016	0.000272376
2	chr11:116795217:AG:A	116795217	NA,A	NA,AG	NA,1	NA,inf	NA,inf	NA,0.439225	0.000134965	0.000272557
2	chr11:117305770:T:C	117305770	NA,C	NA,T	NA,1	NA,-inf	NA,inf	NA,0.313098	0.000134899	0.00027202
2	chr11:117505236:G:A	117505236	A,A	G,G	1,1	inf,inf	inf,inf	1.22913,0.105134	0.000134888	0.000271435
2	chr11:117032600:G:A	117032600	A,A	G,G	1,1	inf,inf	inf,inf	1.394,1.03943	0.000134655	0.00027359
2	chr11:117352517:A:G	117352517	NA,G	NA,A	NA,1	NA,-inf	NA,inf	NA,0.313351	0.000134596	0.000271354
2	chr11:116614027:C:T	116614027	NA,T	NA,C	NA,1	NA,inf	NA,inf	NA,0.269798	0.000134558	0.000271271
2	chr11:117352113:G:A	117352113	NA,A	NA,G	NA,1	NA,inf	NA,inf	NA,0.276563	0.000134383	0.000270919
2	chr11:116583154:A:T	116583154	NA,T	NA,A	NA,1	NA,-inf	NA,inf	NA,0.294118	0.000134347	0.000271007
2	chr11:116748674:A:T	116748674	T,NA	A,NA	1,NA	inf,NA	inf,NA	1.17282,NA	0.000134325	0.000274882
2	chr11:117527021:GGT:G	117527021	G,NA	GGT,NA	1,NA	inf,NA	inf,NA	0.545612,NA	0.000134249	0.000270487
2	chr11:116583320:TG:T	116583320	NA,T	NA,TG	NA,1	NA,-inf	NA,inf	NA,0.296331	0.000134244	0.000270792
2	chr11:116939742:C:T	116939742	NA,T	NA,C	NA,1	NA,-inf	NA,inf	NA,0.313928	0.000134238	0.000270757
2	chr11:116831138:G:A	116831138	NA,A	NA,G	NA,1	NA,inf	NA,inf	NA,0.357062	0.000134212	0.000270819
3	chr11:116699725:T:C	116699725	NA,C	NA,T	NA,1	NA,-inf	NA,inf	NA,3.61313	0.0221192	0.044031
3	chr11:117442515:T:C	117442515	NA,C	NA,T	NA,1	NA,inf	NA,inf	NA,3.35557	0.0214926	0.0427098
3	chr11:116704192:A:G	116704192	NA,G	NA,A	NA,1	NA,-inf	NA,inf	NA,3.48358	0.017369	0.03466
3	chr11:117442308:T:C	117442308	NA,C	NA,T	NA,1	NA,inf	NA,inf	NA,3.17219	0.0159947	0.0318719
3	chr11:116694182:G:A	116694182	NA,A	NA,G	NA,1	NA,inf	NA,inf	NA,2.56958	0.00697683	0.013968
3	chr11:117461796:T:C	117461796	C,C	T,T	1,1	inf,-inf	inf,inf	0.4504,3.45847	0.00648746	0.01306
3	chr11:117080670:G:A	117080670	NA,A	NA,G	NA,1	NA,-inf	NA,inf	NA,2.54628	0.00580876	0.0116424
3	chr11:117515352:A:C	117515352	C,C	A,A	1,1	inf,inf	inf,inf	2.3959,1.23573	0.00508471	0.0101987
3	chr11:117121632:C:T	117121632	NA,T	NA,C	NA,1	NA,-inf	NA,inf	NA,2.53715	0.00470856	0.00945689
3	chr11:117481689:G:C	117481689	NA,C	NA,G	NA,1	NA,inf	NA,inf	NA,2.36976	0.00442186	0.00889142
3	chr11:116701453:T:C	116701453	C,NA	T,NA	1,NA	-inf,NA	inf,NA	2.78479,NA	0.0038037	0.00771124
3	chr11:116884325:T:C	116884325	C,C	T,T	1,1	-inf,-inf	inf,inf	3.33299,2.92923	0.00364791	0.0101371
3	chr11:116766281:A:C	116766281	NA,C	NA,A	NA,1	NA,inf	NA,inf	NA,2.05079	0.00342077	0.00685238
3	chr11:117036279:T:C	117036279	NA,C	NA,T	NA,1	NA,inf	NA,inf	NA,2.15916	0.00310123	0.00621962
3	chr11:116899801:A:G	116899801	G,G	A,A	1,1	-inf,-inf	inf,inf	3.42128,2.72234	0.00292354	0.00820305
3	chr11:116902071:C:A	116902071	A,A	C,C	1,1	-inf,-inf	inf,inf	3.30522,2.81971	0.00289979	0.00802832
3	chr11:117461223:C:A	117461223	NA,A	NA,C	NA,1	NA,inf	NA,inf	NA,2.15408	0.00285756	0.0057489
3	chr11:116708950:A:G	116708950	NA,G	NA,A	NA,1	NA,inf	NA,inf	NA,2.04005	0.00258127	0.00518235
3	chr11:116767883:G:A	116767883	NA,A	NA,G	NA,1	NA,inf	NA,inf	NA,1.90152	0.00253944	0.00508978
3	chr11:117230404:T:C	117230404	C,NA	T,NA	1,NA	-inf,NA	inf,NA	2.50426,NA	0.00248141	0.00502494
3	chr11:117514718:T:C	117514718	C,NA	T,NA	1,NA	inf,NA	inf,NA	2.75463,NA	0.00246078	0.00501524
3	chr11:117217151:A:T	117217151	NA,T	NA,A	NA,1	NA,inf	NA,inf	NA,2.09354	0.0023284	0.0046883
3	chr11:116690928:G:A	116690928	NA,A	NA,G	NA,1	NA,inf	NA,inf	NA,2.36431	0.00220038	0.00445755
3	chr11:116985473:G:A	116985473	NA,A	NA,G	NA,1	NA,inf	NA,inf	NA,1.97261	0.00219156	0.00439765
3	chr11:116703526:G:A	116703526	NA,A	NA,G	NA,1	NA,inf	NA,inf	NA,1.8677	0.00217934	0.00436969
3	chr11:117012521:T:G	117012521	NA,G	NA,T	NA,1	NA,inf	NA,inf	NA,2.2122	0.00215518	0.0043462
3	chr11:116676287:T:G	116676287	G,G	T,T	1,1	inf,inf	inf,inf	1.58647,2.8473	0.00210707	0.00439318
3	chr11:116907422:G:A	116907422	A,A	G,G	1,1	inf,-inf	inf,inf	1.62624,1.55484	0.00208144	0.00418416
3	chr11:116657390:ACTCCTGAC:A	116657390	NA,A	NA,ACTCCTGAC	NA,1	NA,-inf	NA,inf	NA,1.96063	0.00207988	0.00418868
3	chr11:116862140:A:G	116862140	G,G	A,A	1,1	-inf,-inf	inf,inf	2.64885,2.94829	0.00207882	0.00496508
3	chr11:116767269:A:C	116767269	C,C	A,A	1,1	-inf,-inf	inf,inf	1.5687,3.3657	0.00206527	0.00458902
3	chr11:117442246:A:G	117442246	G,G	A,A	1,1	inf,inf	inf,inf	0.555773,2.802	0.0020546	0.00412806
3	chr11:116783815:G:A	116783815	NA,A	NA,G	NA,1	NA,inf	NA,inf	NA,1.7844	0.002042	0.00409423
3	chr11:116702992:C:T	116702992	NA,T	NA,C	NA,1	NA,inf	NA,inf	NA,1.8294	0.00201963	0.00404997
3	chr11:116710457:G:A	116710457	NA,A	NA,G	NA,1	NA,inf	NA,inf	NA,1.85753	0.00200861	0.00403662
3	chr11:116779738:ATC:A	116779738	NA,A	NA,ATC	NA,1	NA,inf	NA,inf	NA,1.77535	0.00200145	0.0040131
3	chr11:116760675:T:C	116760675	C,C	T,T	1,1	-inf,-inf	inf,inf	1.54442,3.23169	0.00198523	0.00430405
3	chr11:116783719:C:T	116783719	T,T	C,C	1,1	-inf,-inf	inf,inf	1.51747,3.28742	0.00193308	0.00423556
3	chr11:116694866:C:T	116694866	NA,T	NA,C	NA,1	NA,inf	NA,inf	NA,2.28759	0.00192734	0.00390439
3	chr11:117223090:G:A	117223090	A,NA	G,NA	1,NA	inf,NA	inf,NA	2.17395,NA	0.00191961	0.00387515
3	chr11:117428914:G:A	117428914	A,NA	G,NA	1,NA	inf,NA	inf,NA	2.91437,NA	0.00184727	0.00386624
3	chr11:117444716:G:A	117444716	NA,A	NA,G	NA,1	NA,inf	NA,inf	NA,1.91553	0.00181805	0.0036593
3	chr11:117447081:G:A	117447081	NA,A	NA,G	NA,1	NA,inf	NA,inf	NA,1.89679	0.00176244	0.0035473
3	chr11:117229863:A:G	117229863	NA,G	NA,A	NA,1	NA,inf	NA,inf	NA,1.79619	0.00174663	0.00351245
3	chr11:117023460:T:C	117023460	NA,C	NA,T	NA,1	NA,inf	NA,inf	NA,2.09889	0.00174133	0.00351262
3	chr11:117110459:C:T	117110459	NA,T	NA,C	NA,1	NA,-inf	NA,inf	NA,2.02864	0.00171325	0.00344634
3	chr11:116897666:G:A	116897666	NA,A	NA,G	NA,1	NA,inf	NA,inf	NA,2.083	0.00170236	0.00343389
3	chr11:116968676:C:G	116968676	NA,G	NA,C	NA,1	NA,inf	NA,inf	NA,2.08193	0.00169858	0.00342627
3	chr11:117209117:A:G	117209117	G,NA	A,NA	1,NA	inf,NA	inf,NA	1.97341,NA	0.00165695	0.00333189
3	chr11:117189078:G:C	117189078	C,C	G,G	1,1	inf,inf	inf,inf	0.0226557,2.68787	0.00163601	0.00328099
3	chr11:117100520:G:A	117100520	NA,A	NA,G	NA,1	NA,-inf	NA,inf	NA,1.82788	0.00160209	0.0032243
3	chr11:116726546:A:G	116726546	NA,G	NA,A	NA,1	NA,inf	NA,inf	NA,1.79475	0.00159567	0.00320604
3	chr11:117527495:T:A	117527495	NA,A	NA,T	NA,1	NA,inf	NA,inf	NA,1.85715	0.00159164	0.00320372
3	chr11:117102125:G:A	117102125	NA,A	NA,G	NA,1	NA,-inf	NA,inf	NA,1.82196	0.00158546	0.00319087
3	chr11:116794363:C:T	116794363	T,T	C,C	1,1	-inf,inf	inf,inf	2.63109,1.03153	0.00154643	0.00317105
3	chr11:117539256:T:C	117539256	C,NA	T,NA	1,NA	inf,NA	inf,NA	2.10191,NA	0.00152357	0.00307316
3	chr11:116739332:C:T	116739332	T,T	C,C	1,1	-inf,-inf	inf,inf	1.49501,3.06268	0.00151769	0.00326144
3	chr11:117439478:C:T	117439478	T,NA	C,NA	1,NA	inf,NA	inf,NA	2.57217,NA	0.00151721	0.00311663
3	chr11:117020200:T:A	117020200	NA,A	NA,T	NA,1	NA,inf	NA,inf	NA,1.78194	0.00150363	0.00301902
3	chr11:117500848:T:G	117500848	G,G	T,T	1,1	inf,inf	inf,inf	2.15788,0.860072	0.00149028	0.0030001
3	chr11:116860022:G:A	116860022	A,A	G,G	1,1	-inf,-inf	inf,inf	2.71691,2.72089	0.00143748	0.00349371
3	chr11:117077521:T:C	117077521	NA,C	NA,T	NA,1	NA,inf	NA,inf	NA,1.75807	0.00143491	0.0028813
3	chr11:117536720:A:G	117536720	G,NA	A,NA	1,NA	inf,NA	inf,NA	2.06957,NA	0.00143059	0.00288578
3	chr11:116618912:T:G	116618912	G,G	T,T	1,1	inf,inf	inf,inf	0.559635,2.55152	0.00143042	0.0028822
3	chr11:117123952:C:T	117123952	NA,T	NA,C	NA,1	NA,-inf	NA,inf	NA,1.92412	0.0014303	0.0028774
3	chr11:116959410:T:C	116959410	NA,C	NA,T	NA,1	NA,inf	NA,inf	NA,1.96452	0.00137552	0.00277505
3	chr11:117129601:A:T	117129601	NA,T	NA,A	NA,1	NA,-inf	NA,inf	NA,1.89192	0.00135168	0.00271936
3	chr11:117320957:G:A	117320957	NA,A	NA,G	NA,1	NA,-inf	NA,inf	NA,1.6869	0.00134157	0.00270049
3	chr11:116924405:G:A	116924405	NA,A	NA,G	NA,1	NA,inf	NA,inf	NA,1.71695	0.00133697	0.00268474
3	chr11:117101226:A:G	117101226	NA,G	NA,A	NA,1	NA,-inf	NA,inf	NA,1.88899	0.0013118	0.00263957
3	chr11:117085933:G:A	117085933	NA,A	NA,G	NA,1	NA,inf	NA,inf	NA,1.70801	0.00131143	0.0026336
3	chr11:117451963:G:A	117451963	NA,A	NA,G	NA,1	NA,inf	NA,inf	NA,1.73012	0.00131104	0.00263921
3	chr11:116686983:G:T	116686983	NA,T	NA,G	NA,1	NA,inf	NA,inf	NA,1.69202	0.00130453	0.00262142
3	chr11:117153802:A:G	117153802	G,NA	A,NA	1,NA	inf,NA	inf,NA	1.95587,NA	0.00128872	0.00260159
3	chr11:117000753:C:T	117000753	NA,T	NA,C	NA,1	NA,inf	NA,inf	NA,1.68455	0.00125547	0.00252131
3	chr11:116751366:C:T	116751366	NA,T	NA,C	NA,1	NA,inf	NA,inf	NA,1.65778	0.00124899	0.00250935
3	chr11:116616614:G:T	116616614	NA,T	NA,G	NA,1	NA,inf	NA,inf	NA,1.66338	0.00124329	0.00250396
3	chr11:117462474:A:G	117462474	NA,G	NA,A	NA,1	NA,inf	NA,inf	NA,1.61252	0.00123399	0.00248386
3	chr11:116915801:C:T	116915801	NA,T	NA,C	NA,1	NA,-inf	NA,inf	NA,1.81537	0.00123019	0.00247487
3	chr11:117186578:A:G	117186578	G,NA	A,NA	1,NA	inf,NA	inf,NA	1.85092,NA	0.00123014	0.00247509
3	chr11:116897511:A:C	116897511	NA,C	NA,A	NA,1	NA,-inf	NA,inf	NA,1.81598	0.00122957	0.00247363
3	chr11:116918328:T:C	116918328	NA,C	NA,T	NA,1	NA,inf	NA,inf	NA,1.81618	0.00122102	0.00245658
3	chr11:117095063:C:T	117095063	NA,T	NA,C	NA,1	NA,-inf	NA,inf	NA,1.84341	0.00122058	0.00245618
3	chr11:116683186:G:A	116683186	NA,A	NA,G	NA,1	NA,inf	NA,inf	NA,1.63845	0.00119044	0.00239239
3	chr11:116779950:CTAGT:C	116779950	C,C	CTAGT,CTAGT	1,1	-inf,inf	inf,inf	2.90564,0.640068	0.0011892	0.00246034
3	chr11:117006443:A:C	117006443	C,C	A,A	1,1	-inf,-inf	inf,inf	1.72847,2.51795	0.00118152	0.00257416
3	chr11:116977952:C:T	116977952	NA,T	NA,C	NA,1	NA,inf	NA,inf	NA,1.65022	0.00117973	0.00236934
3	chr11:116781585:C:T	116781585	T,T	C,C	1,1	-inf,inf	inf,inf	2.89708,0.640989	0.00117466	0.00242995
3	chr11:117312784:G:A	117312784	NA,A	NA,G	NA,1	NA,-inf	NA,inf	NA,1.60952	0.00116889	0.0023531
3	chr11:116910971:A:T	116910971	NA,T	NA,A	NA,1	NA,inf	NA,inf	NA,1.62907	0.00115991	0.00232942
3	chr11:116770135:C:T	116770135	NA,T	NA,C	NA,1	NA,inf	NA,inf	NA,1.5558	0.00115767	0.00232847
3	chr11:116937648:A:G	116937648	NA,G	NA,A	NA,1	NA,inf	NA,inf	NA,1.634	0.00114632	0.00230229
3	chr11:117109281:G:T	117109281	NA,T	NA,G	NA,1	NA,-inf	NA,inf	NA,1.78381	0.00112755	0.00227072
3	chr11:116586831:C:T	116586831	NA,T	NA,C	NA,1	NA,inf	NA,inf	NA,1.60209	0.0011174	0.00225054
3	chr11:116668550:C:G	116668550	NA,G	NA,C	NA,1	NA,inf	NA,inf	NA,1.60364	0.00111574	0.00224242
3	chr11:116791636:G:T	116791636	NA,T	NA,G	NA,1	NA,inf	NA,inf	NA,1.59255	0.00111115	0.0022327
3	chr11:117096223:G:A	117096223	NA,A	NA,G	NA,1	NA,-inf	NA,inf	NA,1.57581	0.00111107	0.00223533
3	chr11:117112258:C:T	117112258	NA,T	NA,C	NA,1	NA,-inf	NA,inf	NA,1.78073	0.00111067	0.00223489
3	chr11:117426976:C:A	117426976	NA,A	NA,C	NA,1	NA,-inf	NA,inf	NA,1.6232	0.00110967	0.00223726
3	chr11:117466730:C:A	117466730	NA,A	NA,C	NA,1	NA,inf	NA,inf	NA,1.60647	0.00110771	0.00223107
3	chr11:116825472:T:G	116825472	NA,G	NA,T	NA,1	NA,-inf	NA,inf	NA,1.71355	0.00110439	0.00222682
3	chr11:116914096:GAAAC:G	116914096	G,NA	GAAAC,NA	1,NA	inf,NA	inf,NA	1.74273,NA	0.00109441	0.00220118
3	chr11:116776142:C:T	116776142	T,T	C,C	1,1	-inf,inf	inf,inf	2.85302,0.640231	0.0010885	0.00225075
3	chr11:116677504:C:T	116677504	NA,T	NA,C	NA,1	NA,inf	NA,inf	NA,1.55592	0.00108817	0.00218777
3	chr11:117220905:T:C	117220905	NA,C	NA,T	NA,1	NA,-inf	NA,inf	NA,1.69893	0.00108092	0.00217531
3	chr11:116643923:T:C	116643923	NA,C	NA,T	NA,1	NA,inf	NA,inf	NA,1.5699	0.00108046	0.0021767
3	chr11:117461090:C:T	117461090	T,T	C,C	1,1	inf,inf	inf,inf	0.0633108,2.66218	0.00107304	0.00215807
3	chr11:116686048:A:G	116686048	NA,G	NA,A	NA,1	NA,inf	NA,inf	NA,1.5802	0.00106883	0.00214823
3	chr11:117113730:C:T	117113730	NA,T	NA,C	NA,1	NA,-inf	NA,inf	NA,1.5923	0.00105576	0.00212624
3	chr11:116830508:C:T	116830508	NA,T	NA,C	NA,1	NA,-inf	NA,inf	NA,1.77628	0.00105525	0.00212704
3	chr11:116931940:G:T	116931940	NA,T	NA,G	NA,1	NA,inf	NA,inf	NA,1.96951	0.00104675	0.00212187
3	chr11:116858173:C:T	116858173	NA,T	NA,C	NA,1	NA,inf	NA,inf	NA,1.99912	0.00104445	0.00211946
3	chr11:117534073:A:G	117534073	NA,G	NA,A	NA,1	NA,inf	NA,inf	NA,1.62469	0.00104039	0.00209481
3	chr11:117438444:G:A	117438444	NA,A	NA,G	NA,1	NA,inf	NA,inf	NA,1.61642	0.0010377	0.00208814
3	chr11:117463940:G:A	117463940	NA,A	NA,G	NA,1	NA,-inf	NA,inf	NA,1.63064	0.00103721	0.00208969
3	chr11:116775346:C:G	116775346	G,G	C,C	1,1	-inf,inf	inf,inf	2.80147,0.662699	0.00103673	0.00214225
3	chr11:117126045:G:T	117126045	NA,T	NA,G	NA,1	NA,inf	NA,inf	NA,1.45956	0.00101324	0.00203635
3	chr11:117094839:A:G	117094839	G,NA	A,NA	1,NA	inf,NA	inf,NA	1.70651,NA	0.00101172	0.00203501
3	chr11:116737310:G:A	116737310	NA,A	NA,G	NA,1	NA,inf	NA,inf	NA,1.41831	0.00101172	0.00203071
3	chr11:117501382:T:C	117501382	C,C	T,T	1,1	inf,inf	inf,inf	2.05728,0.753439	0.00100011	0.00201438
3	chr11:117216070:G:T	117216070	NA,T	NA,G	NA,1	NA,-inf	NA,inf	NA,1.72213	0.000995253	0.00200307
3	chr11:116685253:A:C	116685253	NA,C	NA,A	NA,1	NA,inf	NA,inf	NA,1.53995	0.000992647	0.00199526
3	chr11:116764457:G:T	116764457	NA,T	NA,G	NA,1	NA,inf	NA,inf	NA,1.62618	0.000985844	0.0019878
3	chr11:117099819:G:T	117099819	NA,T	NA,G	NA,1	NA,inf	NA,inf	NA,1.52052	0.000984934	0.00198244
3	chr11:116619656:G:A	116619656	NA,A	NA,G	NA,1	NA,-inf	NA,inf	NA,1.49134	0.000980674	0.00197432
3	chr11:117438265:T:C	117438265	C,C	T,T	1,1	inf,inf	inf,inf	0.754204,2.19113	0.000965771	0.00194285
3	chr11:116887975:ATACATGAATTGT:A	116887975	NA,A	NA,ATACATGAATTGT	NA,1	NA,inf	NA,inf	NA,1.53504	0.000955284	0.00192267
3	chr11:116688492:A:G	116688492	NA,G	NA,A	NA,1	NA,inf	NA,inf	NA,1.45897	0.000955204	0.00191938
3	chr11:117468031:T:C	117468031	NA,C	NA,T	NA,1	NA,-inf	NA,inf	NA,1.58347	0.000954843	0.00192379
3	chr11:116975598:T:C	116975598	NA,C	NA,T	NA,1	NA,inf	NA,inf	NA,1.53263	0.000950764	0.00190994
3	chr11:117462941:G:A	117462941	A,A	G,G	1,1	inf,-inf	inf,inf	0.421347,2.45881	0.000940888	0.00189921
3	chr11:117096162:T:C	117096162	C,NA	T,NA	1,NA	inf,NA	inf,NA	1.66798,NA	0.000935985	0.00188277
3	chr11:117032777:A:C	117032777	NA,C	NA,A	NA,1	NA,inf	NA,inf	NA,1.46163	0.000930511	0.00187254
3	chr11:117036884:T:G	117036884	NA,G	NA,T	NA,1	NA,inf	NA,inf	NA,1.68268	0.0009304	0.00187671
3	chr11:117119726:A:G	117119726	G,NA	A,NA	1,NA	-inf,NA	inf,NA	1.30335,NA	0.000929556	0.00186575
3	chr11:116900855:T:C	116900855	NA,C	NA,T	NA,1	NA,inf	NA,inf	NA,1.45469	0.000927943	0.00186717
3	chr11:116829811:C:T	116829811	NA,T	NA,C	NA,1	NA,-inf	NA,inf	NA,1.42549	0.000924578	0.0018604
3	chr11:117111363:T:C	117111363	NA,C	NA,T	NA,1	NA,-inf	NA,inf	NA,1.65856	0.00090751	0.0018278
3	chr11:117072018:G:A	117072018	NA,A	NA,G	NA,1	NA,-inf	NA,inf	NA,1.67401	0.000895577	0.00180258
3	chr11:117119790:AC:A	117119790	NA,A	NA,AC	NA,1	NA,inf	NA,inf	NA,1.47736	0.000895129	0.00180108
3	chr11:117322657:G:A	117322657	NA,A	NA,G	NA,1	NA,inf	NA,inf	NA,1.56561	0.000893757	0.00180267
3	chr11:116740561:G:A	116740561	NA,A	NA,G	NA,1	NA,inf	NA,inf	NA,1.354	0.000891735	0.0017902
3	chr11:117573329:A:G	117573329	G,G	A,A	1,1	-inf,-inf	inf,inf	2.20379,0.438135	0.00088998	0.0017934
3	chr11:116909986:A:G	116909986	G,NA	A,NA	1,NA	inf,NA	inf,NA	1.63477,NA	0.000885011	0.00178025
3	chr11:116851977:G:C	116851977	C,C	G,G	1,1	-inf,-inf	inf,inf	2.43861,2.58957	0.000884197	0.00206125
3	chr11:116666676:T:A	116666676	A,NA	T,NA	1,NA	-inf,NA	inf,NA	1.99506,NA	0.000877213	0.00177944
3	chr11:117463803:G:A	117463803	A,A	G,G	1,1	inf,-inf	inf,inf	0.413602,2.42271	0.000874246	0.00176467
3	chr11:117056385:G:A	117056385	A,A	G,G	1,1	inf,inf	inf,inf	1.80239,0.923571	0.00087219	0.00175392
3	chr11:116646776:G:A	116646776	NA,A	NA,G	NA,1	NA,inf	NA,inf	NA,1.46085	0.000871011	0.00175499
3	chr11:116588828:T:C	116588828	NA,C	NA,T	NA,1	NA,-inf	NA,inf	NA,1.45976	0.000870629	0.00175477
3	chr11:117544129:A:C	117544129	C,C	A,A	1,1	inf,inf	inf,inf	2.30636,0.45959	0.000869802	0.00175547
3	chr11:117005267:T:C	117005267	C,C	T,T	1,1	-inf,-inf	inf,inf	1.66107,2.37957	0.00086152	0.0018601
3	chr11:117125998:T:C	117125998	NA,C	NA,T	NA,1	NA,inf	NA,inf	NA,1.45259	0.000859053	0.00172848
3	chr11:117454601:T:C	117454601	NA,C	NA,T	NA,1	NA,-inf	NA,inf	NA,1.47754	0.000858765	0.00173006
3	chr11:117454412:T:C	117454412	NA,C	NA,T	NA,1	NA,-inf	NA,inf	NA,1.47754	0.000858765	0.00173006
3	chr11:116672450:C:T	116672450	NA,T	NA,C	NA,1	NA,inf	NA,inf	NA,1.46205	0.000857903	0.00172466
3	chr11:116765185:A:G	116765185	NA,G	NA,A	NA,1	NA,inf	NA,inf	NA,1.41711	0.000857826	0.00172384
3	chr11:116895433:G:A	116895433	A,NA	G,NA	1,NA	inf,NA	inf,NA	1.61652,NA	0.000854337	0.00171858
3	chr11:116900488:T:C	116900488	C,NA	T,NA	1,NA	inf,NA	inf,NA	1.61438,NA	0.000851064	0.001712
3	chr11:117086442:A:G	117086442	G,NA	A,NA	1,NA	inf,NA	inf,NA	1.61514,NA	0.000850378	0.00171063
3	chr11:117066411:A:G	117066411	G,NA	A,NA	1,NA	inf,NA	inf,NA	1.61625,NA	0.000849817	0.00170952
3	chr11:117094226:C:T	117094226	T,NA	C,NA	1,NA	inf,NA	inf,NA	1.61264,NA	0.000846813	0.00170346
3	chr11:117270493:A:G	117270493	NA,G	NA,A	NA,1	NA,-inf	NA,inf	NA,1.4712	0.000845778	0.00170401
3	chr11:117046268:G:A	117046268	A,A	G,G	1,1	inf,inf	inf,inf	1.75481,0.95442	0.000840386	0.00168995
3	chr11:116660762:T:A	116660762	A,A	T,T	1,1	inf,inf	inf,inf	2.19058,1.62839	0.000839473	0.00175683
3	chr11:117104987:G:A	117104987	A,NA	G,NA	1,NA	inf,NA	inf,NA	1.6068,NA	0.000837414	0.00168456
3	chr11:117554089:G:A	117554089	A,A	G,G	1,1	-inf,-inf	inf,inf	2.06476,0.711958	0.00083597	0.00168522
3	chr11:117546669:G:T	117546669	T,NA	G,NA	1,NA	inf,NA	inf,NA	1.76467,NA	0.000834362	0.00168299
3	chr11:117446877:T:C	117446877	C,C	T,T	1,1	inf,-inf	inf,inf	0.62719,2.21489	0.00082624	0.00166721
3	chr11:117068654:A:G	117068654	G,NA	A,NA	1,NA	inf,NA	inf,NA	1.60089,NA	0.000825394	0.00166041
3	chr11:116684939:T:G	116684939	NA,G	NA,T	NA,1	NA,inf	NA,inf	NA,1.43979	0.000824433	0.00165743
3	chr11:117081210:T:C	117081210	C,NA	T,NA	1,NA	inf,NA	inf,NA	1.5988,NA	0.000823443	0.00165648
3	chr11:117030459:A:G	117030459	G,G	A,A	1,1	inf,inf	inf,inf	1.745,0.9531	0.000822976	0.00165495
3	chr11:117110285:A:G	117110285	G,G	A,A	1,1	-inf,-inf	inf,inf	1.01036,2.48321	0.000818837	0.00168979
3	chr11:117491710:G:A	117491710	A,A	G,G	1,1	-inf,-inf	inf,inf	1.64535,1.16492	0.000818188	0.00165052
3	chr11:116708346:A:G	116708346	NA,G	NA,A	NA,1	NA,-inf	NA,inf	NA,1.46456	0.000813662	0.00164189
3	chr11:116927787:C:T	116927787	T,NA	C,NA	1,NA	inf,NA	inf,NA	1.58985,NA	0.000812145	0.00163375
3	chr11:117166095:A:G	117166095	NA,G	NA,A	NA,1	NA,inf	NA,inf	NA,1.41758	0.000806619	0.00162302
3	chr11:116937942:C:T	116937942	T,NA	C,NA	1,NA	inf,NA	inf,NA	1.5863,NA	0.000805863	0.00162112
3	chr11:116915676:G:A	116915676	NA,A	NA,G	NA,1	NA,inf	NA,inf	NA,1.59929	0.000805843	0.00162557
3	chr11:117074569:A:G	117074569	NA,G	NA,A	NA,1	NA,-inf	NA,inf	NA,1.61461	0.000803413	0.00161728
3	chr11:117051086:C:T	117051086	T,NA	C,NA	1,NA	inf,NA	inf,NA	1.58114,NA	0.00079487	0.00159904
3	chr11:117046007:G:A	117046007	A,A	G,G	1,1	inf,inf	inf,inf	1.7113,0.970303	0.000793183	0.00159505
3	chr11:117038091:A:G	117038091	G,NA	A,NA	1,NA	inf,NA	inf,NA	1.5791,NA	0.000792643	0.00159455
3	chr11:116852698:AAAAC:A	116852698	A,NA	AAAAC,NA	1,NA	-inf,NA	inf,NA	1.76113,NA	0.000789709	0.00159695
3	chr11:116982435:C:A	116982435	A,NA	C,NA	1,NA	inf,NA	inf,NA	1.57483,NA	0.000786521	0.00158224
3	chr11:117245596:C:T	117245596	T,T	C,C	1,1	-inf,-inf	inf,inf	0.0904862,2.39163	0.000786024	0.00158366
3	chr11:117057483:G:A	117057483	A,A	G,G	1,1	inf,inf	inf,inf	1.72277,0.94822	0.000781348	0.00157127
3	chr11:117457844:G:A	117457844	A,NA	G,NA	1,NA	-inf,NA	inf,NA	1.63525,NA	0.000781103	0.00157539
3	chr11:116909851:G:A	116909851	A,NA	G,NA	1,NA	inf,NA	inf,NA	1.5685,NA	0.00078023	0.00156957
3	chr11:116981998:T:C	116981998	C,C	T,T	1,1	inf,inf	inf,inf	1.87066,0.752199	0.00077614	0.00156087
3	chr11:117034493:T:C	117034493	C,NA	T,NA	1,NA	inf,NA	inf,NA	1.56614,NA	0.000772836	0.00155473
3	chr11:117055182:T:C	117055182	C,NA	T,NA	1,NA	inf,NA	inf,NA	1.56449,NA	0.000772077	0.00155319
3	chr11:116967503:T:C	116967503	C,NA	T,NA	1,NA	inf,NA	inf,NA	1.56258,NA	0.000768602	0.00154621
3	chr11:117044526:C:T	117044526	T,NA	C,NA	1,NA	inf,NA	inf,NA	1.55884,NA	0.000762389	0.00153372
3	chr11:117044604:T:G	117044604	NA,G	NA,T	NA,1	NA,-inf	NA,inf	NA,1.31751	0.000760371	0.00152924
3	chr11:116863012:T:C	116863012	C,C	T,T	1,1	-inf,-inf	inf,inf	2.535,2.35694	0.00075843	0.0017673
3	chr11:116982000:T:C	116982000	C,C	T,T	1,1	inf,inf	inf,inf	1.85524,0.752199	0.000753588	0.00151553
3	chr11:117252502:C:G	117252502	G,G	C,C	1,1	-inf,-inf	inf,inf	0.0214023,2.37172	0.00075334	0.00151759
3	chr11:116716287:G:A	116716287	NA,A	NA,G	NA,1	NA,inf	NA,inf	NA,1.29962	0.000752222	0.00151086
3	chr11:116978322:G:A	116978322	A,A	G,G	1,1	inf,inf	inf,inf	1.84081,0.767127	0.000749986	0.00150827
3	chr11:117117867:T:C	117117867	NA,C	NA,T	NA,1	NA,inf	NA,inf	NA,1.37837	0.000749719	0.00150863
3	chr11:116968704:A:G	116968704	G,NA	A,NA	1,NA	inf,NA	inf,NA	1.54971,NA	0.000749717	0.00150824
3	chr11:117155633:C:T	117155633	NA,T	NA,C	NA,1	NA,inf	NA,inf	NA,1.3796	0.000748608	0.00150638
3	chr11:117554454:C:T	117554454	T,NA	C,NA	1,NA	inf,NA	inf,NA	1.70581,NA	0.000746962	0.00150677
3	chr11:117106673:T:G	117106673	NA,G	NA,T	NA,1	NA,inf	NA,inf	NA,1.37428	0.000745557	0.00150023
3	chr11:117117475:C:G	117117475	NA,G	NA,C	NA,1	NA,inf	NA,inf	NA,1.37511	0.000745282	0.00149971
3	chr11:117081481:G:A	117081481	NA,A	NA,G	NA,1	NA,inf	NA,inf	NA,1.40845	0.000745241	0.00150082
3	chr11:117117466:C:T	117117466	NA,T	NA,C	NA,1	NA,inf	NA,inf	NA,1.37428	0.000744151	0.00149743
3	chr11:116887004:T:C	116887004	C,NA	T,NA	1,NA	inf,NA	inf,NA	1.54098,NA	0.000740683	0.00149005
3	chr11:117046373:G:A	117046373	A,NA	G,NA	1,NA	inf,NA	inf,NA	1.54227,NA	0.000739902	0.0014885
3	chr11:117027155:A:G	117027155	G,NA	A,NA	1,NA	inf,NA	inf,NA	1.53952,NA	0.000735973	0.0014806
3	chr11:117118220:G:A	117118220	A,A	G,G	1,1	-inf,-inf	inf,inf	3.13517,1.85722	0.000734938	0.00186627
3	chr11:117142769:G:A	117142769	NA,A	NA,G	NA,1	NA,inf	NA,inf	NA,1.36806	0.000732809	0.00147463
3	chr11:116973933:G:A	116973933	A,A	G,G	1,1	inf,inf	inf,inf	1.81945,0.778209	0.000732454	0.00147301
3	chr11:116872150:A:G	116872150	NA,G	NA,A	NA,1	NA,inf	NA,inf	NA,1.35067	0.000732116	0.00147436
3	chr11:116644840:T:C	116644840	C,C	T,T	1,1	inf,-inf	inf,inf	2.28966,1.36016	0.000731913	0.0015372
3	chr11:117020696:G:A	117020696	A,NA	G,NA	1,NA	inf,NA	inf,NA	1.53453,NA	0.000728785	0.00146615
3	chr11:117161925:T:C	117161925	C,C	T,T	1,1	inf,-inf	inf,inf	1.49102,1.1661	0.000727211	0.00146314
3	chr11:117447225:A:T	117447225	T,T	A,A	1,1	inf,-inf	inf,inf	0.657701,2.12154	0.000725027	0.00146323
3	chr11:116850113:C:G	116850113	G,G	C,C	1,1	-inf,-inf	inf,inf	2.55178,2.4101	0.000725024	0.00171668
3	chr11:117184223:A:C	117184223	NA,C	NA,A	NA,1	NA,inf	NA,inf	NA,1.35414	0.000724835	0.0014592
3	chr11:117037567:A:G	117037567	G,G	A,A	1,1	-inf,-inf	inf,inf	1.6996,2.333	0.000724147	0.00159255
3	chr11:116793135:C:T	116793135	T,T	C,C	1,1	-inf,inf	inf,inf	1.79551,1.30169	0.000720943	0.00146837
3	chr11:117077652:T:C	117077652	C,NA	T,NA	1,NA	inf,NA	inf,NA	1.52822,NA	0.00072057	0.00144962
3	chr11:116973031:T:C	116973031	C,NA	T,NA	1,NA	inf,NA	inf,NA	1.52826,NA	0.000719603	0.00144769
3	chr11:117043946:G:C	117043946	C,NA	G,NA	1,NA	inf,NA	inf,NA	1.52396,NA	0.000718892	0.00144622
3	chr11:117109374:A:G	117109374	NA,G	NA,A	NA,1	NA,inf	NA,inf	NA,1.35343	0.000716488	0.0014418
3	chr11:117118808:C:T	117118808	T,T	C,C	1,1	-inf,-inf	inf,inf	0.479053,2.30285	0.000714182	0.00144023
3	chr11:117165219:T:G	117165219	NA,G	NA,T	NA,1	NA,inf	NA,inf	NA,1.35109	0.000711503	0.00143176
3	chr11:116982211:C:T	116982211	T,T	C,C	1,1	inf,inf	inf,inf	1.80643,0.775704	0.000711367	0.00143062
3	chr11:117509393:A:G	117509393	G,G	A,A	1,1	inf,inf	inf,inf	1.81909,0.691004	0.000711173	0.00143061
3	chr11:117049483:C:T	117049483	T,NA	C,NA	1,NA	inf,NA	inf,NA	1.51929,NA	0.000708255	0.00142486
3	chr11:116999443:C:T	116999443	T,T	C,C	1,1	inf,inf	inf,inf	1.80382,0.775561	0.000707605	0.00142306
3	chr11:117060923:C:T	117060923	NA,T	NA,C	NA,1	NA,inf	NA,inf	NA,1.51106	0.000702809	0.00141756
3	chr11:117002472:T:C	117002472	C,NA	T,NA	1,NA	inf,NA	inf,NA	1.51449,NA	0.000702234	0.00141275
3	chr11:116912426:C:G	116912426	G,NA	C,NA	1,NA	inf,NA	inf,NA	1.51187,NA	0.000701648	0.00141156
3	chr11:117107303:C:T	117107303	NA,T	NA,C	NA,1	NA,inf	NA,inf	NA,1.34116	0.000701112	0.00141088
3	chr11:117157402:A:G	117157402	NA,G	NA,A	NA,1	NA,inf	NA,inf	NA,1.34298	0.000700769	0.00141018
3	chr11:116989949:CTG:C	116989949	C,C	CTG,CTG	1,1	inf,inf	inf,inf	1.78486,0.789898	0.000699105	0.00140595
3	chr11:117158834:G:A	117158834	NA,A	NA,G	NA,1	NA,inf	NA,inf	NA,1.3407	0.000697969	0.00140455
3	chr11:117555320:T:C	117555320	C,NA	T,NA	1,NA	inf,NA	inf,NA	1.66372,NA	0.000694549	0.00140102
3	chr11:116987604:T:C	116987604	C,C	T,T	1,1	inf,inf	inf,inf	1.78141,0.788192	0.000692291	0.00139225
3	chr11:117156485:C:T	117156485	NA,T	NA,C	NA,1	NA,inf	NA,inf	NA,1.33469	0.000690421	0.00138937
3	chr11:117171830:T:TC	117171830	NA,TC	NA,T	NA,1	NA,inf	NA,inf	NA,1.33469	0.000690421	0.00138937
3	chr11:117211859:C:T	117211859	NA,T	NA,C	NA,1	NA,inf	NA,inf	NA,1.30029	0.000689823	0.00138846
3	chr11:117171471:G:C	117171471	NA,C	NA,G	NA,1	NA,inf	NA,inf	NA,1.3332	0.000688586	0.00138568
3	chr11:117151145:T:A	117151145	NA,A	NA,T	NA,1	NA,inf	NA,inf	NA,1.33311	0.000688452	0.00138541
3	chr11:117043544:T:C	117043544	C,NA	T,NA	1,NA	inf,NA	inf,NA	1.50443,NA	0.000687997	0.00138413
3	chr11:117036268:C:T	117036268	T,NA	C,NA	1,NA	inf,NA	inf,NA	1.50273,NA	0.000687327	0.00138277
3	chr11:117008446:A:G	117008446	G,NA	A,NA	1,NA	inf,NA	inf,NA	1.50613,NA	0.000687266	0.00138267
3	chr11:117185196:C:T	117185196	NA,T	NA,C	NA,1	NA,inf	NA,inf	NA,1.33087	0.000685343	0.00137917
3	chr11:117113774:G:C	117113774	NA,C	NA,G	NA,1	NA,inf	NA,inf	NA,1.32871	0.000684794	0.00137807
3	chr11:117013000:C:T	117013000	T,T	C,C	1,1	inf,inf	inf,inf	1.82524,0.729973	0.000683231	0.00137411
3	chr11:116587376:C:T	116587376	NA,T	NA,C	NA,1	NA,inf	NA,inf	NA,1.33172	0.000682706	0.00137528
3	chr11:117230595:C:T	117230595	T,NA	C,NA	1,NA	inf,NA	inf,NA	1.47283,NA	0.000681651	0.00137115
3	chr11:116623600:G:A	116623600	NA,A	NA,G	NA,1	NA,inf	NA,inf	NA,1.33519	0.00067705	0.00136206
3	chr11:117559310:G:T	117559310	T,NA	G,NA	1,NA	inf,NA	inf,NA	1.64815,NA	0.000675419	0.00136243
3	chr11:117501411:T:A	117501411	A,A	T,T	1,1	inf,inf	inf,inf	1.88988,0.704699	0.000675282	0.00136045
3	chr11:117575288:A:G	117575288	G,NA	A,NA	1,NA	inf,NA	inf,NA	1.64943,NA	0.000672097	0.00135583
3	chr11:116978828:G:C	116978828	C,C	G,G	1,1	inf,inf	inf,inf	1.78904,0.758032	0.000669798	0.00134705
3	chr11:116897006:G:A	116897006	A,NA	G,NA	1,NA	inf,NA	inf,NA	1.48459,NA	0.00066896	0.0013458
3	chr11:117018058:A:G	117018058	NA,G	NA,A	NA,1	NA,-inf	NA,inf	NA,1.24862	0.000668325	0.00134432
3	chr11:116944549:G:A	116944549	A,NA	G,NA	1,NA	inf,NA	inf,NA	1.48685,NA	0.00066627	0.00134043
3	chr11:117001941:A:C	117001941	C,NA	A,NA	1,NA	inf,NA	inf,NA	1.48626,NA	0.000665896	0.00133968
3	chr11:117191494:G:T	117191494	NA,T	NA,G	NA,1	NA,inf	NA,inf	NA,1.31418	0.000665094	0.00133845
3	chr11:117110217:A:G	117110217	NA,G	NA,A	NA,1	NA,inf	NA,inf	NA,1.25285	0.000662222	0.00133202
3	chr11:116979769:C:A	116979769	A,A	C,C	1,1	inf,inf	inf,inf	1.76882,0.774276	0.000661971	0.0013313
3	chr11:117481034:G:A	117481034	NA,A	NA,G	NA,1	NA,inf	NA,inf	NA,1.34919	0.0006618	0.00133344
3	chr11:117543590:AC:A	117543590	A,NA	AC,NA	1,NA	inf,NA	inf,NA	2.17119,NA	0.000661007	0.00135939
3	chr11:116884803:CACAA:C	116884803	NA,C	NA,CACAA	NA,1	NA,inf	NA,inf	NA,1.46361	0.000659328	0.00132963
3	chr11:117000476:T:C	117000476	C,NA	T,NA	1,NA	inf,NA	inf,NA	1.48017,NA	0.000658715	0.00132524
3	chr11:116646608:T:C	116646608	C,C	T,T	1,1	inf,-inf	inf,inf	2.10372,1.41705	0.000656968	0.00136959
3	chr11:117063374:T:C	117063374	NA,C	NA,T	NA,1	NA,-inf	NA,inf	NA,1.23614	0.000655302	0.0013181
3	chr11:117191233:C:T	117191233	NA,T	NA,C	NA,1	NA,inf	NA,inf	NA,1.30125	0.000655112	0.00131837
3	chr11:117446462:C:T	117446462	NA,T	NA,C	NA,1	NA,-inf	NA,inf	NA,1.32546	0.00065429	0.00131827
3	chr11:117205003:AAGG:A	117205003	A,NA	AAGG,NA	1,NA	inf,NA	inf,NA	1.47405,NA	0.000653777	0.00131528
3	chr11:116715707:C:T	116715707	T,T	C,C	1,1	-inf,-inf	inf,inf	1.5075,2.50128	0.000653058	0.00139988
3	chr11:116879973:T:G	116879973	NA,G	NA,T	NA,1	NA,-inf	NA,inf	NA,1.4077	0.000652556	0.00131543
3	chr11:116796875:A:G	116796875	NA,G	NA,A	NA,1	NA,-inf	NA,inf	NA,1.36516	0.000649507	0.00130939
3	chr11:116705699:A:G	116705699	G,G	A,A	1,1	inf,inf	inf,inf	1.59612,2.457	0.000648688	0.00141133
3	chr11:117157764:A:G	117157764	NA,G	NA,A	NA,1	NA,inf	NA,inf	NA,1.29969	0.000648447	0.00130496
3	chr11:116858197:G:A	116858197	NA,A	NA,G	NA,1	NA,inf	NA,inf	NA,1.31	0.00064566	0.00129754
3	chr11:117041778:G:A	117041778	A,A	G,G	1,1	inf,inf	inf,inf	1.78913,0.736235	0.000644855	0.00129694
3	chr11:117213232:A:G	117213232	G,NA	A,NA	1,NA	inf,NA	inf,NA	1.46655,NA	0.000644146	0.00129592
3	chr11:117200733:C:T	117200733	T,T	C,C	1,1	-inf,-inf	inf,inf	0.483596,2.27476	0.000641706	0.00129258
3	chr11:117166590:G:A	117166590	NA,A	NA,G	NA,1	NA,inf	NA,inf	NA,1.25986	0.000641395	0.00129104
3	chr11:117506675:G:C	117506675	C,C	G,G	1,1	-inf,-inf	inf,inf	1.98521,0.485493	0.000640687	0.00129106
3	chr11:116655952:C:T	116655952	NA,T	NA,C	NA,1	NA,inf	NA,inf	NA,1.22935	0.000639296	0.00128686
3	chr11:116964647:G:A	116964647	A,A	G,G	1,1	inf,inf	inf,inf	1.97456,0.451989	0.000638991	0.00128529
3	chr11:117033342:T:C	117033342	NA,C	NA,T	NA,1	NA,-inf	NA,inf	NA,1.22149	0.000635634	0.00127861
3	chr11:117558319:G:A	117558319	A,A	G,G	1,1	inf,inf	inf,inf	1.68862,0.976859	0.000632254	0.0012745
3	chr11:117202254:G:A	117202254	A,NA	G,NA	1,NA	inf,NA	inf,NA	1.45607,NA	0.000631537	0.00127056
3	chr11:116992102:A:T	116992102	T,T	A,A	1,1	-inf,-inf	inf,inf	2.00748,2.16008	0.000630314	0.00145015
3	chr11:117133307:C:T	117133307	T,NA	C,NA	1,NA	inf,NA	inf,NA	1.44777,NA	0.000629781	0.00126698
3	chr11:116996228:A:C	116996228	C,NA	A,NA	1,NA	inf,NA	inf,NA	1.44366,NA	0.000628845	0.00126508
3	chr11:116607197:G:T	116607197	NA,T	NA,G	NA,1	NA,-inf	NA,inf	NA,1.25055	0.000628692	0.00126604
3	chr11:116891099:G:C	116891099	C,NA	G,NA	1,NA	-inf,NA	inf,NA	1.62883,NA	0.000627264	0.00126819
3	chr11:116712323:T:C	116712323	NA,C	NA,T	NA,1	NA,inf	NA,inf	NA,1.18049	0.00062275	0.00125115
3	chr11:116647052:G:A	116647052	NA,A	NA,G	NA,1	NA,inf	NA,inf	NA,1.33014	0.00062033	0.00124831
3	chr11:117476492:C:T	117476492	T,T	C,C	1,1	inf,inf	inf,inf	1.84677,0.775512	0.000620174	0.00125373
3	chr11:117195360:T:A	117195360	NA,A	NA,T	NA,1	NA,inf	NA,inf	NA,1.23882	0.000617101	0.00124217
3	chr11:116723858:C:A	116723858	NA,A	NA,C	NA,1	NA,inf	NA,inf	NA,1.21889	0.000615706	0.00123904
3	chr11:116969045:T:C	116969045	C,C	T,T	1,1	-inf,-inf	inf,inf	1.80358,2.21488	0.000613434	0.00136832
3	chr11:116992063:C:T	116992063	T,T	C,C	1,1	inf,inf	inf,inf	1.70159,0.80696	0.000613056	0.00123293
3	chr11:117213694:G:A	117213694	A,NA	G,NA	1,NA	inf,NA	inf,NA	1.44003,NA	0.00061287	0.00123302
3	chr11:117192273:C:T	117192273	NA,T	NA,C	NA,1	NA,-inf	NA,inf	NA,1.41934	0.000611165	0.00123133
3	chr11:117547362:G:A	117547362	A,NA	G,NA	1,NA	inf,NA	inf,NA	1.59192,NA	0.00061107	0.00123263
3	chr11:117185975:G:A	117185975	NA,A	NA,G	NA,1	NA,inf	NA,inf	NA,1.26637	0.000610894	0.00122944
3	chr11:117118417:G:A	117118417	A,NA	G,NA	1,NA	inf,NA	inf,NA	1.43398,NA	0.000610171	0.00122757
3	chr11:116712797:C:A	116712797	A,A	C,C	1,1	-inf,-inf	inf,inf	1.0376,2.55607	0.0006088	0.00126565
3	chr11:116646156:G:A	116646156	A,A	G,G	1,1	inf,-inf	inf,inf	2.07202,1.3987	0.00060801	0.00126673
3	chr11:117512500:G:A	117512500	A,A	G,G	1,1	inf,inf	inf,inf	2.30617,0.0472359	0.000607936	0.00122734
3	chr11:117051526:T:C	117051526	NA,C	NA,T	NA,1	NA,-inf	NA,inf	NA,1.44191	0.000606713	0.00122144
3	chr11:116997450:T:C	116997450	NA,C	NA,T	NA,1	NA,-inf	NA,inf	NA,1.4353	0.000603917	0.00121582
3	chr11:117131159:T:C	117131159	C,NA	T,NA	1,NA	inf,NA	inf,NA	1.43221,NA	0.000603667	0.00121451
3	chr11:117116705:T:C	117116705	C,NA	T,NA	1,NA	inf,NA	inf,NA	1.42817,NA	0.000602432	0.00121201
3	chr11:117070502:A:C	117070502	NA,C	NA,A	NA,1	NA,-inf	NA,inf	NA,1.1895	0.00060216	0.00121128
3	chr11:117479391:A:G	117479391	NA,G	NA,A	NA,1	NA,inf	NA,inf	NA,1.29339	0.000599966	0.00120888
3	chr11:116963014:C:T	116963014	T,T	C,C	1,1	-inf,-inf	inf,inf	3.55181,1.66523	0.000598005	0.00179321
3	chr11:117067546:C:T	117067546	NA,T	NA,C	NA,1	NA,-inf	NA,inf	NA,1.1873	0.000597617	0.00120219
3	chr11:116963597:G:A	116963597	A,A	G,G	1,1	-inf,-inf	inf,inf	3.58373,1.64245	0.000595819	0.00180434
3	chr11:117491146:C:T	117491146	T,T	C,C	1,1	-inf,-inf	inf,inf	1.14283,1.47065	0.000593319	0.00119624
3	chr11:117164906:C:T	117164906	T,NA	C,NA	1,NA	inf,NA	inf,NA	1.42085,NA	0.000592861	0.00119277
3	chr11:116988869:A:G	116988869	NA,G	NA,A	NA,1	NA,-inf	NA,inf	NA,1.17972	0.000589125	0.00118512
3	chr11:116991389:G:C	116991389	C,C	G,G	1,1	inf,inf	inf,inf	1.72496,0.752942	0.000587961	0.00118251
3	chr11:117055725:C:T	117055725	NA,T	NA,C	NA,1	NA,-inf	NA,inf	NA,1.42706	0.000587544	0.00118292
3	chr11:117191278:A:T	117191278	T,NA	A,NA	1,NA	inf,NA	inf,NA	1.41627,NA	0.000586511	0.00118001
3	chr11:117556130:C:T	117556130	NA,T	NA,C	NA,1	NA,inf	NA,inf	NA,1.2314	0.000586003	0.00118062
3	chr11:117184769:A:G	117184769	G,NA	A,NA	1,NA	inf,NA	inf,NA	1.41472,NA	0.000584253	0.00117547
3	chr11:116693692:C:T	116693692	T,T	C,C	1,1	-inf,inf	inf,inf	0.341728,1.94354	0.000583963	0.00117333
3	chr11:117003240:T:C	117003240	C,NA	T,NA	1,NA	inf,NA	inf,NA	1.41427,NA	0.000582652	0.00117227
3	chr11:117015176:T:C	117015176	NA,C	NA,T	NA,1	NA,-inf	NA,inf	NA,1.1734	0.000582333	0.00117147
3	chr11:116865963:A:G	116865963	G,G	A,A	1,1	-inf,-inf	inf,inf	2.28043,2.30165	0.000582141	0.00130618
3	chr11:117183313:C:G	117183313	G,NA	C,NA	1,NA	inf,NA	inf,NA	1.41215,NA	0.000581727	0.00117039
3	chr11:116866586:C:T	116866586	T,NA	C,NA	1,NA	inf,NA	inf,NA	1.35245,NA	0.000581591	0.00116966
3	chr11:116749369:T:C	116749369	NA,C	NA,T	NA,1	NA,inf	NA,inf	NA,1.13397	0.000581144	0.00116719
3	chr11:117182970:G:A	117182970	A,NA	G,NA	1,NA	inf,NA	inf,NA	1.41138,NA	0.000580903	0.00116873
3	chr11:116742468:T:C	116742468	C,C	T,T	1,1	-inf,-inf	inf,inf	1.5376,2.55849	0.000579723	0.00126046
3	chr11:117408121:G:T	117408121	NA,T	NA,G	NA,1	NA,inf	NA,inf	NA,1.20978	0.000579419	0.0011668
3	chr11:117108412:G:A	117108412	NA,A	NA,G	NA,1	NA,-inf	NA,inf	NA,1.2851	0.00057903	0.00116686
3	chr11:117009999:C:T	117009999	T,T	C,C	1,1	inf,inf	inf,inf	1.75195,0.715343	0.000578083	0.00116272
3	chr11:117043192:A:C	117043192	C,C	A,A	1,1	inf,inf	inf,inf	1.75425,0.714002	0.000577516	0.00116159
3	chr11:117191221:G:A	117191221	A,NA	G,NA	1,NA	inf,NA	inf,NA	1.40642,NA	0.000575749	0.00115837
3	chr11:117185177:G:C	117185177	C,NA	G,NA	1,NA	inf,NA	inf,NA	1.40599,NA	0.000574811	0.00115649
3	chr11:117444215:G:T	117444215	T,T	G,G	1,1	inf,inf	inf,inf	0.457195,2.15799	0.000573846	0.00115503
3	chr11:116885920:T:C	116885920	NA,C	NA,T	NA,1	NA,inf	NA,inf	NA,1.38124	0.000573611	0.00115677
3	chr11:116899390:C:T	116899390	NA,T	NA,C	NA,1	NA,-inf	NA,inf	NA,1.16514	0.000573523	0.00115376
3	chr11:117058538:T:C	117058538	C,C	T,T	1,1	-inf,-inf	inf,inf	3.92573,1.35037	0.000573469	0.00189221
3	chr11:117134491:A:G	117134491	G,NA	A,NA	1,NA	inf,NA	inf,NA	1.40325,NA	0.000573	0.00115284
3	chr11:116871910:C:T	116871910	T,NA	C,NA	1,NA	inf,NA	inf,NA	1.40517,NA	0.000572629	0.00115211
3	chr11:117171195:C:T	117171195	T,NA	C,NA	1,NA	inf,NA	inf,NA	1.40212,NA	0.00057088	0.00114858
3	chr11:117074058:G:A	117074058	NA,A	NA,G	NA,1	NA,-inf	NA,inf	NA,1.15746	0.000570612	0.00114784
3	chr11:117117051:G:A	117117051	A,NA	G,NA	1,NA	inf,NA	inf,NA	1.39889,NA	0.000569982	0.00114675
3	chr11:117149584:G:A	117149584	NA,A	NA,G	NA,1	NA,-inf	NA,inf	NA,1.20108	0.000569891	0.00114707
3	chr11:117252771:T:C	117252771	NA,C	NA,T	NA,1	NA,inf	NA,inf	NA,1.18339	0.00056691	0.00114114
3	chr11:116959545:T:C	116959545	C,C	T,T	1,1	-inf,-inf	inf,inf	3.47029,1.67978	0.000566856	0.00165292
3	chr11:117293530:A:C	117293530	C,C	A,A	1,1	-inf,-inf	inf,inf	0.167696,2.18565	0.00056612	0.00114086
3	chr11:117122023:A:C	117122023	C,NA	A,NA	1,NA	inf,NA	inf,NA	1.39028,NA	0.000560713	0.00112812
3	chr11:117194555:G:C	117194555	C,NA	G,NA	1,NA	inf,NA	inf,NA	1.39214,NA	0.000560071	0.00112684
3	chr11:117184684:A:C	117184684	C,NA	A,NA	1,NA	inf,NA	inf,NA	1.39218,NA	0.000560045	0.00112679
3	chr11:117073355:TTC:T	117073355	NA,T	NA,TTC	NA,1	NA,-inf	NA,inf	NA,1.14469	0.000557631	0.00112175
3	chr11:117205620:T:C	117205620	C,NA	T,NA	1,NA	inf,NA	inf,NA	1.38547,NA	0.000554037	0.0011147
3	chr11:117082174:G:A	117082174	NA,A	NA,G	NA,1	NA,-inf	NA,inf	NA,1.1466	0.000551287	0.00110913
3	chr11:117120255:C:T	117120255	NA,T	NA,C	NA,1	NA,-inf	NA,inf	NA,1.1907	0.000550436	0.00110803
3	chr11:117222770:C:T	117222770	T,T	C,C	1,1	inf,inf	inf,inf	0.243682,2.25718	0.000550403	0.00110755
3	chr11:116982407:G:A	116982407	A,A	G,G	1,1	-inf,-inf	inf,inf	3.52302,1.63794	0.000550131	0.00164003
3	chr11:117577156:T:C	117577156	C,NA	T,NA	1,NA	inf,NA	inf,NA	1.52947,NA	0.000550064	0.00110954
3	chr11:117432714:C:T	117432714	T,T	C,C	1,1	inf,inf	inf,inf	0.962737,1.76567	0.000548883	0.00110713
3	chr11:117577020:A:G	117577020	G,NA	A,NA	1,NA	inf,NA	inf,NA	1.52784,NA	0.000548152	0.00110569
3	chr11:117020361:C:G	117020361	G,G	C,C	1,1	inf,inf	inf,inf	1.76635,0.657948	0.000547644	0.00110152
3	chr11:117034440:G:A	117034440	NA,A	NA,G	NA,1	NA,-inf	NA,inf	NA,1.38348	0.000547255	0.00110184
3	chr11:116749108:C:A	116749108	NA,A	NA,C	NA,1	NA,inf	NA,inf	NA,1.10255	0.000544473	0.00109362
3	chr11:117028170:C:G	117028170	G,G	C,C	1,1	-inf,-inf	inf,inf	1.57927,2.14689	0.000543979	0.00116719
3	chr11:117153540:G:A	117153540	A,NA	G,NA	1,NA	inf,NA	inf,NA	1.37483,NA	0.000543275	0.00109306
3	chr11:117441713:A:G	117441713	G,G	A,A	1,1	inf,inf	inf,inf	0.53526,2.11856	0.000543154	0.0010931
3	chr11:116834800:G:A	116834800	A,A	G,G	1,1	-inf,-inf	inf,inf	3.46775,2.07736	0.00054289	0.0020224
3	chr11:117186152:G:T	117186152	NA,T	NA,G	NA,1	NA,inf	NA,inf	NA,1.23639	0.000541695	0.00109102
3	chr11:117377517:G:A	117377517	NA,A	NA,G	NA,1	NA,inf	NA,inf	NA,1.11775	0.000541444	0.00108998
3	chr11:117206025:G:A	117206025	A,NA	G,NA	1,NA	inf,NA	inf,NA	1.37205,NA	0.000540324	0.00108712
3	chr11:116699700:C:T	116699700	NA,T	NA,C	NA,1	NA,inf	NA,inf	NA,1.16773	0.000540163	0.00108699
3	chr11:117228309:A:G	117228309	G,NA	A,NA	1,NA	inf,NA	inf,NA	1.37294,NA	0.000539695	0.00108587
3	chr11:117120845:G:A	117120845	NA,A	NA,G	NA,1	NA,inf	NA,inf	NA,1.29368	0.000537959	0.00108497
3	chr11:117564270:C:G	117564270	G,NA	C,NA	1,NA	inf,NA	inf,NA	1.51827,NA	0.000537806	0.00108482
3	chr11:117124331:T:C	117124331	NA,C	NA,T	NA,1	NA,-inf	NA,inf	NA,1.23252	0.000537294	0.00108234
3	chr11:117282785:G:GCCC	117282785	NA,GCCC	NA,G	NA,1	NA,-inf	NA,inf	NA,1.21474	0.000535296	0.00107941
3	chr11:116588188:T:C	116588188	NA,C	NA,T	NA,1	NA,inf	NA,inf	NA,1.18417	0.000534307	0.00107634
3	chr11:116972042:G:A	116972042	A,A	G,G	1,1	inf,inf	inf,inf	1.86237,0.489472	0.000533134	0.00107242
3	chr11:116865052:C:CA	116865052	CA,NA	C,NA	1,NA	inf,NA	inf,NA	1.35016,NA	0.00053069	0.00106768
3	chr11:116657827:C:T	116657827	T,T	C,C	1,1	inf,inf	inf,inf	2.0511,1.46247	0.00053013	0.00110599
3	chr11:117010410:A:G	117010410	G,G	A,A	1,1	inf,inf	inf,inf	1.71298,0.706402	0.000529643	0.00106531
3	chr11:117088414:A:G	117088414	NA,G	NA,A	NA,1	NA,-inf	NA,inf	NA,1.1228	0.000528139	0.00106259
3	chr11:116856831:T:C	116856831	C,NA	T,NA	1,NA	inf,NA	inf,NA	1.35718,NA	0.000528019	0.00106236
3	chr11:116880158:A:C	116880158	C,C	A,A	1,1	-inf,-inf	inf,inf	2.89884,1.68277	0.000526328	0.00124215
3	chr11:117229878:A:G	117229878	G,G	A,A	1,1	inf,inf	inf,inf	1.43641,2.29833	0.000523983	0.00108263
3	chr11:116921583:G:A	116921583	A,A	G,G	1,1	inf,inf	inf,inf	1.84088,0.498594	0.000520632	0.00104726
3	chr11:116831117:G:A	116831117	A,A	G,G	1,1	inf,inf	inf,inf	1.91929,0.345356	0.000519829	0.00104528
3	chr11:116970110:T:C	116970110	NA,C	NA,T	NA,1	NA,-inf	NA,inf	NA,1.10781	0.000517496	0.00104112
3	chr11:116718221:G:A	116718221	NA,A	NA,G	NA,1	NA,inf	NA,inf	NA,1.09542	0.000516685	0.00103821
3	chr11:117574169:G:A	117574169	A,NA	G,NA	1,NA	inf,NA	inf,NA	1.4853,NA	0.000515446	0.00103958
3	chr11:117192788:C:T	117192788	NA,T	NA,C	NA,1	NA,inf	NA,inf	NA,1.20676	0.000515091	0.00103744
3	chr11:117211090:A:G	117211090	NA,G	NA,A	NA,1	NA,inf	NA,inf	NA,1.16623	0.000513158	0.00103285
3	chr11:116929517:T:TCC	116929517	TCC,TCC	T,T	1,1	inf,inf	inf,inf	1.80621,0.532628	0.00051282	0.00103152
3	chr11:117059421:GC:G	117059421	G,G	GC,GC	1,1	-inf,-inf	inf,inf	3.57678,1.55214	0.000512508	0.00154764
3	chr11:117324507:T:C	117324507	NA,C	NA,T	NA,1	NA,inf	NA,inf	NA,1.19169	0.000511915	0.001032
3	chr11:117050268:G:A	117050268	A,A	G,G	1,1	inf,inf	inf,inf	1.43908,0.984419	0.000511385	0.00102828
3	chr11:117223048:A:C	117223048	C,C	A,A	1,1	inf,inf	inf,inf	0.178895,2.20146	0.00051134	0.00102843
3	chr11:116853121:C:T	116853121	T,NA	C,NA	1,NA	inf,NA	inf,NA	1.3403,NA	0.000511285	0.00102871
3	chr11:117222844:A:G	117222844	G,G	A,A	1,1	inf,inf	inf,inf	0.226383,2.21297	0.000510345	0.00102684
3	chr11:117105882:G:A	117105882	A,NA	G,NA	1,NA	inf,NA	inf,NA	1.3346,NA	0.000508267	0.00102263
3	chr11:117248313:T:C	117248313	NA,C	NA,T	NA,1	NA,inf	NA,inf	NA,1.20737	0.000507699	0.0010234
3	chr11:117200903:G:A	117200903	NA,A	NA,G	NA,1	NA,inf	NA,inf	NA,1.12838	0.000507529	0.00102121
3	chr11:116853517:G:A	116853517	A,NA	G,NA	1,NA	inf,NA	inf,NA	1.33067,NA	0.000503693	0.00101343
3	chr11:117105555:G:A	117105555	A,NA	G,NA	1,NA	inf,NA	inf,NA	1.2699,NA	0.000503197	0.00101209
3	chr11:117219829:T:C	117219829	C,C	T,T	1,1	inf,inf	inf,inf	0.255153,2.30286	0.000502935	0.00101331
3	chr11:117198514:A:G	117198514	NA,G	NA,A	NA,1	NA,-inf	NA,inf	NA,1.12893	0.000502036	0.00101056
3	chr11:117579162:A:G	117579162	NA,G	NA,A	NA,1	NA,inf	NA,inf	NA,1.1555	0.000502003	0.00101131
3	chr11:116857155:T:C	116857155	C,NA	T,NA	1,NA	inf,NA	inf,NA	1.32927,NA	0.000501248	0.00100852
3	chr11:116922560:G:T	116922560	NA,T	NA,G	NA,1	NA,inf	NA,inf	NA,1.15136	0.000500548	0.00100756
3	chr11:117580221:C:T	117580221	T,NA	C,NA	1,NA	inf,NA	inf,NA	1.47598,NA	0.0005003	0.00100916
3	chr11:116828434:A:G	116828434	NA,G	NA,A	NA,1	NA,-inf	NA,inf	NA,1.23255	0.000499655	0.00100738
3	chr11:116861028:T:G	116861028	G,NA	T,NA	1,NA	inf,NA	inf,NA	1.32767,NA	0.000498897	0.0010038
3	chr11:117524283:G:A	117524283	NA,A	NA,G	NA,1	NA,inf	NA,inf	NA,1.15545	0.000496985	0.00100107
3	chr11:116618452:A:G	116618452	NA,G	NA,A	NA,1	NA,-inf	NA,inf	NA,1.13222	0.000496626	0.00100029
3	chr11:116619678:T:C	116619678	NA,C	NA,T	NA,1	NA,-inf	NA,inf	NA,1.13173	0.000496206	0.000999447
3	chr11:116616347:A:G	116616347	NA,G	NA,A	NA,1	NA,-inf	NA,inf	NA,1.13173	0.000496206	0.000999447
3	chr11:116619120:A:G	116619120	NA,G	NA,A	NA,1	NA,-inf	NA,inf	NA,1.13173	0.000496206	0.000999447
3	chr11:116927828:C:T	116927828	T,T	C,C	1,1	-inf,-inf	inf,inf	3.50864,1.58005	0.000495943	0.00147006
3	chr11:117089783:G:A	117089783	NA,A	NA,G	NA,1	NA,inf	NA,inf	NA,1.10654	0.000495537	0.000997427
3	chr11:116971746:TTC:T	116971746	T,T	TTC,TTC	1,1	inf,inf	inf,inf	1.80229,0.511349	0.000490279	0.000986221
3	chr11:116826432:C:T	116826432	NA,T	NA,C	NA,1	NA,inf	NA,inf	NA,1.45854	0.000489894	0.000991722
3	chr11:117202473:G:A	117202473	NA,A	NA,G	NA,1	NA,inf	NA,inf	NA,1.13873	0.000488985	0.000984231
3	chr11:117450564:G:A	117450564	NA,A	NA,G	NA,1	NA,-inf	NA,inf	NA,1.08697	0.000487854	0.000982817
3	chr11:116857544:C:T	116857544	T,NA	C,NA	1,NA	inf,NA	inf,NA	1.31368,NA	0.000487041	0.00097995
3	chr11:117050503:G:T	117050503	T,T	G,G	1,1	-inf,-inf	inf,inf	3.54479,1.53925	0.000486726	0.00145432
3	chr11:116771225:T:C	116771225	NA,C	NA,T	NA,1	NA,inf	NA,inf	NA,1.1159	0.000484126	0.000974328
3	chr11:117168636:G:A	117168636	NA,A	NA,G	NA,1	NA,inf	NA,inf	NA,1.09388	0.000482541	0.000970892
3	chr11:116930074:G:A	116930074	NA,A	NA,G	NA,1	NA,-inf	NA,inf	NA,1.30549	0.000481329	0.000969165
3	chr11:117125349:A:T	117125349	NA,T	NA,A	NA,1	NA,-inf	NA,inf	NA,1.17865	0.000480387	0.000968161
3	chr11:116986287:C:T	116986287	T,T	C,C	1,1	-inf,-inf	inf,inf	3.41906,1.61656	0.000480333	0.00138658
3	chr11:117192635:C:T	117192635	NA,T	NA,C	NA,1	NA,inf	NA,inf	NA,1.12923	0.000479342	0.000964849
3	chr11:117089597:G:A	117089597	A,A	G,G	1,1	-inf,-inf	inf,inf	3.48812,1.56405	0.000478804	0.0014057
3	chr11:116995649:T:C	116995649	NA,C	NA,T	NA,1	NA,-inf	NA,inf	NA,1.29483	0.000478661	0.000963772
3	chr11:116902849:C:T	116902849	NA,T	NA,C	NA,1	NA,inf	NA,inf	NA,1.12364	0.000476975	0.000960132
3	chr11:117441481:A:G	117441481	G,G	A,A	1,1	inf,inf	inf,inf	0.704764,1.91569	0.00047655	0.000959741
3	chr11:117033563:G:A	117033563	A,NA	G,NA	1,NA	inf,NA	inf,NA	1.27218,NA	0.000475346	0.000956273
3	chr11:116847838:C:G	116847838	G,NA	C,NA	1,NA	inf,NA	inf,NA	1.29936,NA	0.000474787	0.000955304
3	chr11:116948334:T:C	116948334	C,C	T,T	1,1	inf,inf	inf,inf	1.82269,0.458898	0.000474261	0.000954035
3	chr11:116688932:C:A	116688932	NA,A	NA,C	NA,1	NA,-inf	NA,inf	NA,1.21217	0.000474248	0.000955346
3	chr11:116922749:ATT:A	116922749	A,A	ATT,ATT	1,1	inf,inf	inf,inf	1.79542,0.492185	0.000473926	0.000953326
3	chr11:116869766:C:T	116869766	T,NA	C,NA	1,NA	inf,NA	inf,NA	1.37586,NA	0.00047328	0.000954844
3	chr11:117572653:G:A	117572653	A,NA	G,NA	1,NA	inf,NA	inf,NA	1.43682,NA	0.000471533	0.000951042
3	chr11:116959912:G:T	116959912	T,T	G,G	1,1	inf,inf	inf,inf	1.82211,0.451811	0.000470211	0.000945889
3	chr11:117404792:T:G	117404792	NA,G	NA,T	NA,1	NA,-inf	NA,inf	NA,1.15796	0.00046949	0.000945457
3	chr11:116615431:C:T	116615431	NA,T	NA,C	NA,1	NA,inf	NA,inf	NA,1.07771	0.000467273	0.000940728
3	chr11:117061712:T:C	117061712	C,C	T,T	1,1	-inf,-inf	inf,inf	1.59046,2.05365	0.000462904	0.000993851
3	chr11:116689731:T:C	116689731	C,C	T,T	1,1	inf,inf	inf,inf	1.79214,2.18999	0.000462459	0.00100256
3	chr11:116971458:T:C	116971458	C,C	T,T	1,1	inf,inf	inf,inf	1.79812,0.472737	0.000461662	0.000928684
3	chr11:117514857:C:T	117514857	T,NA	C,NA	1,NA	-inf,NA	inf,NA	1.42005,NA	0.000461208	0.000931724
3	chr11:117178550:G:C	117178550	NA,C	NA,G	NA,1	NA,inf	NA,inf	NA,1.14253	0.000460888	0.000928316
3	chr11:117518217:C:T	117518217	T,T	C,C	1,1	inf,inf	inf,inf	1.84545,0.643011	0.000460346	0.000929893
3	chr11:116968378:G:A	116968378	A,A	G,G	1,1	inf,inf	inf,inf	1.76426,0.517885	0.000459974	0.000925267
3	chr11:117210162:A:G	117210162	NA,G	NA,A	NA,1	NA,-inf	NA,inf	NA,1.18995	0.000457577	0.000922665
3	chr11:117186976:A:AC	117186976	NA,AC	NA,A	NA,1	NA,inf	NA,inf	NA,1.10028	0.000456968	0.000919813
3	chr11:117146609:A:G	117146609	NA,G	NA,A	NA,1	NA,inf	NA,inf	NA,1.09991	0.000456896	0.000919665
3	chr11:117356920:G:A	117356920	A,A	G,G	1,1	-inf,inf	inf,inf	0.696958,1.62202	0.000456745	0.000920706
3	chr11:117081676:C:T	117081676	T,T	C,C	1,1	-inf,-inf	inf,inf	3.67454,1.42724	0.000456428	0.00143233
3	chr11:116622369:G:A	116622369	NA,A	NA,G	NA,1	NA,inf	NA,inf	NA,1.08146	0.0004551	0.000916459
3	chr11:116623786:C:T	116623786	NA,T	NA,C	NA,1	NA,-inf	NA,inf	NA,1.12248	0.000454747	0.000916827
3	chr11:116958143:A:T	116958143	T,T	A,A	1,1	inf,inf	inf,inf	1.7846,0.479564	0.000453992	0.000913255
3	chr11:117173225:G:T	117173225	NA,T	NA,G	NA,1	NA,inf	NA,inf	NA,1.05929	0.000453674	0.000912856
3	chr11:116795383:C:T	116795383	T,T	C,C	1,1	-inf,inf	inf,inf	1.53243,1.21125	0.000452839	0.000919444
3	chr11:116908960:G:A	116908960	NA,A	NA,G	NA,1	NA,-inf	NA,inf	NA,1.26884	0.000452038	0.000910229
3	chr11:116900295:C:T	116900295	NA,T	NA,C	NA,1	NA,-inf	NA,inf	NA,1.26754	0.000451303	0.000908743
3	chr11:116662103:C:G	116662103	NA,G	NA,C	NA,1	NA,inf	NA,inf	NA,1.01974	0.000448178	0.000900718
3	chr11:117040874:A:G	117040874	G,NA	A,NA	1,NA	inf,NA	inf,NA	1.2393,NA	0.00044735	0.000899974
3	chr11:117157548:G:A	117157548	NA,A	NA,G	NA,1	NA,inf	NA,inf	NA,1.05124	0.000447093	0.000899625
3	chr11:117026742:G:A	117026742	NA,A	NA,G	NA,1	NA,inf	NA,inf	NA,1.13378	0.000445151	0.00089551
3	chr11:116673225:T:C	116673225	NA,C	NA,T	NA,1	NA,inf	NA,inf	NA,1.01916	0.000444936	0.000894237
3	chr11:116940059:T:C	116940059	C,NA	T,NA	1,NA	-inf,NA	inf,NA	1.13384,NA	0.000444716	0.000895038
3	chr11:116729054:G:A	116729054	NA,A	NA,G	NA,1	NA,inf	NA,inf	NA,1.00688	0.000444424	0.000893135
3	chr11:116930583:C:T	116930583	T,T	C,C	1,1	inf,inf	inf,inf	1.75888,0.497719	0.000444173	0.000893493
3	chr11:116612730:A:G	116612730	NA,G	NA,A	NA,1	NA,inf	NA,inf	NA,1.04344	0.000443333	0.000892541
3	chr11:117110090:G:A	117110090	NA,A	NA,G	NA,1	NA,inf	NA,inf	NA,1.02553	0.000442885	0.000891078
3	chr11:116921620:C:T	116921620	T,T	C,C	1,1	inf,inf	inf,inf	1.74756,0.51041	0.00044266	0.000890439
3	chr11:117364652:G:A	117364652	A,A	G,G	1,1	-inf,inf	inf,inf	1.94189,0.269194	0.000442412	0.00089294
3	chr11:116648709:G:A	116648709	NA,A	NA,G	NA,1	NA,inf	NA,inf	NA,1.02684	0.000441098	0.00088759
3	chr11:117192158:T:A	117192158	NA,A	NA,T	NA,1	NA,inf	NA,inf	NA,1.11619	0.000440738	0.000887747
3	chr11:117163604:C:T	117163604	T,NA	C,NA	1,NA	inf,NA	inf,NA	1.26042,NA	0.00043904	0.000883422
3	chr11:116962683:A:C	116962683	C,C	A,A	1,1	inf,inf	inf,inf	1.77083,0.472738	0.000438307	0.00088171
3	chr11:117197247:CT:C	117197247	NA,C	NA,CT	NA,1	NA,-inf	NA,inf	NA,1.11443	0.000438183	0.000883191
3	chr11:117172824:C:G	117172824	NA,G	NA,C	NA,1	NA,inf	NA,inf	NA,1.03889	0.000437413	0.00088016
3	chr11:116957857:G:A	116957857	A,A	G,G	1,1	inf,inf	inf,inf	1.76284,0.482669	0.000437411	0.000879904
3	chr11:116920021:G:A	116920021	NA,A	NA,G	NA,1	NA,-inf	NA,inf	NA,1.24654	0.000436825	0.000879606
3	chr11:117488192:C:T	117488192	NA,T	NA,C	NA,1	NA,inf	NA,inf	NA,1.11799	0.000436639	0.000879915
3	chr11:117570988:T:G	117570988	G,NA	T,NA	1,NA	inf,NA	inf,NA	1.39727,NA	0.000436452	0.000880349
3	chr11:117155963:A:G	117155963	NA,G	NA,A	NA,1	NA,inf	NA,inf	NA,1.03705	0.000436146	0.000877611
3	chr11:117492105:G:A	117492105	A,A	G,G	1,1	-inf,-inf	inf,inf	0.210561,2.05951	0.000434592	0.000876556
3	chr11:117044933:A:G	117044933	NA,G	NA,A	NA,1	NA,inf	NA,inf	NA,1.11844	0.000433826	0.000872743
3	chr11:117218290:G:C	117218290	C,C	G,G	1,1	inf,inf	inf,inf	0.236846,2.216	0.000432165	0.000870624
3	chr11:117565622:A:G	117565622	NA,G	NA,A	NA,1	NA,inf	NA,inf	NA,1.06685	0.000431198	0.00086881
3	chr11:116753634:A:C	116753634	NA,C	NA,A	NA,1	NA,inf	NA,inf	NA,1.03835	0.000430027	0.000865531
3	chr11:117186085:G:A	117186085	NA,A	NA,G	NA,1	NA,inf	NA,inf	NA,1.02886	0.000430012	0.000865278
3	chr11:116763797:A:G	116763797	NA,G	NA,A	NA,1	NA,inf	NA,inf	NA,1.04772	0.000429802	0.000865063
3	chr11:116958620:CAGG:C	116958620	C,C	CAGG,CAGG	1,1	inf,inf	inf,inf	1.75673,0.477304	0.000429162	0.000863316
3	chr11:116640311:A:G	116640311	G,G	A,A	1,1	inf,inf	inf,inf	3.02992,0.503701	0.000427876	0.00092743
3	chr11:116689950:C:T	116689950	NA,T	NA,C	NA,1	NA,-inf	NA,inf	NA,1.14934	0.000426993	0.000860181
3	chr11:117216117:G:A	117216117	NA,A	NA,G	NA,1	NA,inf	NA,inf	NA,1.13918	0.000426956	0.000858865
3	chr11:117376172:C:G	117376172	NA,G	NA,C	NA,1	NA,-inf	NA,inf	NA,1.08284	0.000426387	0.000859791
3	chr11:116787466:T:A	116787466	NA,A	NA,T	NA,1	NA,-inf	NA,inf	NA,1.17329	0.000426384	0.000859607
3	chr11:117200586:A:G	117200586	NA,G	NA,A	NA,1	NA,-inf	NA,inf	NA,1.09825	0.000425765	0.000858174
3	chr11:117292317:A:G	117292317	NA,G	NA,A	NA,1	NA,inf	NA,inf	NA,1.14129	0.000425271	0.000857706
3	chr11:116955693:T:C	116955693	C,C	T,T	1,1	inf,inf	inf,inf	1.73612,0.499248	0.00042498	0.000854895
3	chr11:117030833:G:A	117030833	A,A	G,G	1,1	-inf,-inf	inf,inf	3.39876,1.54396	0.000424585	0.00121358
3	chr11:117571374:A:G	117571374	NA,G	NA,A	NA,1	NA,-inf	NA,inf	NA,1.02718	0.000424584	0.000855273
3	chr11:117512979:C:T	117512979	T,T	C,C	1,1	inf,-inf	inf,inf	2.09445,0.0590447	0.000424262	0.000856188
3	chr11:117120135:A:G	117120135	G,G	A,A	1,1	-inf,-inf	inf,inf	2.14414,2.25048	0.000424248	0.00109518
3	chr11:117164764:G:A	117164764	NA,A	NA,G	NA,1	NA,inf	NA,inf	NA,1.01884	0.000424228	0.00085363
3	chr11:117213665:A:G	117213665	NA,G	NA,A	NA,1	NA,inf	NA,inf	NA,1.13688	0.000423927	0.000852788
3	chr11:116790254:G:A	116790254	NA,A	NA,G	NA,1	NA,inf	NA,inf	NA,1.03966	0.00042292	0.000851229
3	chr11:116730439:C:T	116730439	NA,T	NA,C	NA,1	NA,inf	NA,inf	NA,1.02771	0.000422547	0.000850478
3	chr11:116944590:A:G	116944590	G,G	A,A	1,1	inf,inf	inf,inf	1.75638,0.465996	0.000421913	0.000848744
3	chr11:116918722:T:C	116918722	C,C	T,T	1,1	inf,inf	inf,inf	1.70568,0.522173	0.000420667	0.000846159
3	chr11:117199301:C:T	117199301	NA,T	NA,C	NA,1	NA,inf	NA,inf	NA,1.01411	0.000420278	0.000845698
3	chr11:116949957:A:T	116949957	T,T	A,A	1,1	inf,inf	inf,inf	1.75038,0.471361	0.000420263	0.000845421
3	chr11:116753969:G:A	116753969	NA,A	NA,G	NA,1	NA,inf	NA,inf	NA,1.02369	0.000419423	0.000844199
3	chr11:117569505:T:G	117569505	G,NA	T,NA	1,NA	inf,NA	inf,NA	1.37363,NA	0.000418863	0.000844869
3	chr11:116690550:G:A	116690550	NA,A	NA,G	NA,1	NA,-inf	NA,inf	NA,1.24022	0.000418243	0.000842572
3	chr11:117513958:A:G	117513958	G,G	A,A	1,1	inf,inf	inf,inf	2.0847,0.0623666	0.000417662	0.000842921
3	chr11:116705038:C:T	116705038	T,T	C,C	1,1	inf,inf	inf,inf	0.556853,1.71045	0.000417527	0.000840327
3	chr11:116954222:A:C	116954222	C,C	A,A	1,1	inf,inf	inf,inf	1.73008,0.493438	0.000416704	0.000838251
3	chr11:117209689:GAAGCAT:G	117209689	NA,G	NA,GAAGCAT	NA,1	NA,inf	NA,inf	NA,1.0463	0.00041665	0.000838706
3	chr11:117125424:G:C	117125424	NA,C	NA,G	NA,1	NA,-inf	NA,inf	NA,1.09367	0.000415932	0.000838278
3	chr11:117178884:C:T	117178884	NA,T	NA,C	NA,1	NA,inf	NA,inf	NA,1.00713	0.000414948	0.000834984
3	chr11:116935651:G:T	116935651	T,T	G,G	1,1	inf,inf	inf,inf	1.73505,0.481673	0.000413814	0.000832446
3	chr11:116895201:G:A	116895201	NA,A	NA,G	NA,1	NA,-inf	NA,inf	NA,1.10291	0.000413739	0.000834006
3	chr11:117160521:G:A	117160521	NA,A	NA,G	NA,1	NA,-inf	NA,inf	NA,1.09958	0.000412387	0.00083148
3	chr11:117098441:G:A	117098441	NA,A	NA,G	NA,1	NA,inf	NA,inf	NA,1.00461	0.000407909	0.000821594
3	chr11:116718625:G:A	116718625	NA,A	NA,G	NA,1	NA,-inf	NA,inf	NA,1.06695	0.000406402	0.000819948
3	chr11:116748316:A:G	116748316	NA,G	NA,A	NA,1	NA,inf	NA,inf	NA,1.0046	0.000405927	0.000817049
3	chr11:116930227:T:C	116930227	C,C	T,T	1,1	-inf,-inf	inf,inf	3.37276,1.53898	0.000405901	0.00115555
3	chr11:117487696:G:A	117487696	NA,A	NA,G	NA,1	NA,inf	NA,inf	NA,1.06273	0.000405103	0.00081632
3	chr11:117133359:G:A	117133359	NA,A	NA,G	NA,1	NA,-inf	NA,inf	NA,1.07736	0.000404774	0.000815788
3	chr11:117093431:G:A	117093431	NA,A	NA,G	NA,1	NA,-inf	NA,inf	NA,1.08913	0.000404755	0.000815888
3	chr11:116837947:T:G	116837947	G,NA	T,NA	1,NA	inf,NA	inf,NA	1.18937,NA	0.000403539	0.000811898
3	chr11:116879886:A:C	116879886	NA,C	NA,A	NA,1	NA,inf	NA,inf	NA,1.03095	0.000402746	0.000811213
3	chr11:117227604:G:C	117227604	NA,C	NA,G	NA,1	NA,inf	NA,inf	NA,1.02421	0.000402713	0.000810666
3	chr11:116982890:G:A	116982890	A,A	G,G	1,1	-inf,-inf	inf,inf	3.29456,1.58992	0.000402222	0.00112398
3	chr11:116930485:A:C	116930485	C,C	A,A	1,1	-inf,-inf	inf,inf	1.88754,1.95634	0.000400919	0.000904482
3	chr11:117214572:G:A	117214572	NA,A	NA,G	NA,1	NA,-inf	NA,inf	NA,1.00812	0.000400755	0.000806889
3	chr11:117144479:C:T	117144479	T,T	C,C	1,1	-inf,-inf	inf,inf	1.51188,2.09286	0.000399086	0.000828828
3	chr11:117216316:A:G	117216316	NA,G	NA,A	NA,1	NA,-inf	NA,inf	NA,1.00494	0.000398214	0.000801785
3	chr11:116869679:A:T	116869679	NA,T	NA,A	NA,1	NA,inf	NA,inf	NA,1.02582	0.000397299	0.000799709
3	chr11:117102498:T:C	117102498	NA,C	NA,T	NA,1	NA,inf	NA,inf	NA,0.984375	0.00039717	0.000799621
3	chr11:117314607:C:A	117314607	NA,A	NA,C	NA,1	NA,inf	NA,inf	NA,0.996044	0.000397001	0.000799652
3	chr11:116725178:G:A	116725178	NA,A	NA,G	NA,1	NA,inf	NA,inf	NA,0.942035	0.000395515	0.000794945
3	chr11:117060082:A:G	117060082	G,G	A,A	1,1	-inf,-inf	inf,inf	3.52825,1.42694	0.000395171	0.00117952
3	chr11:117569322:T:G	117569322	NA,G	NA,T	NA,1	NA,inf	NA,inf	NA,1.01571	0.000394976	0.000795854
3	chr11:117192304:C:T	117192304	NA,T	NA,C	NA,1	NA,-inf	NA,inf	NA,1.15648	0.000393097	0.00079196
3	chr11:116615947:G:C	116615947	C,C	G,G	1,1	-inf,inf	inf,inf	0.125665,2.09915	0.000392702	0.000791373
3	chr11:117541830:C:G	117541830	NA,G	NA,C	NA,1	NA,-inf	NA,inf	NA,1.03322	0.000392222	0.00079075
3	chr11:116830059:C:T	116830059	T,NA	C,NA	1,NA	inf,NA	inf,NA	1.167,NA	0.000391425	0.000787509
3	chr11:117073507:T:C	117073507	NA,C	NA,T	NA,1	NA,inf	NA,inf	NA,1.05002	0.000390977	0.000786562
3	chr11:116650209:C:G	116650209	G,G	C,C	1,1	inf,-inf	inf,inf	2.83224,1.19361	0.000390867	0.000953461
3	chr11:117045103:C:T	117045103	T,T	C,C	1,1	-inf,-inf	inf,inf	1.5386,1.97522	0.000390478	0.000834369
3	chr11:116926130:A:T	116926130	T,T	A,A	1,1	-inf,-inf	inf,inf	3.44388,1.47614	0.000387793	0.00113189
3	chr11:116758432:T:C	116758432	NA,C	NA,T	NA,1	NA,inf	NA,inf	NA,0.977654	0.000387555	0.000780091
3	chr11:116643982:G:A	116643982	A,A	G,G	1,1	inf,-inf	inf,inf	1.53447,0.985163	0.000387476	0.000784295
3	chr11:117218780:T:A	117218780	NA,A	NA,T	NA,1	NA,-inf	NA,inf	NA,0.986645	0.000385772	0.000776747
3	chr11:117093350:C:T	117093350	T,T	C,C	1,1	inf,inf	inf,inf	1.79312,0.344206	0.000385749	0.000776109
3	chr11:117221815:G:T	117221815	NA,T	NA,G	NA,1	NA,-inf	NA,inf	NA,0.985409	0.000384785	0.000774763
3	chr11:117231466:C:T	117231466	NA,T	NA,C	NA,1	NA,-inf	NA,inf	NA,0.980506	0.000384105	0.000773504
3	chr11:117093349:G:T	117093349	T,T	G,G	1,1	inf,inf	inf,inf	1.7881,0.346608	0.0003831	0.000770781
3	chr11:117552799:G:A	117552799	NA,A	NA,G	NA,1	NA,-inf	NA,inf	NA,1.0048	0.000382273	0.000770806
3	chr11:116761137:C:T	116761137	NA,T	NA,C	NA,1	NA,inf	NA,inf	NA,0.966338	0.000380254	0.000765406
3	chr11:117166226:G:A	117166226	NA,A	NA,G	NA,1	NA,-inf	NA,inf	NA,0.98485	0.000379737	0.000764658
3	chr11:117109431:G:C	117109431	C,NA	G,NA	1,NA	inf,NA	inf,NA	1.17645,NA	0.000379681	0.000764009
3	chr11:116762637:A:T	116762637	NA,T	NA,A	NA,1	NA,inf	NA,inf	NA,0.965402	0.000379417	0.000763723
3	chr11:117110864:A:G	117110864	G,G	A,A	1,1	-inf,-inf	inf,inf	1.14991,2.03821	0.000378073	0.00078509
3	chr11:117050203:C:T	117050203	NA,T	NA,C	NA,1	NA,inf	NA,inf	NA,1.01344	0.000377368	0.000759002
3	chr11:116733357:A:G	116733357	NA,G	NA,A	NA,1	NA,inf	NA,inf	NA,0.964921	0.000377232	0.000759322
3	chr11:117107911:A:G	117107911	G,NA	A,NA	1,NA	inf,NA	inf,NA	1.17392,NA	0.000376889	0.0007584
3	chr11:117224874:T:G	117224874	NA,G	NA,T	NA,1	NA,-inf	NA,inf	NA,0.969693	0.00037496	0.000754985
3	chr11:117125379:G:A	117125379	NA,A	NA,G	NA,1	NA,-inf	NA,inf	NA,0.970121	0.000374877	0.000754823
3	chr11:116789356:G:A	116789356	NA,A	NA,G	NA,1	NA,-inf	NA,inf	NA,1.04514	0.000374266	0.000754604
3	chr11:117036397:T:C	117036397	C,C	T,T	1,1	-inf,-inf	inf,inf	1.44652,1.97816	0.000374197	0.000793573
3	chr11:117218268:G:A	117218268	NA,A	NA,G	NA,1	NA,-inf	NA,inf	NA,1.1258	0.000373806	0.000753093
3	chr11:117446948:C:T	117446948	T,T	C,C	1,1	inf,-inf	inf,inf	0.570141,1.81523	0.000373782	0.000754313
3	chr11:116791757:C:A	116791757	NA,A	NA,C	NA,1	NA,inf	NA,inf	NA,0.892287	0.000373429	0.000750476
3	chr11:117220512:G:A	117220512	NA,A	NA,G	NA,1	NA,-inf	NA,inf	NA,1.06681	0.0003734	0.000752922
3	chr11:117540384:T:C	117540384	NA,C	NA,T	NA,1	NA,-inf	NA,inf	NA,1.00445	0.000373024	0.000752057
3	chr11:116836968:A:G	116836968	G,G	A,A	1,1	-inf,-inf	inf,inf	1.2017,2.00645	0.00036893	0.000768606
3	chr11:116613436:A:G	116613436	NA,G	NA,A	NA,1	NA,inf	NA,inf	NA,0.968394	0.000368632	0.000742152
3	chr11:117017151:G:C	117017151	NA,C	NA,G	NA,1	NA,inf	NA,inf	NA,1.02102	0.000368596	0.000741611
3	chr11:117131913:T:A	117131913	NA,A	NA,T	NA,1	NA,-inf	NA,inf	NA,0.955492	0.000368005	0.000740971
3	chr11:117155127:G:GT	117155127	NA,GT	NA,G	NA,1	NA,-inf	NA,inf	NA,0.967457	0.000367849	0.000740734
3	chr11:117469846:G:A	117469846	NA,A	NA,G	NA,1	NA,inf	NA,inf	NA,0.940131	0.000367743	0.000740722
3	chr11:116814599:T:C	116814599	NA,C	NA,T	NA,1	NA,inf	NA,inf	NA,0.938163	0.000367646	0.000740134
3	chr11:117552679:A:G	117552679	NA,G	NA,A	NA,1	NA,inf	NA,inf	NA,0.984392	0.000367174	0.000739889
3	chr11:116614047:G:C	116614047	NA,C	NA,G	NA,1	NA,inf	NA,inf	NA,0.954261	0.000367156	0.000739392
3	chr11:117128843:C:T	117128843	T,T	C,C	1,1	-inf,-inf	inf,inf	0.895315,2.06388	0.000366825	0.000752718
3	chr11:117154863:A:C	117154863	NA,C	NA,A	NA,1	NA,-inf	NA,inf	NA,0.965632	0.000366713	0.000738447
3	chr11:116752399:A:G	116752399	NA,G	NA,A	NA,1	NA,inf	NA,inf	NA,0.943985	0.000365775	0.000736276
3	chr11:117390310:G:A	117390310	A,NA	G,NA	1,NA	inf,NA	inf,NA	1.06757,NA	0.000365312	0.0007355
3	chr11:116821918:G:A	116821918	NA,A	NA,G	NA,1	NA,inf	NA,inf	NA,0.921724	0.000364571	0.000734199
3	chr11:116751120:A:C	116751120	NA,C	NA,A	NA,1	NA,inf	NA,inf	NA,0.938853	0.000362554	0.000729798
3	chr11:117540304:A:G	117540304	NA,G	NA,A	NA,1	NA,-inf	NA,inf	NA,0.984809	0.000361009	0.00072783
3	chr11:117175444:TTGC:T	117175444	T,T	TTGC,TTGC	1,1	-inf,-inf	inf,inf	1.42948,2.05746	0.000360956	0.000746932
3	chr11:116654559:G:A	116654559	NA,A	NA,G	NA,1	NA,-inf	NA,inf	NA,1.01081	0.000360824	0.00072678
3	chr11:117016709:T:C	117016709	NA,C	NA,T	NA,1	NA,inf	NA,inf	NA,1.0079	0.000360177	0.000724716
3	chr11:116990383:G:C	116990383	C,NA	G,NA	1,NA	inf,NA	inf,NA	1.21418,NA	0.000358781	0.000723747
3	chr11:116679815:T:A	116679815	NA,A	NA,T	NA,1	NA,inf	NA,inf	NA,0.888884	0.000357921	0.000719521
3	chr11:117451237:A:C	117451237	NA,C	NA,A	NA,1	NA,-inf	NA,inf	NA,0.98525	0.00035772	0.000720944
3	chr11:116653052:AG:A	116653052	NA,A	NA,AG	NA,1	NA,-inf	NA,inf	NA,1.00347	0.000356926	0.000718919
3	chr11:117355903:C:T	117355903	T,NA	C,NA	1,NA	inf,NA	inf,NA	2.13524,NA	0.000356477	0.000749907
3	chr11:116776016:A:G	116776016	NA,G	NA,A	NA,1	NA,-inf	NA,inf	NA,1.01331	0.000356172	0.000718116
3	chr11:116652293:T:C	116652293	NA,C	NA,T	NA,1	NA,-inf	NA,inf	NA,1.00207	0.000356102	0.000717261
3	chr11:117380805:G:C	117380805	C,C	G,G	1,1	-inf,inf	inf,inf	0.931119,1.24178	0.000355131	0.000716023
3	chr11:116916476:T:C	116916476	C,C	T,T	1,1	inf,inf	inf,inf	1.78882,0.235144	0.000354952	0.0007141
3	chr11:117458241:G:T	117458241	NA,T	NA,G	NA,1	NA,-inf	NA,inf	NA,0.980048	0.000354612	0.000714676
3	chr11:117139073:C:T	117139073	T,T	C,C	1,1	-inf,-inf	inf,inf	1.56913,2.00704	0.000353648	0.000736519
3	chr11:117172233:T:C	117172233	C,C	T,T	1,1	-inf,-inf	inf,inf	1.33999,2.06896	0.000353472	0.000728841
3	chr11:117017528:TG:T	117017528	T,T	TG,TG	1,1	-inf,-inf	inf,inf	3.25727,1.51481	0.00035297	0.000970316
3	chr11:117167350:C:A	117167350	NA,A	NA,C	NA,1	NA,-inf	NA,inf	NA,1.09031	0.000352831	0.000710494
3	chr11:117081251:AT:A	117081251	NA,A	NA,AT	NA,1	NA,-inf	NA,inf	NA,1.00825	0.000352764	0.000711183
3	chr11:117183330:A:T	117183330	NA,T	NA,A	NA,1	NA,-inf	NA,inf	NA,0.941479	0.000352683	0.0007102
3	chr11:117384670:C:T	117384670	T,NA	C,NA	1,NA	inf,NA	inf,NA	0.894424,NA	0.000352427	0.000708333
3	chr11:117040932:C:A	117040932	NA,A	NA,C	NA,1	NA,-inf	NA,inf	NA,1.00592	0.0003524	0.000710363
3	chr11:117425149:T:C	117425149	NA,C	NA,T	NA,1	NA,inf	NA,inf	NA,0.913468	0.000352086	0.000708921
3	chr11:116727767:T:C	116727767	NA,C	NA,T	NA,1	NA,inf	NA,inf	NA,0.925378	0.00035207	0.000708707
3	chr11:116802316:T:C	116802316	NA,C	NA,T	NA,1	NA,-inf	NA,inf	NA,0.983822	0.000351984	0.000709584
3	chr11:117231484:G:A	117231484	A,A	G,G	1,1	-inf,-inf	inf,inf	0.744335,1.26433	0.000350829	0.000705679
3	chr11:117078689:C:A	117078689	NA,A	NA,C	NA,1	NA,inf	NA,inf	NA,0.984846	0.000350421	0.000705035
3	chr11:116625176:T:C	116625176	NA,C	NA,T	NA,1	NA,inf	NA,inf	NA,0.919014	0.000350277	0.000705403
3	chr11:117387971:G:T	117387971	T,NA	G,NA	1,NA	inf,NA	inf,NA	0.999175,NA	0.000349539	0.000703339
3	chr11:116940170:T:A	116940170	NA,A	NA,T	NA,1	NA,-inf	NA,inf	NA,1.00013	0.000349357	0.000704228
3	chr11:117299423:G:A	117299423	A,NA	G,NA	1,NA	-inf,NA	inf,NA	1.32827,NA	0.000348693	0.00070503
3	chr11:116954168:T:G	116954168	G,G	T,T	1,1	-inf,-inf	inf,inf	1.64486,1.87915	0.000348512	0.0007518
3	chr11:117079911:G:A	117079911	NA,A	NA,G	NA,1	NA,inf	NA,inf	NA,0.979557	0.000347934	0.000700033
3	chr11:116692680:G:A	116692680	NA,A	NA,G	NA,1	NA,-inf	NA,inf	NA,1.06692	0.000346657	0.00069867
3	chr11:116950699:T:C	116950699	C,C	T,T	1,1	inf,inf	inf,inf	1.81045,0.163605	0.00034606	0.000696275
3	chr11:116744779:T:G	116744779	NA,G	NA,T	NA,1	NA,-inf	NA,inf	NA,0.995763	0.000345532	0.000696658
3	chr11:117198887:G:A	117198887	NA,A	NA,G	NA,1	NA,-inf	NA,inf	NA,1.07258	0.000342776	0.00069061
3	chr11:116590825:T:C	116590825	NA,C	NA,T	NA,1	NA,inf	NA,inf	NA,0.911798	0.000341619	0.000688187
3	chr11:116686196:C:T	116686196	T,T	C,C	1,1	inf,inf	inf,inf	1.92538,1.16861	0.000340985	0.000703831
3	chr11:117114467:G:C	117114467	NA,C	NA,G	NA,1	NA,inf	NA,inf	NA,0.871439	0.000340931	0.000686044
3	chr11:117121081:G:A	117121081	NA,A	NA,G	NA,1	NA,inf	NA,inf	NA,0.928283	0.000340699	0.000685963
3	chr11:116599404:A:C	116599404	NA,C	NA,A	NA,1	NA,inf	NA,inf	NA,0.890594	0.000340488	0.000685656
3	chr11:117405099:G:A	117405099	A,NA	G,NA	1,NA	inf,NA	inf,NA	0.983846,NA	0.000340381	0.000684914
3	chr11:117373663:C:T	117373663	NA,T	NA,C	NA,1	NA,inf	NA,inf	NA,0.889459	0.000340288	0.000685368
3	chr11:116649717:A:C	116649717	C,C	A,A	1,1	inf,-inf	inf,inf	2.76319,1.15363	0.000340002	0.000819584
3	chr11:116800760:T:C	116800760	C,C	T,T	1,1	-inf,-inf	inf,inf	6.17735,0.429854	0.000339809	0.0429428
3	chr11:117400575:G:A	117400575	NA,A	NA,G	NA,1	NA,-inf	NA,inf	NA,0.911582	0.000339633	0.000684187
3	chr11:117113695:A:G	117113695	NA,G	NA,A	NA,1	NA,inf	NA,inf	NA,0.868587	0.000339204	0.000682571
3	chr11:116941162:A:G	116941162	G,G	A,A	1,1	inf,inf	inf,inf	1.62517,0.48069	0.00033905	0.000682044
3	chr11:116722979:C:G	116722979	NA,G	NA,C	NA,1	NA,inf	NA,inf	NA,0.903315	0.000338872	0.000682162
3	chr11:116707645:G:T	116707645	T,NA	G,NA	1,NA	-inf,NA	inf,NA	1.36422,NA	0.000338622	0.000685768
3	chr11:116807954:G:A	116807954	NA,A	NA,G	NA,1	NA,-inf	NA,inf	NA,0.767969	0.000338189	0.000679768
3	chr11:116677879:C:T	116677879	NA,T	NA,C	NA,1	NA,inf	NA,inf	NA,0.855235	0.000337662	0.00067884
3	chr11:117012828:T:G	117012828	G,NA	T,NA	1,NA	-inf,NA	inf,NA	3.67014,NA	0.000337068	0.00110158
3	chr11:116649022:C:T	116649022	T,T	C,C	1,1	inf,-inf	inf,inf	2.86564,1.09597	0.000336726	0.000829528
3	chr11:116596632:C:T	116596632	T,NA	C,NA	1,NA	inf,NA	inf,NA	1.21788,NA	0.000336459	0.00067941
3	chr11:116732938:T:C	116732938	NA,C	NA,T	NA,1	NA,-inf	NA,inf	NA,0.979561	0.000336417	0.000678284
3	chr11:117112900:G:A	117112900	NA,A	NA,G	NA,1	NA,inf	NA,inf	NA,0.865374	0.000336221	0.000676594
3	chr11:117370939:G:A	117370939	NA,A	NA,G	NA,1	NA,inf	NA,inf	NA,0.881777	0.000335585	0.000675902
3	chr11:117164786:A:G	117164786	G,G	A,A	1,1	-inf,-inf	inf,inf	1.29426,2.0504	0.000335337	0.000690254
3	chr11:116722736:CTATT:C	116722736	NA,C	NA,CTATT	NA,1	NA,inf	NA,inf	NA,0.897303	0.000335295	0.000674966
3	chr11:116828482:T:C	116828482	NA,C	NA,T	NA,1	NA,-inf	NA,inf	NA,0.97043	0.000335186	0.000675329
3	chr11:116687529:T:A	116687529	A,A	T,T	1,1	inf,inf	inf,inf	1.08954,2.15718	0.000334932	0.000693222
3	chr11:117129753:A:G	117129753	NA,G	NA,A	NA,1	NA,-inf	NA,inf	NA,0.902221	0.000333651	0.000671864
3	chr11:117197160:G:A	117197160	NA,A	NA,G	NA,1	NA,-inf	NA,inf	NA,1.05465	0.000333292	0.000671507
3	chr11:116924008:G:A	116924008	NA,A	NA,G	NA,1	NA,-inf	NA,inf	NA,0.970334	0.000332509	0.000670276
3	chr11:116648184:C:T	116648184	T,T	C,C	1,1	-inf,inf	inf,inf	0.969855,1.63199	0.000331664	0.000674898
3	chr11:117267769:T:C	117267769	C,NA	T,NA	1,NA	inf,NA	inf,NA	1.31989,NA	0.000331651	0.000670894
3	chr11:117574587:C:T	117574587	NA,T	NA,C	NA,1	NA,-inf	NA,inf	NA,0.914146	0.000330475	0.000666072
3	chr11:117166655:TA:T	117166655	NA,T	NA,TA	NA,1	NA,-inf	NA,inf	NA,0.90233	0.000330345	0.000665244
3	chr11:117083685:G:C	117083685	NA,C	NA,G	NA,1	NA,inf	NA,inf	NA,0.946339	0.000329535	0.000663044
3	chr11:117149114:C:T	117149114	NA,T	NA,C	NA,1	NA,-inf	NA,inf	NA,1.04502	0.000328019	0.000660884
3	chr11:117311424:AG:A	117311424	A,NA	AG,NA	1,NA	-inf,NA	inf,NA	1.10653,NA	0.000326067	0.000657283
3	chr11:116855465:C:T	116855465	T,NA	C,NA	1,NA	inf,NA	inf,NA	1.0623,NA	0.000325144	0.000654207
3	chr11:117354072:A:G	117354072	G,NA	A,NA	1,NA	inf,NA	inf,NA	2.03486,NA	0.000325049	0.000680724
3	chr11:117078846:C:T	117078846	T,NA	C,NA	1,NA	-inf,NA	inf,NA	0.913069,NA	0.000324966	0.00065359
3	chr11:116975460:AT:A	116975460	NA,A	NA,AT	NA,1	NA,inf	NA,inf	NA,0.936453	0.000324903	0.000653717
3	chr11:116648867:C:G	116648867	G,G	C,C	1,1	inf,-inf	inf,inf	2.83723,1.0903	0.000324264	0.000794481
3	chr11:116601707:C:T	116601707	NA,T	NA,C	NA,1	NA,inf	NA,inf	NA,0.865743	0.000324144	0.00065279
3	chr11:116602411:T:A	116602411	NA,A	NA,T	NA,1	NA,inf	NA,inf	NA,0.970553	0.000322979	0.000651155
3	chr11:117046613:T:G	117046613	NA,G	NA,T	NA,1	NA,-inf	NA,inf	NA,0.947646	0.000322779	0.000650652
3	chr11:116657946:A:G	116657946	NA,G	NA,A	NA,1	NA,-inf	NA,inf	NA,0.921506	0.000322608	0.000649477
3	chr11:117202273:C:T	117202273	NA,T	NA,C	NA,1	NA,-inf	NA,inf	NA,1.03247	0.000322032	0.000648824
3	chr11:117199145:C:T	117199145	NA,T	NA,C	NA,1	NA,-inf	NA,inf	NA,1.03247	0.000322032	0.000648824
3	chr11:117030106:C:T	117030106	NA,T	NA,C	NA,1	NA,-inf	NA,inf	NA,0.945968	0.000321906	0.000648893
3	chr11:116675444:A:T	116675444	T,T	A,A	1,1	inf,inf	inf,inf	1.93275,1.12148	0.00032164	0.000663876
3	chr11:116911543:G:A	116911543	NA,A	NA,G	NA,1	NA,-inf	NA,inf	NA,0.948541	0.000321215	0.000647504
3	chr11:117327893:C:T	117327893	NA,T	NA,C	NA,1	NA,inf	NA,inf	NA,0.850081	0.000320811	0.000645617
3	chr11:116973078:T:G	116973078	NA,G	NA,T	NA,1	NA,inf	NA,inf	NA,0.927799	0.000320409	0.000644679
3	chr11:116910983:T:C	116910983	C,C	T,T	1,1	inf,inf	inf,inf	1.74964,0.204341	0.000319951	0.000643707
3	chr11:117220511:G:A	117220511	A,A	G,G	1,1	inf,inf	inf,inf	0.266753,2.04995	0.000319334	0.000643583
3	chr11:117489896:G:A	117489896	NA,A	NA,G	NA,1	NA,inf	NA,inf	NA,0.926144	0.000318757	0.000642411
3	chr11:117477369:T:A	117477369	NA,A	NA,T	NA,1	NA,inf	NA,inf	NA,0.923775	0.000318571	0.000641963
3	chr11:117551975:G:A	117551975	A,NA	G,NA	1,NA	-inf,NA	inf,NA	1.00203,NA	0.000318024	0.000640267
3	chr11:117158726:C:T	117158726	NA,T	NA,C	NA,1	NA,-inf	NA,inf	NA,0.871388	0.000316826	0.000638018
3	chr11:117554695:C:T	117554695	NA,T	NA,C	NA,1	NA,-inf	NA,inf	NA,0.898144	0.000316699	0.000638444
3	chr11:116915664:T:C	116915664	NA,C	NA,T	NA,1	NA,-inf	NA,inf	NA,0.940338	0.000316365	0.000637795
3	chr11:116650841:A:G	116650841	G,G	A,A	1,1	inf,-inf	inf,inf	2.78292,1.10735	0.000316084	0.00076661
3	chr11:116821618:C:T	116821618	T,T	C,C	1,1	-inf,-inf	inf,inf	0.892659,1.81387	0.000315665	0.000644322
3	chr11:116977492:G:C	116977492	NA,C	NA,G	NA,1	NA,inf	NA,inf	NA,0.917097	0.000314885	0.000633576
3	chr11:116706327:A:G	116706327	G,G	A,A	1,1	inf,inf	inf,inf	1.14194,2.12358	0.000314413	0.000653752
3	chr11:117364700:GT:G	117364700	NA,G	NA,GT	NA,1	NA,inf	NA,inf	NA,0.843536	0.000314343	0.000633139
3	chr11:117040055:A:G	117040055	NA,G	NA,A	NA,1	NA,inf	NA,inf	NA,0.875428	0.000313784	0.000631887
3	chr11:117397540:G:T	117397540	T,NA	G,NA	1,NA	inf,NA	inf,NA	0.938684,NA	0.000312343	0.000628532
3	chr11:116723579:G:A	116723579	NA,A	NA,G	NA,1	NA,-inf	NA,inf	NA,0.951891	0.000312221	0.000629038
3	chr11:117067811:A:AC	117067811	AC,AC	A,A	1,1	-inf,-inf	inf,inf	3.61135,1.19515	0.000311573	0.000946077
3	chr11:116650418:T:G	116650418	G,G	T,T	1,1	inf,-inf	inf,inf	2.79189,1.09453	0.000311546	0.000757096
3	chr11:117036196:C:T	117036196	NA,T	NA,C	NA,1	NA,inf	NA,inf	NA,0.911298	0.000311129	0.000626042
3	chr11:116626243:A:G	116626243	NA,G	NA,A	NA,1	NA,inf	NA,inf	NA,0.848092	0.000310888	0.000626109
3	chr11:117129684:A:G	117129684	G,NA	A,NA	1,NA	-inf,NA	inf,NA	1.25224,NA	0.00031054	0.000627816
3	chr11:116887500:C:T	116887500	T,T	C,C	1,1	inf,-inf	inf,inf	1.77831,0.118887	0.00031009	0.000624087
3	chr11:116606082:A:G	116606082	NA,G	NA,A	NA,1	NA,inf	NA,inf	NA,0.944644	0.000310078	0.000625142
3	chr11:116687809:A:G	116687809	G,G	A,A	1,1	inf,inf	inf,inf	1.11459,2.10796	0.000310031	0.000642103
3	chr11:116799960:A:C	116799960	C,C	A,A	1,1	-inf,-inf	inf,inf	6.25316,0.113796	0.0003097	0.0348361
3	chr11:117222172:A:G	117222172	NA,G	NA,A	NA,1	NA,-inf	NA,inf	NA,1.0045	0.000309449	0.000623472
3	chr11:117204332:C:T	117204332	NA,T	NA,C	NA,1	NA,inf	NA,inf	NA,0.830008	0.000308791	0.000621479
3	chr11:117204974:G:A	117204974	NA,A	NA,G	NA,1	NA,-inf	NA,inf	NA,1.00277	0.000308524	0.00062162
3	chr11:116615076:T:C	116615076	NA,C	NA,T	NA,1	NA,inf	NA,inf	NA,0.867515	0.000308377	0.000620938
3	chr11:117210427:T:C	117210427	NA,C	NA,T	NA,1	NA,-inf	NA,inf	NA,1.00251	0.000308356	0.000621273
3	chr11:116984790:T:C	116984790	NA,C	NA,T	NA,1	NA,inf	NA,inf	NA,0.903873	0.000308166	0.000620067
3	chr11:117288354:A:G	117288354	G,NA	A,NA	1,NA	inf,NA	inf,NA	1.27063,NA	0.000307673	0.000622285
3	chr11:116609632:G:A	116609632	NA,A	NA,G	NA,1	NA,inf	NA,inf	NA,1.03125	0.000307559	0.000621061
3	chr11:117226292:C:T	117226292	NA,T	NA,C	NA,1	NA,inf	NA,inf	NA,0.798748	0.000307354	0.000618356
3	chr11:116649681:T:C	116649681	C,C	T,T	1,1	inf,-inf	inf,inf	2.77079,1.09597	0.000307035	0.000742812
3	chr11:117569206:T:C	117569206	NA,C	NA,T	NA,1	NA,-inf	NA,inf	NA,0.867262	0.000306875	0.000618497
3	chr11:117059148:C:T	117059148	NA,T	NA,C	NA,1	NA,-inf	NA,inf	NA,0.915842	0.000306797	0.000618432
3	chr11:117213354:T:C	117213354	C,C	T,T	1,1	inf,-inf	inf,inf	1.35152,0.794745	0.000306367	0.000616595
3	chr11:117185166:C:T	117185166	NA,T	NA,C	NA,1	NA,-inf	NA,inf	NA,0.998625	0.000305815	0.000616156
3	chr11:116910202:C:T	116910202	T,T	C,C	1,1	inf,inf	inf,inf	1.72101,0.214492	0.000305329	0.000614292
3	chr11:117475543:G:C	117475543	NA,C	NA,G	NA,1	NA,inf	NA,inf	NA,0.893168	0.000304493	0.000613595
3	chr11:116691210:C:T	116691210	NA,T	NA,C	NA,1	NA,-inf	NA,inf	NA,0.982123	0.000304294	0.000613297
3	chr11:116670199:C:T	116670199	T,T	C,C	1,1	inf,inf	inf,inf	1.87853,1.121	0.000300406	0.000619363
3	chr11:117006449:CT:C	117006449	NA,C	NA,CT	NA,1	NA,inf	NA,inf	NA,0.887446	0.000299822	0.0006033
3	chr11:117010877:T:C	117010877	NA,C	NA,T	NA,1	NA,-inf	NA,inf	NA,0.905777	0.000299646	0.000604084
3	chr11:117567185:G:A	117567185	NA,A	NA,G	NA,1	NA,-inf	NA,inf	NA,0.853174	0.000299422	0.000603483
3	chr11:116594238:C:T	116594238	T,T	C,C	1,1	inf,inf	inf,inf	0.649286,1.61353	0.000299337	0.000603745
3	chr11:117406067:T:G	117406067	G,NA	T,NA	1,NA	inf,NA	inf,NA	0.914964,NA	0.0002982	0.000600097
3	chr11:116836867:A:G	116836867	G,G	A,A	1,1	-inf,-inf	inf,inf	1.28603,1.90321	0.000297928	0.00062539
3	chr11:116668486:C:G	116668486	G,G	C,C	1,1	inf,inf	inf,inf	0.372442,1.59422	0.000297847	0.000598801
3	chr11:117442149:G:A	117442149	A,NA	G,NA	1,NA	inf,NA	inf,NA	0.917478,NA	0.000297099	0.000597901
3	chr11:117408251:G:GA	117408251	GA,NA	G,NA	1,NA	inf,NA	inf,NA	0.911105,NA	0.000297052	0.000597778
3	chr11:117119252:A:T	117119252	NA,T	NA,A	NA,1	NA,-inf	NA,inf	NA,0.890193	0.000296996	0.000598493
3	chr11:116670075:T:C	116670075	C,C	T,T	1,1	inf,inf	inf,inf	0.369707,1.5904	0.000295185	0.000593445
3	chr11:116982140:G:A	116982140	NA,A	NA,G	NA,1	NA,inf	NA,inf	NA,0.877002	0.000295066	0.000593733
3	chr11:116669151:T:C	116669151	C,C	T,T	1,1	inf,inf	inf,inf	0.363593,1.5907	0.000294631	0.000592314
3	chr11:117032377:T:A	117032377	NA,A	NA,T	NA,1	NA,inf	NA,inf	NA,0.8773	0.000294371	0.000592352
3	chr11:116717237:C:A	116717237	A,A	C,C	1,1	inf,-inf	inf,inf	1.15185,0.922363	0.00029426	0.00059164
3	chr11:116995820:T:G	116995820	NA,G	NA,T	NA,1	NA,inf	NA,inf	NA,0.874776	0.000293796	0.000591184
3	chr11:116698999:T:A	116698999	A,NA	T,NA	1,NA	inf,NA	inf,NA	1.06031,NA	0.000293523	0.000591755
3	chr11:117504881:G:A	117504881	A,A	G,G	1,1	inf,inf	inf,inf	1.59026,0.392887	0.000293372	0.000590967
3	chr11:117226553:G:A	117226553	NA,A	NA,G	NA,1	NA,inf	NA,inf	NA,0.771173	0.00029329	0.000590086
3	chr11:117048784:G:C	117048784	NA,C	NA,G	NA,1	NA,inf	NA,inf	NA,0.874559	0.000293142	0.000589881
3	chr11:116881683:A:G	116881683	NA,G	NA,A	NA,1	NA,inf	NA,inf	NA,0.835365	0.000293104	0.000590208
3	chr11:116750473:C:A	116750473	NA,A	NA,C	NA,1	NA,-inf	NA,inf	NA,0.93108	0.000293075	0.000590702
3	chr11:117107406:C:A	117107406	NA,A	NA,C	NA,1	NA,inf	NA,inf	NA,0.808125	0.000292662	0.000589488
3	chr11:117097010:T:C	117097010	NA,C	NA,T	NA,1	NA,-inf	NA,inf	NA,0.89192	0.000292399	0.000589468
3	chr11:116966765:C:T	116966765	T,NA	C,NA	1,NA	-inf,NA	inf,NA	1.20412,NA	0.000291623	0.000589539
3	chr11:117104397:G:A	117104397	NA,A	NA,G	NA,1	NA,inf	NA,inf	NA,0.835393	0.000290842	0.000585134
3	chr11:116601360:T:C	116601360	NA,C	NA,T	NA,1	NA,-inf	NA,inf	NA,0.86473	0.000290756	0.000586089
3	chr11:116985748:T:C	116985748	C,NA	T,NA	1,NA	-inf,NA	inf,NA	1.20184,NA	0.000290552	0.000587371
3	chr11:116899148:G:A	116899148	NA,A	NA,G	NA,1	NA,-inf	NA,inf	NA,0.884232	0.000290072	0.000584774
3	chr11:117047122:A:C	117047122	NA,C	NA,A	NA,1	NA,inf	NA,inf	NA,0.867957	0.000290059	0.000583684
3	chr11:117421028:C:T	117421028	NA,T	NA,C	NA,1	NA,inf	NA,inf	NA,0.886367	0.000289901	0.000584583
3	chr11:117232956:C:T	117232956	NA,T	NA,C	NA,1	NA,inf	NA,inf	NA,0.905209	0.000289422	0.0005837
3	chr11:117034722:C:T	117034722	NA,T	NA,C	NA,1	NA,-inf	NA,inf	NA,0.884079	0.000289199	0.000583029
3	chr11:117436986:G:T	117436986	NA,T	NA,G	NA,1	NA,-inf	NA,inf	NA,0.855065	0.000289091	0.000582627
3	chr11:116651613:C:T	116651613	T,T	C,C	1,1	inf,-inf	inf,inf	2.49508,1.20542	0.000289083	0.000666936
3	chr11:116679811:A:G	116679811	G,G	A,A	1,1	inf,inf	inf,inf	1.87093,1.1101	0.000288749	0.000595481
3	chr11:116995860:A:T	116995860	NA,T	NA,A	NA,1	NA,-inf	NA,inf	NA,0.882354	0.00028871	0.000582036
3	chr11:116688066:G:A	116688066	NA,A	NA,G	NA,1	NA,inf	NA,inf	NA,1.05017	0.000288437	0.000581895
3	chr11:116681345:A:T	116681345	T,T	A,A	1,1	inf,inf	inf,inf	1.83192,1.13598	0.000288094	0.000593529
3	chr11:116998846:A:G	116998846	NA,G	NA,A	NA,1	NA,inf	NA,inf	NA,0.862483	0.000288057	0.000579645
3	chr11:116729849:G:A	116729849	NA,A	NA,G	NA,1	NA,inf	NA,inf	NA,1.21559	0.000287928	0.000583752
3	chr11:117171229:G:A	117171229	NA,A	NA,G	NA,1	NA,-inf	NA,inf	NA,0.877514	0.00028772	0.000580074
3	chr11:116873302:C:T	116873302	T,T	C,C	1,1	inf,inf	inf,inf	1.28068,1.65813	0.000287429	0.000593785
3	chr11:116749627:A:G	116749627	NA,G	NA,A	NA,1	NA,inf	NA,inf	NA,0.768527	0.000287309	0.000578792
3	chr11:116862487:T:A	116862487	NA,A	NA,T	NA,1	NA,inf	NA,inf	NA,1.03036	0.000286995	0.000579893
3	chr11:117042052:C:T	117042052	NA,T	NA,C	NA,1	NA,inf	NA,inf	NA,0.859252	0.000286121	0.000575765
3	chr11:116642465:G:A	116642465	A,A	G,G	1,1	inf,-inf	inf,inf	1.7967,0.524455	0.000285844	0.00058089
3	chr11:117313750:C:T	117313750	NA,T	NA,C	NA,1	NA,-inf	NA,inf	NA,0.81087	0.000285377	0.000575432
3	chr11:117179731:T:C	117179731	NA,C	NA,T	NA,1	NA,inf	NA,inf	NA,0.848599	0.000285154	0.000573588
3	chr11:117470867:ACAAG:A	117470867	A,A	ACAAG,ACAAG	1,1	inf,-inf	inf,inf	1.75307,0.3349	0.000284567	0.000575018
3	chr11:116648641:A:G	116648641	G,G	A,A	1,1	inf,-inf	inf,inf	2.89748,0.988348	0.000284451	0.000708476
3	chr11:117130239:G:A	117130239	A,A	G,G	1,1	-inf,-inf	inf,inf	1.56382,1.88764	0.000283997	0.000591572
3	chr11:116651394:A:G	116651394	G,G	A,A	1,1	inf,-inf	inf,inf	2.43808,1.22245	0.000283233	0.00064796
3	chr11:117458130:T:C	117458130	NA,C	NA,T	NA,1	NA,inf	NA,inf	NA,0.85511	0.000283162	0.000570602
3	chr11:117294297:A:G	117294297	NA,G	NA,A	NA,1	NA,-inf	NA,inf	NA,0.826005	0.000283145	0.000570578
3	chr11:117482616:G:A	117482616	NA,A	NA,G	NA,1	NA,inf	NA,inf	NA,0.852134	0.00028191	0.000568143
3	chr11:116593748:C:T	116593748	T,NA	C,NA	1,NA	inf,NA	inf,NA	0.787449,NA	0.000281598	0.000566159
3	chr11:117153765:T:C	117153765	C,C	T,T	1,1	-inf,-inf	inf,inf	0.645971,1.9158	0.000281529	0.000572808
3	chr11:116679831:C:A	116679831	A,A	C,C	1,1	inf,inf	inf,inf	1.81951,1.12904	0.000281399	0.000579555
3	chr11:116597387:C:T	116597387	NA,T	NA,C	NA,1	NA,-inf	NA,inf	NA,0.851709	0.000281364	0.000567152
3	chr11:116695401:C:T	116695401	T,T	C,C	1,1	-inf,inf	inf,inf	0.369241,1.57441	0.00028131	0.000565658
3	chr11:117121802:T:C	117121802	NA,C	NA,T	NA,1	NA,-inf	NA,inf	NA,0.867818	0.00028096	0.000566409
3	chr11:116799466:T:C	116799466	C,C	T,T	1,1	-inf,inf	inf,inf	1.68279,0.901488	0.000280469	0.000571782
3	chr11:116664986:C:T	116664986	T,T	C,C	1,1	inf,inf	inf,inf	1.80415,1.12819	0.000280338	0.000576922
3	chr11:117559343:G:T	117559343	T,T	G,G	1,1	inf,inf	inf,inf	1.61976,0.501651	0.000279753	0.000564022
3	chr11:117489578:G:C	117489578	NA,C	NA,G	NA,1	NA,inf	NA,inf	NA,0.842941	0.000279224	0.000562735
3	chr11:117199334:G:A	117199334	NA,A	NA,G	NA,1	NA,-inf	NA,inf	NA,0.854326	0.000277621	0.000559708
3	chr11:116998515:T:C	116998515	NA,C	NA,T	NA,1	NA,inf	NA,inf	NA,0.838569	0.000277408	0.000558234
3	chr11:116839130:A:G	116839130	NA,G	NA,A	NA,1	NA,-inf	NA,inf	NA,0.810584	0.000277314	0.000558687
3	chr11:116592846:C:A	116592846	NA,A	NA,C	NA,1	NA,inf	NA,inf	NA,0.854186	0.000277154	0.000558643
3	chr11:117127448:A:G	117127448	NA,G	NA,A	NA,1	NA,inf	NA,inf	NA,0.747382	0.000276074	0.000555628
3	chr11:117103425:T:A	117103425	NA,A	NA,T	NA,1	NA,-inf	NA,inf	NA,0.855427	0.000275842	0.000556091
3	chr11:116821970:A:G	116821970	NA,G	NA,A	NA,1	NA,-inf	NA,inf	NA,0.852549	0.000275377	0.000555161
3	chr11:116603170:T:C	116603170	NA,C	NA,T	NA,1	NA,inf	NA,inf	NA,0.868287	0.000275027	0.000554461
3	chr11:116687166:A:C	116687166	C,C	A,A	1,1	inf,-inf	inf,inf	0.220769,1.75014	0.000274627	0.000552947
3	chr11:116867779:T:C	116867779	NA,C	NA,T	NA,1	NA,-inf	NA,inf	NA,0.858241	0.000274474	0.000553462
3	chr11:116788257:G:T	116788257	NA,T	NA,G	NA,1	NA,inf	NA,inf	NA,0.740801	0.000273967	0.000551927
3	chr11:116760515:G:A	116760515	NA,A	NA,G	NA,1	NA,-inf	NA,inf	NA,0.853247	0.000273871	0.000552156
3	chr11:116825064:A:G	116825064	G,G	A,A	1,1	-inf,-inf	inf,inf	0.929786,1.74908	0.000273719	0.00055974
3	chr11:117373107:G:A	117373107	NA,A	NA,G	NA,1	NA,inf	NA,inf	NA,0.776412	0.000273705	0.000551358
3	chr11:117142206:A:C	117142206	C,NA	A,NA	1,NA	-inf,NA	inf,NA	0.739693,NA	0.000273528	0.000549849
3	chr11:116950540:A:T	116950540	NA,T	NA,A	NA,1	NA,-inf	NA,inf	NA,0.84718	0.000273326	0.000551016
3	chr11:117417726:C:T	117417726	T,NA	C,NA	1,NA	-inf,NA	inf,NA	0.867349,NA	0.000273305	0.000550027
3	chr11:117451181:T:G	117451181	NA,G	NA,T	NA,1	NA,-inf	NA,inf	NA,0.83554	0.000272824	0.000549843
3	chr11:116811440:G:A	116811440	A,A	G,G	1,1	-inf,-inf	inf,inf	1.01191,1.75961	0.000272557	0.000559475
3	chr11:117516886:A:G	117516886	NA,G	NA,A	NA,1	NA,inf	NA,inf	NA,0.801808	0.000272158	0.000548516
3	chr11:117558423:T:C	117558423	NA,C	NA,T	NA,1	NA,inf	NA,inf	NA,0.773164	0.000271558	0.000547185
3	chr11:116831637:T:C	116831637	NA,C	NA,T	NA,1	NA,-inf	NA,inf	NA,0.793686	0.000271209	0.000546381
3	chr11:117129081:G:A	117129081	NA,A	NA,G	NA,1	NA,inf	NA,inf	NA,0.749339	0.000271063	0.000545569
3	chr11:117125048:G:T	117125048	NA,T	NA,G	NA,1	NA,inf	NA,inf	NA,0.731931	0.000270565	0.00054453
3	chr11:116998930:T:C	116998930	NA,C	NA,T	NA,1	NA,-inf	NA,inf	NA,0.841178	0.000270545	0.000545366
3	chr11:117044614:A:AG	117044614	NA,AG	NA,A	NA,1	NA,-inf	NA,inf	NA,0.669159	0.000270486	0.000544286
3	chr11:117156209:A:T	117156209	NA,T	NA,A	NA,1	NA,-inf	NA,inf	NA,0.771665	0.000270077	0.000543899
3	chr11:117225586:G:A	117225586	NA,A	NA,G	NA,1	NA,-inf	NA,inf	NA,0.913143	0.000269244	0.000542488
3	chr11:117108973:T:C	117108973	C,C	T,T	1,1	-inf,-inf	inf,inf	1.33921,1.81389	0.000269171	0.000565391
3	chr11:117110680:T:A	117110680	NA,A	NA,T	NA,1	NA,inf	NA,inf	NA,0.781659	0.000269169	0.000541347
3	chr11:117475798:C:T	117475798	T,T	C,C	1,1	inf,inf	inf,inf	1.65824,0.901365	0.000268322	0.00054531
3	chr11:117365496:G:A	117365496	NA,A	NA,G	NA,1	NA,inf	NA,inf	NA,0.763295	0.000268156	0.000540185
3	chr11:116719508:A:G	116719508	NA,G	NA,A	NA,1	NA,inf	NA,inf	NA,0.869127	0.000267887	0.00054032
3	chr11:117107172:G:A	117107172	A,A	G,G	1,1	-inf,-inf	inf,inf	1.32437,1.81455	0.000267813	0.000561983
3	chr11:117170506:C:T	117170506	NA,T	NA,C	NA,1	NA,-inf	NA,inf	NA,0.830872	0.000267395	0.000539094
3	chr11:117414096:A:G	117414096	NA,G	NA,A	NA,1	NA,inf	NA,inf	NA,0.745167	0.000267311	0.000538294
3	chr11:116801829:T:C	116801829	NA,C	NA,T	NA,1	NA,inf	NA,inf	NA,1.15452	0.000266823	0.000540822
3	chr11:116953870:G:A	116953870	NA,A	NA,G	NA,1	NA,-inf	NA,inf	NA,0.83205	0.0002667	0.000537661
3	chr11:117476702:A:T	117476702	NA,T	NA,A	NA,1	NA,inf	NA,inf	NA,0.793527	0.000266015	0.00053626
3	chr11:117558648:AAAG:A	117558648	NA,A	NA,AAAG	NA,1	NA,-inf	NA,inf	NA,0.777191	0.000265956	0.000536044
3	chr11:116840252:A:G	116840252	G,G	A,A	1,1	-inf,-inf	inf,inf	3.18247,1.51696	0.000265946	0.000775048
3	chr11:116616982:C:A	116616982	A,A	C,C	1,1	inf,inf	inf,inf	0.653227,1.55144	0.00026562	0.000535628
3	chr11:116681845:C:T	116681845	T,T	C,C	1,1	inf,inf	inf,inf	1.77804,1.12495	0.000265218	0.000545797
3	chr11:117570098:G:A	117570098	NA,A	NA,G	NA,1	NA,inf	NA,inf	NA,0.776979	0.000264351	0.000532712
3	chr11:116720778:C:G	116720778	NA,G	NA,C	NA,1	NA,-inf	NA,inf	NA,0.820613	0.000263548	0.000531328
3	chr11:116943358:C:T	116943358	NA,T	NA,C	NA,1	NA,-inf	NA,inf	NA,0.823326	0.000263368	0.000530651
3	chr11:117232788:C:T	117232788	NA,T	NA,C	NA,1	NA,inf	NA,inf	NA,0.916884	0.000262927	0.000530445
3	chr11:117121250:T:C	117121250	NA,C	NA,T	NA,1	NA,inf	NA,inf	NA,0.76523	0.00026229	0.000527529
3	chr11:117484284:G:A	117484284	NA,A	NA,G	NA,1	NA,inf	NA,inf	NA,0.805529	0.000262058	0.00052814
3	chr11:116669722:C:T	116669722	T,T	C,C	1,1	inf,inf	inf,inf	0.348868,1.53469	0.000262041	0.000526813
3	chr11:117396721:G:T	117396721	NA,T	NA,G	NA,1	NA,inf	NA,inf	NA,0.749047	0.000261707	0.000527199
3	chr11:117540194:G:A	117540194	NA,A	NA,G	NA,1	NA,-inf	NA,inf	NA,0.781004	0.000261653	0.000527483
3	chr11:117089280:G:A	117089280	A,NA	G,NA	1,NA	-inf,NA	inf,NA	1.19339,NA	0.000261052	0.000528107
3	chr11:117424715:G:A	117424715	A,NA	G,NA	1,NA	-inf,NA	inf,NA	0.845568,NA	0.000260669	0.000524637
3	chr11:116593961:C:T	116593961	NA,T	NA,C	NA,1	NA,inf	NA,inf	NA,0.748261	0.000260575	0.000524972
3	chr11:116725712:C:T	116725712	NA,T	NA,C	NA,1	NA,-inf	NA,inf	NA,0.842706	0.000260199	0.000525117
3	chr11:117402437:T:C	117402437	NA,C	NA,T	NA,1	NA,-inf	NA,inf	NA,0.788548	0.00026002	0.000524149
3	chr11:117125364:A:G	117125364	NA,G	NA,A	NA,1	NA,inf	NA,inf	NA,0.711044	0.000259975	0.000523253
3	chr11:117426127:T:C	117426127	NA,C	NA,T	NA,1	NA,inf	NA,inf	NA,0.685959	0.000259849	0.000523193
3	chr11:117104740:A:G	117104740	NA,G	NA,A	NA,1	NA,inf	NA,inf	NA,0.766733	0.000258502	0.00052015
3	chr11:117447457:T:G	117447457	NA,G	NA,T	NA,1	NA,-inf	NA,inf	NA,0.783872	0.000258465	0.000520907
3	chr11:116668920:A:G	116668920	G,G	A,A	1,1	inf,inf	inf,inf	1.82881,1.07034	0.000258394	0.000532347
3	chr11:116922515:G:A	116922515	A,A	G,G	1,1	-inf,-inf	inf,inf	3.25009,1.30895	0.000258341	0.000707771
3	chr11:117544263:A:G	117544263	NA,G	NA,A	NA,1	NA,-inf	NA,inf	NA,0.769051	0.000257529	0.000519159
3	chr11:117478935:G:A	117478935	NA,A	NA,G	NA,1	NA,inf	NA,inf	NA,0.76219	0.000257486	0.000518762
3	chr11:116650788:C:G	116650788	G,NA	C,NA	1,NA	inf,NA	inf,NA	1.70826,NA	0.000257357	0.000531201
3	chr11:117113297:A:G	117113297	NA,G	NA,A	NA,1	NA,inf	NA,inf	NA,0.753549	0.000257314	0.000517533
3	chr11:116986912:G:A	116986912	NA,A	NA,G	NA,1	NA,inf	NA,inf	NA,0.718794	0.000256809	0.000516903
3	chr11:117401137:T:C	117401137	NA,C	NA,T	NA,1	NA,-inf	NA,inf	NA,0.715125	0.00025623	0.000516005
3	chr11:116615105:AG:A	116615105	NA,A	NA,AG	NA,1	NA,inf	NA,inf	NA,0.745305	0.000256042	0.000515599
3	chr11:117012098:C:CA	117012098	CA,CA	C,C	1,1	-inf,-inf	inf,inf	3.46422,1.16971	0.000255637	0.000745104
3	chr11:116709697:A:G	116709697	G,NA	A,NA	1,NA	-inf,NA	inf,NA	1.14508,NA	0.000255606	0.000516831
3	chr11:117414429:A:G	117414429	G,NA	A,NA	1,NA	inf,NA	inf,NA	0.830754,NA	0.000255403	0.00051402
3	chr11:117493176:A:T	117493176	T,T	A,A	1,1	inf,inf	inf,inf	1.13871,0.875813	0.000254646	0.000512697
3	chr11:117335145:C:T	117335145	T,NA	C,NA	1,NA	inf,NA	inf,NA	0.822993,NA	0.000254524	0.000512218
3	chr11:117471618:T:C	117471618	C,C	T,T	1,1	inf,-inf	inf,inf	1.60546,0.431643	0.000253675	0.000512296
3	chr11:116726998:G:A	116726998	A,NA	G,NA	1,NA	inf,NA	inf,NA	0.931589,NA	0.000253563	0.000510867
3	chr11:116801159:G:T	116801159	NA,T	NA,G	NA,1	NA,inf	NA,inf	NA,0.935228	0.000252834	0.000510707
3	chr11:117095470:T:C	117095470	C,NA	T,NA	1,NA	-inf,NA	inf,NA	1.10787,NA	0.000252193	0.000509678
3	chr11:117247557:A:G	117247557	NA,G	NA,A	NA,1	NA,inf	NA,inf	NA,0.708552	0.000252031	0.000507559
3	chr11:116828252:C:T	116828252	NA,T	NA,C	NA,1	NA,-inf	NA,inf	NA,0.798147	0.000250997	0.000506117
3	chr11:116646921:C:A	116646921	NA,A	NA,C	NA,1	NA,inf	NA,inf	NA,0.720285	0.000250815	0.000505158
3	chr11:116590004:T:A	116590004	NA,A	NA,T	NA,1	NA,inf	NA,inf	NA,0.832163	0.000250621	0.00050538
3	chr11:116600230:C:T	116600230	T,NA	C,NA	1,NA	inf,NA	inf,NA	1.04135,NA	0.000250522	0.000505775
3	chr11:116815050:C:G	116815050	G,G	C,C	1,1	-inf,-inf	inf,inf	1.00005,1.70972	0.000249891	0.000512644
3	chr11:117520706:G:A	117520706	A,NA	G,NA	1,NA	inf,NA	inf,NA	0.938359,NA	0.000249385	0.000502293
3	chr11:117341557:C:T	117341557	NA,T	NA,C	NA,1	NA,inf	NA,inf	NA,0.700691	0.000249239	0.000501961
3	chr11:117546941:C:A	117546941	NA,A	NA,C	NA,1	NA,-inf	NA,inf	NA,0.75031	0.000248877	0.000501731
3	chr11:117420758:C:T	117420758	NA,T	NA,C	NA,1	NA,inf	NA,inf	NA,0.699535	0.000248067	0.000499569
3	chr11:117247667:A:G	117247667	NA,G	NA,A	NA,1	NA,inf	NA,inf	NA,0.69845	0.000248038	0.000499522
3	chr11:117325996:C:T	117325996	NA,T	NA,C	NA,1	NA,inf	NA,inf	NA,0.778086	0.00024796	0.000500088
3	chr11:116833594:A:G	116833594	NA,G	NA,A	NA,1	NA,inf	NA,inf	NA,0.701008	0.000247934	0.000499317
3	chr11:117551901:C:T	117551901	NA,T	NA,C	NA,1	NA,inf	NA,inf	NA,0.736364	0.000247885	0.00049952
3	chr11:117236867:C:CT	117236867	NA,CT	NA,C	NA,1	NA,inf	NA,inf	NA,0.698414	0.000247712	0.000498867
3	chr11:117398526:C:T	117398526	NA,T	NA,C	NA,1	NA,inf	NA,inf	NA,0.703299	0.000247399	0.000498126
3	chr11:117224567:C:T	117224567	T,T	C,C	1,1	inf,-inf	inf,inf	0.618357,1.23148	0.000247127	0.000496826
3	chr11:116655013:T:C	116655013	C,C	T,T	1,1	inf,-inf	inf,inf	2.18006,1.31151	0.000246677	0.000551527
3	chr11:117356994:C:G	117356994	NA,G	NA,C	NA,1	NA,inf	NA,inf	NA,0.73174	0.00024658	0.000497048
3	chr11:117127082:C:T	117127082	T,T	C,C	1,1	-inf,-inf	inf,inf	0.709843,1.82123	0.000246137	0.00050132
3	chr11:116937069:T:A	116937069	NA,A	NA,T	NA,1	NA,-inf	NA,inf	NA,0.775918	0.000246096	0.000496078
3	chr11:116973064:G:A	116973064	NA,A	NA,G	NA,1	NA,-inf	NA,inf	NA,0.775353	0.000245882	0.000495647
3	chr11:116924632:T:C	116924632	NA,C	NA,T	NA,1	NA,-inf	NA,inf	NA,0.775188	0.000245727	0.000495435
3	chr11:117093287:G:A	117093287	NA,A	NA,G	NA,1	NA,inf	NA,inf	NA,0.702662	0.000245389	0.000494346
3	chr11:117386367:G:A	117386367	NA,A	NA,G	NA,1	NA,-inf	NA,inf	NA,0.755792	0.000244333	0.000492148
3	chr11:116982497:C:T	116982497	T,T	C,C	1,1	-inf,-inf	inf,inf	3.48375,1.12949	0.000243627	0.000715843
3	chr11:116828620:G:T	116828620	NA,T	NA,G	NA,1	NA,inf	NA,inf	NA,0.717891	0.000243226	0.000489231
3	chr11:117564014:T:C	117564014	NA,C	NA,T	NA,1	NA,inf	NA,inf	NA,0.721491	0.000242297	0.000488282
3	chr11:117093419:C:T	117093419	NA,T	NA,C	NA,1	NA,-inf	NA,inf	NA,0.771135	0.000242196	0.000488269
3	chr11:116926242:G:A	116926242	NA,A	NA,G	NA,1	NA,-inf	NA,inf	NA,0.769006	0.000242114	0.000488049
3	chr11:116666274:G:A	116666274	NA,A	NA,G	NA,1	NA,inf	NA,inf	NA,0.683678	0.000241372	0.000486133
3	chr11:116895185:C:T	116895185	NA,T	NA,C	NA,1	NA,-inf	NA,inf	NA,0.765	0.000240194	0.000484225
3	chr11:116693093:G:A	116693093	NA,A	NA,G	NA,1	NA,inf	NA,inf	NA,0.6592	0.000240054	0.000483446
3	chr11:117026308:T:C	117026308	C,C	T,T	1,1	-inf,-inf	inf,inf	3.48676,1.10886	0.00024001	0.000703338
3	chr11:117481371:C:T	117481371	T,NA	C,NA	1,NA	inf,NA	inf,NA	0.822568,NA	0.000239815	0.000482933
3	chr11:116709094:AC:A	116709094	NA,A	NA,AC	NA,1	NA,-inf	NA,inf	NA,0.759329	0.000239696	0.000483438
3	chr11:117581418:A:G	117581418	NA,G	NA,A	NA,1	NA,-inf	NA,inf	NA,0.722974	0.000239286	0.000482347
3	chr11:117334343:T:C	117334343	NA,C	NA,T	NA,1	NA,-inf	NA,inf	NA,0.67194	0.000239238	0.000481799
3	chr11:117555396:C:G	117555396	NA,G	NA,C	NA,1	NA,inf	NA,inf	NA,0.723878	0.000238967	0.000481585
3	chr11:116642471:T:C	116642471	C,C	T,T	1,1	-inf,inf	inf,inf	1.05331,1.05358	0.000238348	0.000482241
3	chr11:117535396:G:A	117535396	A,A	G,G	1,1	inf,inf	inf,inf	1.86476,0.302644	0.000238296	0.00048263
3	chr11:116681813:T:C	116681813	NA,C	NA,T	NA,1	NA,inf	NA,inf	NA,0.696394	0.000238194	0.000479615
3	chr11:116987987:A:G	116987987	G,NA	A,NA	1,NA	-inf,NA	inf,NA	1.22115,NA	0.000237367	0.000480644
3	chr11:116732961:G:A	116732961	A,A	G,G	1,1	-inf,inf	inf,inf	1.81168,0.952635	0.000237142	0.000493997
3	chr11:117550837:T:C	117550837	NA,C	NA,T	NA,1	NA,-inf	NA,inf	NA,0.716087	0.000236891	0.000477549
3	chr11:116911614:T:G	116911614	NA,G	NA,T	NA,1	NA,inf	NA,inf	NA,0.665727	0.000236741	0.000476708
3	chr11:116924816:G:A	116924816	A,NA	G,NA	1,NA	-inf,NA	inf,NA	1.08046,NA	0.000236038	0.000477026
3	chr11:117191442:G:A	117191442	A,A	G,G	1,1	inf,-inf	inf,inf	1.33733,0.635714	0.000235954	0.000474873
3	chr11:116642582:A:G	116642582	NA,G	NA,A	NA,1	NA,-inf	NA,inf	NA,0.712246	0.000235871	0.000475311
3	chr11:116912103:T:C	116912103	C,C	T,T	1,1	inf,inf	inf,inf	1.51675,1.1129	0.000235847	0.000478319
3	chr11:117508371:T:C	117508371	C,C	T,T	1,1	inf,inf	inf,inf	1.53444,0.0811792	0.000235657	0.000473987
3	chr11:116810847:G:A	116810847	A,A	G,G	1,1	-inf,-inf	inf,inf	1.03427,1.68376	0.000235657	0.000484317
3	chr11:117030628:T:G	117030628	NA,G	NA,T	NA,1	NA,inf	NA,inf	NA,0.695069	0.00023462	0.000472535
3	chr11:116591123:T:C	116591123	NA,C	NA,T	NA,1	NA,-inf	NA,inf	NA,0.709147	0.000233365	0.000470404
3	chr11:116883114:A:G	116883114	G,NA	A,NA	1,NA	-inf,NA	inf,NA	1.12174,NA	0.000232909	0.000471098
3	chr11:116671779:T:G	116671779	G,G	T,T	1,1	inf,inf	inf,inf	0.648161,1.78862	0.00023268	0.000472286
3	chr11:117481649:G:A	117481649	A,NA	G,NA	1,NA	-inf,NA	inf,NA	0.830919,NA	0.000232621	0.000468416
3	chr11:117066767:C:G	117066767	NA,G	NA,C	NA,1	NA,inf	NA,inf	NA,0.688258	0.000232283	0.00046783
3	chr11:116767518:G:A	116767518	NA,A	NA,G	NA,1	NA,inf	NA,inf	NA,1.06188	0.000231863	0.000469804
3	chr11:117235742:T:C	117235742	C,NA	T,NA	1,NA	inf,NA	inf,NA	0.870116,NA	0.000231684	0.000466475
3	chr11:117470750:T:C	117470750	C,C	T,T	1,1	inf,-inf	inf,inf	1.7361,0.0185312	0.000231486	0.000467629
3	chr11:117204109:C:A	117204109	NA,A	NA,C	NA,1	NA,-inf	NA,inf	NA,0.74531	0.00023126	0.000466243
3	chr11:117146385:A:G	117146385	NA,G	NA,A	NA,1	NA,inf	NA,inf	NA,0.752253	0.000231072	0.000465557
3	chr11:117518802:A:G	117518802	G,G	A,A	1,1	inf,inf	inf,inf	1.72197,0.180347	0.000230574	0.000465249
3	chr11:117194334:G:A	117194334	A,NA	G,NA	1,NA	inf,NA	inf,NA	0.870734,NA	0.000230546	0.000463962
3	chr11:117128509:T:G	117128509	G,G	T,T	1,1	-inf,-inf	inf,inf	1.12132,1.6077	0.000230257	0.000470225
3	chr11:117210395:T:A	117210395	NA,A	NA,T	NA,1	NA,-inf	NA,inf	NA,0.739204	0.000230228	0.000464143
3	chr11:116702808:AC:A	116702808	NA,A	NA,AC	NA,1	NA,-inf	NA,inf	NA,0.727806	0.000230005	0.000463844
3	chr11:117326302:C:T	117326302	T,NA	C,NA	1,NA	inf,NA	inf,NA	0.763565,NA	0.000229758	0.000462396
3	chr11:116632117:C:G	116632117	G,G	C,C	1,1	inf,-inf	inf,inf	1.28237,0.836231	0.000229709	0.000464102
3	chr11:117033641:G:A	117033641	A,A	G,G	1,1	-inf,-inf	inf,inf	3.37949,1.14998	0.000229653	0.000651956
3	chr11:116707928:C:G	116707928	NA,G	NA,C	NA,1	NA,-inf	NA,inf	NA,0.726873	0.00022891	0.000461681
3	chr11:117497754:C:T	117497754	NA,T	NA,C	NA,1	NA,inf	NA,inf	NA,0.667138	0.000228801	0.00046097
3	chr11:117446485:T:C	117446485	NA,C	NA,T	NA,1	NA,-inf	NA,inf	NA,0.695225	0.000228566	0.000460597
3	chr11:117168845:C:T	117168845	NA,T	NA,C	NA,1	NA,inf	NA,inf	NA,0.791383	0.000227528	0.000458704
3	chr11:116844972:A:G	116844972	G,G	A,A	1,1	inf,inf	inf,inf	1.67135,0.029418	0.000227385	0.000457694
3	chr11:116691280:T:C	116691280	C,C	T,T	1,1	inf,inf	inf,inf	1.86038,1.73209	0.000227184	0.000495533
3	chr11:117238439:A:G	117238439	G,NA	A,NA	1,NA	inf,NA	inf,NA	0.858074,NA	0.000226899	0.000456846
3	chr11:116652253:CTT:C	116652253	C,C	CTT,CTT	1,1	inf,-inf	inf,inf	2.51743,1.04679	0.000226827	0.000525029
3	chr11:117155058:C:T	117155058	NA,T	NA,C	NA,1	NA,-inf	NA,inf	NA,0.661945	0.000226719	0.000456626
3	chr11:117182281:A:G	117182281	NA,G	NA,A	NA,1	NA,-inf	NA,inf	NA,0.72027	0.000225726	0.000455017
3	chr11:117529688:G:A	117529688	NA,A	NA,G	NA,1	NA,inf	NA,inf	NA,0.68364	0.000225694	0.000454881
3	chr11:116866343:G:T	116866343	NA,T	NA,G	NA,1	NA,-inf	NA,inf	NA,0.714957	0.000225476	0.000454594
3	chr11:116809702:T:C	116809702	C,C	T,T	1,1	-inf,-inf	inf,inf	0.972928,1.64367	0.000225226	0.00046131
3	chr11:117133371:G:A	117133371	A,A	G,G	1,1	-inf,-inf	inf,inf	1.21968,1.412	0.000224974	0.000456487
3	chr11:117235358:G:A	117235358	NA,A	NA,G	NA,1	NA,inf	NA,inf	NA,0.621033	0.000224882	0.000452886
3	chr11:116652259:AAGTGG:A	116652259	A,A	AAGTGG,AAGTGG	1,1	inf,-inf	inf,inf	2.51103,1.04498	0.00022476	0.000519774
3	chr11:117100247:C:T	117100247	NA,T	NA,C	NA,1	NA,inf	NA,inf	NA,0.729773	0.00022425	0.0004521
3	chr11:116836474:G:A	116836474	A,A	G,G	1,1	inf,inf	inf,inf	1.57752,0.0205427	0.000223962	0.000450571
3	chr11:117580477:G:A	117580477	NA,A	NA,G	NA,1	NA,-inf	NA,inf	NA,0.677113	0.000223913	0.000451353
3	chr11:117559812:C:T	117559812	NA,T	NA,C	NA,1	NA,inf	NA,inf	NA,0.661677	0.000223813	0.00045101
3	chr11:117205492:T:A	117205492	NA,A	NA,T	NA,1	NA,-inf	NA,inf	NA,0.72208	0.000223699	0.00045104
3	chr11:116802707:G:A	116802707	NA,A	NA,G	NA,1	NA,inf	NA,inf	NA,0.645233	0.000223405	0.000449837
3	chr11:116652450:T:C	116652450	C,C	T,T	1,1	inf,-inf	inf,inf	2.50201,1.04503	0.000223	0.000514996
3	chr11:117450704:G:T	117450704	NA,T	NA,G	NA,1	NA,inf	NA,inf	NA,0.644369	0.000222711	0.000448708
3	chr11:117194121:T:G	117194121	NA,G	NA,T	NA,1	NA,-inf	NA,inf	NA,0.720927	0.00022271	0.000448653
3	chr11:117294681:C:T	117294681	T,NA	C,NA	1,NA	inf,NA	inf,NA	0.848376,NA	0.000222579	0.000448161
3	chr11:117575589:G:C	117575589	NA,C	NA,G	NA,1	NA,-inf	NA,inf	NA,0.674732	0.000222411	0.00044832
3	chr11:117125953:G:A	117125953	NA,A	NA,G	NA,1	NA,inf	NA,inf	NA,0.613204	0.00022236	0.000447607
3	chr11:117049554:G:A	117049554	NA,A	NA,G	NA,1	NA,inf	NA,inf	NA,0.659888	0.000222272	0.000447679
3	chr11:116670551:G:A	116670551	A,A	G,G	1,1	inf,inf	inf,inf	1.7614,1.02792	0.000222203	0.000457222
3	chr11:116621164:A:G	116621164	NA,G	NA,A	NA,1	NA,inf	NA,inf	NA,0.78114	0.000222018	0.000447946
3	chr11:116601860:A:G	116601860	G,G	A,A	1,1	inf,inf	inf,inf	0.11182,1.67034	0.000221866	0.000447153
3	chr11:117174803:C:T	117174803	NA,T	NA,C	NA,1	NA,-inf	NA,inf	NA,0.708274	0.000221643	0.000446786
3	chr11:116912884:T:C	116912884	C,C	T,T	1,1	inf,inf	inf,inf	1.44945,1.13235	0.000221591	0.000449274
3	chr11:117052994:A:C	117052994	NA,C	NA,A	NA,1	NA,inf	NA,inf	NA,0.618323	0.000221466	0.000445776
3	chr11:117338879:G:A	117338879	NA,A	NA,G	NA,1	NA,inf	NA,inf	NA,0.627108	0.000221304	0.000445735
3	chr11:116864249:G:C	116864249	NA,C	NA,G	NA,1	NA,-inf	NA,inf	NA,0.608295	0.000221061	0.000445067
3	chr11:117324420:C:G	117324420	G,NA	C,NA	1,NA	inf,NA	inf,NA	0.741184,NA	0.000221015	0.000444809
3	chr11:116691074:T:G	116691074	G,G	T,T	1,1	inf,inf	inf,inf	1.85407,1.71779	0.000220995	0.000481711
3	chr11:116607306:C:T	116607306	NA,T	NA,C	NA,1	NA,inf	NA,inf	NA,0.699287	0.000220309	0.000444097
3	chr11:116652825:C:T	116652825	NA,T	NA,C	NA,1	NA,inf	NA,inf	NA,1.01778	0.000220156	0.000446343
3	chr11:117270491:G:A	117270491	NA,A	NA,G	NA,1	NA,inf	NA,inf	NA,0.665272	0.000219882	0.000443068
3	chr11:117459077:C:T	117459077	NA,T	NA,C	NA,1	NA,-inf	NA,inf	NA,0.603273	0.000219812	0.000442728
3	chr11:116888346:C:A	116888346	NA,A	NA,C	NA,1	NA,-inf	NA,inf	NA,0.704334	0.000219578	0.00044267
3	chr11:116597819:C:T	116597819	NA,T	NA,C	NA,1	NA,inf	NA,inf	NA,0.638045	0.000219283	0.0004418
3	chr11:117010082:G:A	117010082	A,A	G,G	1,1	-inf,-inf	inf,inf	2.25743,1.69768	0.000218807	0.000493267
3	chr11:116847047:C:G	116847047	NA,G	NA,C	NA,1	NA,-inf	NA,inf	NA,0.602431	0.000218769	0.00044046
3	chr11:117010843:G:A	117010843	NA,A	NA,G	NA,1	NA,inf	NA,inf	NA,0.650129	0.000218721	0.000440534
3	chr11:117126636:C:T	117126636	NA,T	NA,C	NA,1	NA,-inf	NA,inf	NA,0.699842	0.00021869	0.000440839
3	chr11:116733709:C:A	116733709	NA,A	NA,C	NA,1	NA,inf	NA,inf	NA,1.00396	0.000218676	0.00044287
3	chr11:117194215:G:A	117194215	NA,A	NA,G	NA,1	NA,inf	NA,inf	NA,0.613876	0.000218662	0.000440186
3	chr11:116705056:G:A	116705056	NA,A	NA,G	NA,1	NA,-inf	NA,inf	NA,0.69603	0.000218587	0.000440847
3	chr11:116588701:A:G	116588701	NA,G	NA,A	NA,1	NA,-inf	NA,inf	NA,0.644593	0.000218383	0.000440364
3	chr11:117055988:C:T	117055988	NA,T	NA,C	NA,1	NA,-inf	NA,inf	NA,0.662057	0.000218015	0.000439341
3	chr11:116837538:G:A	116837538	A,A	G,G	1,1	inf,inf	inf,inf	1.54615,0.0815281	0.000217919	0.000438362
3	chr11:117426726:C:T	117426726	NA,T	NA,C	NA,1	NA,-inf	NA,inf	NA,0.657149	0.00021743	0.000438161
3	chr11:116624261:T:C	116624261	NA,C	NA,T	NA,1	NA,inf	NA,inf	NA,0.616399	0.000217353	0.00043784
3	chr11:117074158:T:C	117074158	NA,C	NA,T	NA,1	NA,-inf	NA,inf	NA,0.705456	0.000217324	0.00043803
3	chr11:117070504:T:C	117070504	NA,C	NA,T	NA,1	NA,inf	NA,inf	NA,0.649043	0.00021657	0.000436311
3	chr11:117543253:G:A	117543253	NA,A	NA,G	NA,1	NA,-inf	NA,inf	NA,0.655753	0.000216291	0.000436029
3	chr11:117274565:A:G	117274565	NA,G	NA,A	NA,1	NA,inf	NA,inf	NA,0.61181	0.000216265	0.000435565
3	chr11:116720071:G:A	116720071	A,A	G,G	1,1	inf,-inf	inf,inf	3.88766,0.135614	0.000215859	0.000760888
3	chr11:116831863:T:C	116831863	C,C	T,T	1,1	inf,inf	inf,inf	1.59076,0.0731982	0.000215279	0.000433168
3	chr11:117144144:A:G	117144144	G,NA	A,NA	1,NA	inf,NA	inf,NA	0.705933,NA	0.0002152	0.000432996
3	chr11:116651908:G:C	116651908	C,C	G,G	1,1	inf,-inf	inf,inf	2.45811,1.04666	0.00021517	0.000493686
3	chr11:117572183:G:A	117572183	NA,A	NA,G	NA,1	NA,inf	NA,inf	NA,0.644128	0.000214969	0.000433039
3	chr11:117436765:A:G	117436765	NA,G	NA,A	NA,1	NA,inf	NA,inf	NA,0.637336	0.000214959	0.000433181
3	chr11:116995677:C:G	116995677	NA,G	NA,C	NA,1	NA,-inf	NA,inf	NA,0.697787	0.000214822	0.000432991
3	chr11:116993918:A:G	116993918	NA,G	NA,A	NA,1	NA,inf	NA,inf	NA,0.599958	0.000214784	0.00043234
3	chr11:117005876:A:C	117005876	NA,C	NA,A	NA,1	NA,inf	NA,inf	NA,0.637666	0.000214618	0.000432274
3	chr11:117385864:A:G	117385864	NA,G	NA,A	NA,1	NA,inf	NA,inf	NA,0.609433	0.000214563	0.000432174
3	chr11:117308586:G:A	117308586	A,NA	G,NA	1,NA	inf,NA	inf,NA	0.666142,NA	0.000214431	0.000431305
3	chr11:116758437:G:A	116758437	A,NA	G,NA	1,NA	-inf,NA	inf,NA	1.3057,NA	0.000214104	0.0004355
3	chr11:117553233:T:C	117553233	NA,C	NA,T	NA,1	NA,inf	NA,inf	NA,0.623165	0.00021389	0.000431011
3	chr11:116985926:T:C	116985926	C,C	T,T	1,1	-inf,-inf	inf,inf	1.86633,1.4688	0.000213771	0.000469142
3	chr11:117336998:A:T	117336998	NA,T	NA,A	NA,1	NA,-inf	NA,inf	NA,0.729132	0.000213347	0.000429781
3	chr11:116827617:G:A	116827617	NA,A	NA,G	NA,1	NA,inf	NA,inf	NA,0.591752	0.000213138	0.00042876
3	chr11:117171364:G:C	117171364	NA,C	NA,G	NA,1	NA,-inf	NA,inf	NA,0.681519	0.000213049	0.00042946
3	chr11:117157159:T:C	117157159	NA,C	NA,T	NA,1	NA,-inf	NA,inf	NA,0.681519	0.000213049	0.00042946
3	chr11:117536584:G:C	117536584	NA,C	NA,G	NA,1	NA,inf	NA,inf	NA,0.616476	0.000212932	0.000429063
3	chr11:116653214:C:T	116653214	T,T	C,C	1,1	inf,-inf	inf,inf	2.39553,1.06847	0.000212801	0.000483589
3	chr11:116687605:G:A	116687605	NA,A	NA,G	NA,1	NA,inf	NA,inf	NA,0.603495	0.000212682	0.000428374
3	chr11:117326905:C:G	117326905	G,NA	C,NA	1,NA	inf,NA	inf,NA	0.720813,NA	0.00021267	0.000428028
3	chr11:117241936:C:T	117241936	NA,T	NA,C	NA,1	NA,-inf	NA,inf	NA,0.533661	0.000212652	0.000428128
3	chr11:117488081:A:AG	117488081	NA,AG	NA,A	NA,1	NA,inf	NA,inf	NA,0.663987	0.000212592	0.000428444
3	chr11:117154776:A:G	117154776	NA,G	NA,A	NA,1	NA,-inf	NA,inf	NA,0.67908	0.000212291	0.000427933
3	chr11:117182036:TG:T	117182036	NA,T	NA,TG	NA,1	NA,-inf	NA,inf	NA,0.678384	0.000212162	0.000427672
3	chr11:117243909:T:C	117243909	NA,C	NA,T	NA,1	NA,-inf	NA,inf	NA,0.532351	0.000211943	0.000426703
3	chr11:116593449:T:C	116593449	NA,C	NA,T	NA,1	NA,-inf	NA,inf	NA,0.665772	0.000211638	0.000426598
3	chr11:116786740:G:A	116786740	NA,A	NA,G	NA,1	NA,inf	NA,inf	NA,0.832994	0.000211626	0.000427848
3	chr11:116615871:A:G	116615871	G,G	A,A	1,1	inf,inf	inf,inf	0.688224,1.35266	0.00021147	0.000426368
3	chr11:116710523:C:T	116710523	NA,T	NA,C	NA,1	NA,-inf	NA,inf	NA,0.715807	0.000211274	0.000426199
3	chr11:117426745:C:A	117426745	NA,A	NA,C	NA,1	NA,-inf	NA,inf	NA,0.606613	0.000211261	0.000425613
3	chr11:117348589:G:C	117348589	C,C	G,G	1,1	inf,-inf	inf,inf	1.38226,0.592771	0.000211061	0.000426179
3	chr11:116714817:A:G	116714817	G,G	A,A	1,1	-inf,-inf	inf,inf	0.87405,1.69338	0.000210991	0.000429193
3	chr11:116808732:G:A	116808732	NA,A	NA,G	NA,1	NA,-inf	NA,inf	NA,0.673545	0.000210582	0.000424567
3	chr11:116652244:C:T	116652244	T,T	C,C	1,1	inf,-inf	inf,inf	2.40794,1.05792	0.000210182	0.000478723
3	chr11:116850541:A:G	116850541	NA,G	NA,A	NA,1	NA,inf	NA,inf	NA,0.597645	0.000210068	0.00042309
3	chr11:117365522:A:G	117365522	NA,G	NA,A	NA,1	NA,-inf	NA,inf	NA,0.611233	0.000210064	0.000423628
3	chr11:117172307:T:C	117172307	NA,C	NA,T	NA,1	NA,inf	NA,inf	NA,0.590903	0.00020942	0.000421623
3	chr11:117327226:T:C	117327226	NA,C	NA,T	NA,1	NA,-inf	NA,inf	NA,0.582177	0.00020923	0.000421428
3	chr11:117421077:T:C	117421077	C,C	T,T	1,1	inf,inf	inf,inf	2.15626,0.144077	0.000209221	0.000429039
3	chr11:117182443:G:C	117182443	NA,C	NA,G	NA,1	NA,inf	NA,inf	NA,0.678206	0.000209194	0.000421725
3	chr11:116798127:T:C	116798127	C,NA	T,NA	1,NA	-inf,NA	inf,NA	1.28622,NA	0.000208917	0.000424738
3	chr11:117315897:G:A	117315897	NA,A	NA,G	NA,1	NA,-inf	NA,inf	NA,0.618329	0.000208826	0.000421156
3	chr11:116668373:A:G	116668373	G,NA	A,NA	1,NA	inf,NA	inf,NA	1.84518,NA	0.000208723	0.000438736
3	chr11:116582802:C:T	116582802	NA,T	NA,C	NA,1	NA,inf	NA,inf	NA,0.615718	0.000208406	0.000419962
3	chr11:117540508:C:T	117540508	T,NA	C,NA	1,NA	inf,NA	inf,NA	0.799423,NA	0.00020836	0.000419476
3	chr11:117156467:G:A	117156467	A,NA	G,NA	1,NA	inf,NA	inf,NA	1.45511,NA	0.000207875	0.00042597
3	chr11:117243035:A:C	117243035	NA,C	NA,A	NA,1	NA,-inf	NA,inf	NA,0.615548	0.000207517	0.000418084
3	chr11:117449282:T:C	117449282	C,C	T,T	1,1	inf,-inf	inf,inf	0.33767,1.62335	0.000206996	0.000417425
3	chr11:116915877:A:C	116915877	NA,C	NA,A	NA,1	NA,inf	NA,inf	NA,0.573741	0.000206988	0.000416661
3	chr11:117270208:C:T	117270208	NA,T	NA,C	NA,1	NA,-inf	NA,inf	NA,0.515355	0.000206934	0.000416579
3	chr11:117258516:A:G	117258516	G,NA	A,NA	1,NA	inf,NA	inf,NA	0.812584,NA	0.000206718	0.000416263
3	chr11:117467614:T:C	117467614	C,NA	T,NA	1,NA	-inf,NA	inf,NA	0.759393,NA	0.000206349	0.000415522
3	chr11:116999584:C:G	116999584	NA,G	NA,C	NA,1	NA,inf	NA,inf	NA,0.611255	0.000206323	0.000415572
3	chr11:116653127:G:A	116653127	A,A	G,G	1,1	inf,-inf	inf,inf	2.42253,1.03945	0.000206267	0.00047089
3	chr11:117222847:A:G	117222847	NA,G	NA,A	NA,1	NA,-inf	NA,inf	NA,0.6692	0.000205794	0.000414943
3	chr11:116903627:A:G	116903627	NA,G	NA,A	NA,1	NA,inf	NA,inf	NA,0.584265	0.000205743	0.00041438
3	chr11:116908783:G:A	116908783	A,A	G,G	1,1	-inf,-inf	inf,inf	1.84738,0.903407	0.00020564	0.000419495
3	chr11:117327922:T:C	117327922	C,NA	T,NA	1,NA	inf,NA	inf,NA	0.702353,NA	0.000205606	0.000413823
3	chr11:116809348:A:G	116809348	NA,G	NA,A	NA,1	NA,-inf	NA,inf	NA,0.655366	0.000205327	0.000413903
3	chr11:117034458:G:A	117034458	NA,A	NA,G	NA,1	NA,inf	NA,inf	NA,0.613628	0.000205248	0.00041351
3	chr11:117218278:A:G	117218278	G,G	A,A	1,1	inf,inf	inf,inf	0.236487,1.79218	0.000205089	0.000413269
3	chr11:116803267:G:A	116803267	NA,A	NA,G	NA,1	NA,inf	NA,inf	NA,0.749147	0.000205075	0.000413915
3	chr11:117200880:G:C	117200880	NA,C	NA,G	NA,1	NA,-inf	NA,inf	NA,0.661258	0.000204603	0.000412531
3	chr11:117078557:G:T	117078557	NA,T	NA,G	NA,1	NA,inf	NA,inf	NA,0.610907	0.000204538	0.000412078
3	chr11:117110941:A:G	117110941	NA,G	NA,A	NA,1	NA,-inf	NA,inf	NA,0.653456	0.000204186	0.000411599
3	chr11:116970083:C:T	116970083	NA,T	NA,C	NA,1	NA,inf	NA,inf	NA,0.621708	0.000203984	0.000410618
3	chr11:116644651:G:A	116644651	NA,A	NA,G	NA,1	NA,inf	NA,inf	NA,0.629418	0.000203737	0.000410618
3	chr11:116807475:A:G	116807475	G,NA	A,NA	1,NA	inf,NA	inf,NA	0.77635,NA	0.000203429	0.000409376
3	chr11:116966556:A:T	116966556	NA,T	NA,A	NA,1	NA,inf	NA,inf	NA,0.619516	0.000203409	0.000409463
3	chr11:117075002:G:A	117075002	A,A	G,G	1,1	inf,inf	inf,inf	1.37234,1.31162	0.000202994	0.00041262
3	chr11:116618098:T:C	116618098	NA,C	NA,T	NA,1	NA,inf	NA,inf	NA,0.601416	0.000202911	0.000408788
3	chr11:117397438:C:T	117397438	NA,T	NA,C	NA,1	NA,inf	NA,inf	NA,0.629699	0.000202728	0.000408509
3	chr11:116713257:A:G	116713257	NA,G	NA,A	NA,1	NA,-inf	NA,inf	NA,0.659727	0.000202116	0.000407581
3	chr11:116740490:G:A	116740490	NA,A	NA,G	NA,1	NA,inf	NA,inf	NA,0.943516	0.000202092	0.000409165
3	chr11:117430460:G:T	117430460	NA,T	NA,G	NA,1	NA,-inf	NA,inf	NA,0.560231	0.000201863	0.000406636
3	chr11:117501109:T:C	117501109	C,C	T,T	1,1	-inf,-inf	inf,inf	1.45794,0.376166	0.00020125	0.00040573
3	chr11:117155421:T:C	117155421	NA,C	NA,T	NA,1	NA,inf	NA,inf	NA,0.702935	0.000200832	0.000404874
3	chr11:117336980:G:A	117336980	NA,A	NA,G	NA,1	NA,inf	NA,inf	NA,0.563082	0.000200676	0.000404207
3	chr11:117256664:AG:A	117256664	A,NA	AG,NA	1,NA	inf,NA	inf,NA	0.786847,NA	0.000200644	0.000404014
3	chr11:117381773:T:C	117381773	C,C	T,T	1,1	-inf,inf	inf,inf	0.880885,0.972964	0.000200608	0.000404513
3	chr11:116848919:C:T	116848919	NA,T	NA,C	NA,1	NA,-inf	NA,inf	NA,0.63527	0.000200551	0.000404338
3	chr11:117117214:G:T	117117214	NA,T	NA,G	NA,1	NA,-inf	NA,inf	NA,0.640742	0.000200312	0.000403793
3	chr11:117202707:C:T	117202707	NA,T	NA,C	NA,1	NA,inf	NA,inf	NA,0.64653	0.000200181	0.000403546
3	chr11:117397966:T:C	117397966	NA,C	NA,T	NA,1	NA,-inf	NA,inf	NA,0.586857	0.000200144	0.000403277
3	chr11:116916432:C:T	116916432	T,T	C,C	1,1	inf,inf	inf,inf	1.24108,1.63751	0.000199896	0.0004163
3	chr11:117333972:G:A	117333972	A,NA	G,NA	1,NA	inf,NA	inf,NA	1.67881,NA	0.000199776	0.000414809
3	chr11:116754200:C:T	116754200	T,NA	C,NA	1,NA	inf,NA	inf,NA	0.764589,NA	0.000199645	0.000402089
3	chr11:116877598:T:C	116877598	C,NA	T,NA	1,NA	-inf,NA	inf,NA	1.20109,NA	0.000199586	0.000404883
3	chr11:116792069:G:A	116792069	NA,A	NA,G	NA,1	NA,-inf	NA,inf	NA,0.678437	0.000199428	0.0004023
3	chr11:116878793:T:G	116878793	G,G	T,T	1,1	inf,inf	inf,inf	1.16652,1.55215	0.00019928	0.000411269
3	chr11:117357187:TC:T	117357187	NA,T	NA,TC	NA,1	NA,-inf	NA,inf	NA,0.552765	0.000199059	0.000400919
3	chr11:117016454:AC:A	117016454	NA,A	NA,AC	NA,1	NA,inf	NA,inf	NA,0.560981	0.000199026	0.000400856
3	chr11:116815989:C:T	116815989	NA,T	NA,C	NA,1	NA,-inf	NA,inf	NA,0.630241	0.000198615	0.000400365
3	chr11:116964335:G:A	116964335	NA,A	NA,G	NA,1	NA,-inf	NA,inf	NA,0.623412	0.000198505	0.000399969
3	chr11:116625907:C:T	116625907	NA,T	NA,C	NA,1	NA,-inf	NA,inf	NA,0.677929	0.000198455	0.000399876
3	chr11:117322725:T:TTGTA	117322725	NA,TTGTA	NA,T	NA,1	NA,-inf	NA,inf	NA,0.547871	0.000198077	0.00039897
3	chr11:117385509:T:C	117385509	NA,C	NA,T	NA,1	NA,inf	NA,inf	NA,0.556573	0.000197754	0.000398335
3	chr11:116976716:C:T	116976716	NA,T	NA,C	NA,1	NA,inf	NA,inf	NA,0.587012	0.000197213	0.000397328
3	chr11:117344656:G:A	117344656	NA,A	NA,G	NA,1	NA,-inf	NA,inf	NA,0.672863	0.000197144	0.000397154
3	chr11:117348388:G:A	117348388	NA,A	NA,G	NA,1	NA,-inf	NA,inf	NA,0.672521	0.000197053	0.000396971
3	chr11:116944868:T:A	116944868	NA,A	NA,T	NA,1	NA,inf	NA,inf	NA,0.599944	0.000197005	0.000396591
3	chr11:117449212:G:A	117449212	NA,A	NA,G	NA,1	NA,-inf	NA,inf	NA,0.530566	0.000197003	0.00039678
3	chr11:116960487:T:C	116960487	NA,C	NA,T	NA,1	NA,inf	NA,inf	NA,0.553684	0.000196821	0.000396427
3	chr11:116658807:A:G	116658807	G,G	A,A	1,1	inf,inf	inf,inf	1.01899,1.70163	0.000196632	0.00040377
3	chr11:116630692:T:C	116630692	C,C	T,T	1,1	inf,-inf	inf,inf	1.23822,0.624614	0.000196577	0.000396298
3	chr11:116953769:G:A	116953769	NA,A	NA,G	NA,1	NA,-inf	NA,inf	NA,0.607697	0.00019654	0.000396228
3	chr11:116661831:T:C	116661831	C,NA	T,NA	1,NA	inf,NA	inf,NA	1.45173,NA	0.00019653	0.000402912
3	chr11:116594477:A:G	116594477	NA,G	NA,A	NA,1	NA,inf	NA,inf	NA,0.579804	0.000196511	0.000396018
3	chr11:117464557:T:C	117464557	NA,C	NA,T	NA,1	NA,-inf	NA,inf	NA,0.539203	0.000196429	0.000395701
3	chr11:116811808:C:T	116811808	NA,T	NA,C	NA,1	NA,-inf	NA,inf	NA,0.623683	0.000196419	0.000395942
3	chr11:116914883:G:A	116914883	NA,A	NA,G	NA,1	NA,inf	NA,inf	NA,0.549788	0.000196366	0.000395605
3	chr11:117547492:C:T	117547492	NA,T	NA,C	NA,1	NA,-inf	NA,inf	NA,0.590047	0.000196357	0.000395835
3	chr11:117342473:G:A	117342473	A,A	G,G	1,1	-inf,-inf	inf,inf	1.41779,0.263129	0.000196168	0.000395352
3	chr11:117091305:A:G	117091305	NA,G	NA,A	NA,1	NA,-inf	NA,inf	NA,0.651983	0.000196103	0.000395196
3	chr11:117019128:T:C	117019128	NA,C	NA,T	NA,1	NA,inf	NA,inf	NA,0.576852	0.000196017	0.000394824
3	chr11:116675674:G:C	116675674	NA,C	NA,G	NA,1	NA,-inf	NA,inf	NA,0.612998	0.000195962	0.000395124
3	chr11:117331918:CA:C	117331918	NA,C	NA,CA	NA,1	NA,inf	NA,inf	NA,0.546715	0.00019574	0.000394272
3	chr11:117432528:G:A	117432528	NA,A	NA,G	NA,1	NA,-inf	NA,inf	NA,0.587758	0.000195281	0.000393542
3	chr11:117188101:G:A	117188101	NA,A	NA,G	NA,1	NA,-inf	NA,inf	NA,0.621183	0.000195222	0.000393528
3	chr11:117310945:CTTCTG:C	117310945	NA,C	NA,CTTCTG	NA,1	NA,-inf	NA,inf	NA,0.534612	0.000194873	0.000392518
3	chr11:117449004:A:G	117449004	G,G	A,A	1,1	inf,-inf	inf,inf	0.360015,1.57604	0.000194832	0.000392905
3	chr11:116831407:T:C	116831407	C,C	T,T	1,1	-inf,-inf	inf,inf	1.54614,1.65797	0.000194789	0.000421096
3	chr11:117322714:C:T	117322714	NA,T	NA,C	NA,1	NA,-inf	NA,inf	NA,0.535756	0.000194561	0.00039189
3	chr11:116730748:C:T	116730748	NA,T	NA,C	NA,1	NA,-inf	NA,inf	NA,0.616317	0.000194302	0.000391825
3	chr11:117042507:G:A	117042507	NA,A	NA,G	NA,1	NA,inf	NA,inf	NA,0.542791	0.000193653	0.000390041
3	chr11:117162914:ACTC:A	117162914	NA,A	NA,ACTC	NA,1	NA,-inf	NA,inf	NA,0.615462	0.000193643	0.000390345
3	chr11:117148700:A:G	117148700	NA,G	NA,A	NA,1	NA,-inf	NA,inf	NA,0.683497	0.000193428	0.00038987
3	chr11:116821836:A:G	116821836	G,NA	A,NA	1,NA	inf,NA	inf,NA	0.748346,NA	0.000193222	0.000388856
3	chr11:116932424:G:A	116932424	NA,A	NA,G	NA,1	NA,inf	NA,inf	NA,0.57272	0.00019314	0.000389124
3	chr11:116912014:T:G	116912014	NA,G	NA,T	NA,1	NA,-inf	NA,inf	NA,0.616064	0.000193051	0.000389177
3	chr11:116806508:A:ATTT	116806508	ATTT,NA	A,NA	1,NA	inf,NA	inf,NA	0.744971,NA	0.000192877	0.000388157
3	chr11:116750122:T:C	116750122	NA,C	NA,T	NA,1	NA,-inf	NA,inf	NA,0.70208	0.000192422	0.000387641
3	chr11:117435320:C:T	117435320	NA,T	NA,C	NA,1	NA,inf	NA,inf	NA,0.584749	0.000192382	0.000387743
3	chr11:117143176:C:T	117143176	NA,T	NA,C	NA,1	NA,-inf	NA,inf	NA,0.677743	0.000191962	0.000386916
3	chr11:117235335:T:C	117235335	NA,C	NA,T	NA,1	NA,-inf	NA,inf	NA,0.561561	0.000191302	0.000385427
3	chr11:116881842:T:C	116881842	C,C	T,T	1,1	-inf,-inf	inf,inf	1.45666,1.30141	0.000190877	0.000392805
3	chr11:116608865:T:C	116608865	NA,C	NA,T	NA,1	NA,inf	NA,inf	NA,0.548747	0.000190606	0.000383894
3	chr11:116815518:G:A	116815518	NA,A	NA,G	NA,1	NA,-inf	NA,inf	NA,0.439083	0.000190598	0.000383423
3	chr11:117468173:T:C	117468173	NA,C	NA,T	NA,1	NA,-inf	NA,inf	NA,0.518172	0.000190268	0.000383294
3	chr11:117398316:A:C	117398316	NA,C	NA,A	NA,1	NA,-inf	NA,inf	NA,0.552799	0.000190253	0.000383351
3	chr11:116958982:T:C	116958982	NA,C	NA,T	NA,1	NA,inf	NA,inf	NA,0.572894	0.000190063	0.000382624
3	chr11:116831629:T:C	116831629	C,C	T,T	1,1	inf,inf	inf,inf	1.52215,0.0828505	0.00019002	0.000382349
3	chr11:116939662:A:T	116939662	NA,T	NA,A	NA,1	NA,inf	NA,inf	NA,0.572428	0.000189932	0.000382361
3	chr11:117357644:A:T	117357644	NA,T	NA,A	NA,1	NA,inf	NA,inf	NA,0.524708	0.000189662	0.000382025
3	chr11:116811412:T:C	116811412	NA,C	NA,T	NA,1	NA,inf	NA,inf	NA,0.526304	0.000189353	0.00038139
3	chr11:117504746:G:A	117504746	A,A	G,G	1,1	inf,inf	inf,inf	1.33866,0.267692	0.000189169	0.000380536
3	chr11:116958006:A:G	116958006	NA,G	NA,A	NA,1	NA,inf	NA,inf	NA,0.569436	0.000189131	0.00038075
3	chr11:117155108:A:G	117155108	NA,G	NA,A	NA,1	NA,inf	NA,inf	NA,0.523407	0.000189	0.000380548
3	chr11:117429254:C:T	117429254	NA,T	NA,C	NA,1	NA,inf	NA,inf	NA,0.547215	0.000188981	0.00038083
3	chr11:117185300:C:T	117185300	NA,T	NA,C	NA,1	NA,-inf	NA,inf	NA,0.598168	0.000188973	0.000380929
3	chr11:116711102:C:T	116711102	NA,T	NA,C	NA,1	NA,-inf	NA,inf	NA,0.598916	0.000188739	0.0003806
3	chr11:116609316:C:T	116609316	T,NA	C,NA	1,NA	inf,NA	inf,NA	0.889516,NA	0.000188693	0.00038103
3	chr11:117162733:G:A	117162733	NA,A	NA,G	NA,1	NA,inf	NA,inf	NA,0.521839	0.000188579	0.000379701
3	chr11:116731246:G:A	116731246	NA,A	NA,G	NA,1	NA,-inf	NA,inf	NA,0.604995	0.000188559	0.000380345
3	chr11:116716065:TC:T	116716065	T,T	TC,TC	1,1	inf,-inf	inf,inf	1.00433,0.820521	0.000188286	0.00037869
3	chr11:116651842:A:G	116651842	G,G	A,A	1,1	inf,-inf	inf,inf	2.32606,1.04692	0.000188117	0.00042467
3	chr11:116592071:G:A	116592071	A,A	G,G	1,1	inf,-inf	inf,inf	0.309337,1.31292	0.000188087	0.000378376
3	chr11:117455846:GT:G	117455846	G,G	GT,GT	1,1	-inf,inf	inf,inf	0.311473,1.61634	0.000187936	0.00037911
3	chr11:117076387:T:C	117076387	NA,C	NA,T	NA,1	NA,-inf	NA,inf	NA,0.619604	0.000187468	0.000377798
3	chr11:117164808:G:A	117164808	NA,A	NA,G	NA,1	NA,-inf	NA,inf	NA,0.59241	0.000187452	0.000377864
3	chr11:116724595:A:G	116724595	NA,G	NA,A	NA,1	NA,inf	NA,inf	NA,0.675534	0.000187451	0.000378313
3	chr11:117179291:G:A	117179291	NA,A	NA,G	NA,1	NA,-inf	NA,inf	NA,0.592243	0.00018741	0.000377778
3	chr11:117180367:C:G	117180367	NA,G	NA,C	NA,1	NA,-inf	NA,inf	NA,0.592243	0.00018741	0.000377778
3	chr11:116746600:T:G	116746600	NA,G	NA,T	NA,1	NA,-inf	NA,inf	NA,0.611823	0.000187065	0.00037694
3	chr11:116944349:T:C	116944349	NA,C	NA,T	NA,1	NA,inf	NA,inf	NA,0.563352	0.000186929	0.000376327
3	chr11:117179912:T:G	117179912	NA,G	NA,T	NA,1	NA,-inf	NA,inf	NA,0.589908	0.000186803	0.000376555
3	chr11:117219842:C:T	117219842	T,T	C,C	1,1	inf,inf	inf,inf	1.24396,1.72851	0.000186596	0.000383804
3	chr11:116998501:C:T	116998501	T,T	C,C	1,1	inf,inf	inf,inf	1.60131,1.36204	0.000186311	0.000382992
3	chr11:117138230:T:C	117138230	NA,C	NA,T	NA,1	NA,-inf	NA,inf	NA,0.521606	0.000186291	0.000375067
3	chr11:117178594:T:G	117178594	NA,G	NA,T	NA,1	NA,inf	NA,inf	NA,0.513524	0.000186218	0.000374953
3	chr11:117573590:G:A	117573590	NA,A	NA,G	NA,1	NA,inf	NA,inf	NA,0.550282	0.000186181	0.0003751
3	chr11:116666662:A:G	116666662	NA,G	NA,A	NA,1	NA,-inf	NA,inf	NA,0.610867	0.000186055	0.000375058
3	chr11:117530602:C:T	117530602	NA,T	NA,C	NA,1	NA,inf	NA,inf	NA,0.553051	0.0001858	0.000374483
3	chr11:117292192:T:C	117292192	NA,C	NA,T	NA,1	NA,-inf	NA,inf	NA,0.603222	0.000185788	0.000374552
3	chr11:116799629:A:G	116799629	NA,G	NA,A	NA,1	NA,inf	NA,inf	NA,0.704891	0.0001857	0.000374925
3	chr11:117373037:A:G	117373037	NA,G	NA,A	NA,1	NA,-inf	NA,inf	NA,0.528361	0.000185673	0.000374418
3	chr11:116696763:G:A	116696763	NA,A	NA,G	NA,1	NA,inf	NA,inf	NA,0.509413	0.000185338	0.000373323
3	chr11:116708316:G:A	116708316	NA,A	NA,G	NA,1	NA,-inf	NA,inf	NA,0.582888	0.000185252	0.000373573
3	chr11:117139808:G:T	117139808	NA,T	NA,G	NA,1	NA,-inf	NA,inf	NA,0.65097	0.000185044	0.000372969
3	chr11:116653449:G:C	116653449	NA,C	NA,G	NA,1	NA,-inf	NA,inf	NA,0.568504	0.000184856	0.000372572
3	chr11:116653517:G:A	116653517	NA,A	NA,G	NA,1	NA,-inf	NA,inf	NA,0.567584	0.000184617	0.000372091
3	chr11:117395750:T:C	117395750	C,C	T,T	1,1	inf,-inf	inf,inf	1.05972,0.606328	0.000184375	0.000370845
3	chr11:116641982:C:T	116641982	NA,T	NA,C	NA,1	NA,inf	NA,inf	NA,0.509938	0.000184296	0.000371249
3	chr11:116730622:A:C	116730622	C,NA	A,NA	1,NA	-inf,NA	inf,NA	0.792096,NA	0.000184252	0.00037163
3	chr11:117510135:C:T	117510135	T,T	C,C	1,1	inf,inf	inf,inf	1.39348,0.127476	0.000184121	0.000370378
3	chr11:116669593:C:T	116669593	T,NA	C,NA	1,NA	inf,NA	inf,NA	1.73146,NA	0.00018399	0.000385059
3	chr11:117186343:G:A	117186343	NA,A	NA,G	NA,1	NA,-inf	NA,inf	NA,0.52388	0.000183712	0.000370102
3	chr11:117208971:G:A	117208971	NA,A	NA,G	NA,1	NA,-inf	NA,inf	NA,0.577943	0.000183653	0.000370205
3	chr11:116783370:A:C	116783370	NA,C	NA,A	NA,1	NA,-inf	NA,inf	NA,0.585703	0.000183501	0.000370144
3	chr11:117370499:C:T	117370499	NA,T	NA,C	NA,1	NA,inf	NA,inf	NA,0.50285	0.000183412	0.000369445
3	chr11:117423319:A:T	117423319	T,NA	A,NA	1,NA	-inf,NA	inf,NA	0.650601,NA	0.000182826	0.000368063
3	chr11:116668134:A:C	116668134	C,C	A,A	1,1	inf,inf	inf,inf	0.3862,1.33266	0.000182717	0.000367468
3	chr11:117010936:A:G	117010936	NA,G	NA,A	NA,1	NA,inf	NA,inf	NA,0.562011	0.00018246	0.000367356
3	chr11:116613104:C:T	116613104	T,NA	C,NA	1,NA	-inf,NA	inf,NA	0.941221,NA	0.000182431	0.000368753
3	chr11:116729465:T:C	116729465	NA,C	NA,T	NA,1	NA,-inf	NA,inf	NA,0.580779	0.000182291	0.000367691
3	chr11:116704957:A:AC	116704957	AC,AC	A,A	1,1	inf,inf	inf,inf	1.40372,1.60289	0.000181904	0.000380615
3	chr11:117245489:G:A	117245489	NA,A	NA,G	NA,1	NA,-inf	NA,inf	NA,0.4684	0.000181811	0.00036615
3	chr11:117351259:G:A	117351259	NA,A	NA,G	NA,1	NA,inf	NA,inf	NA,0.49618	0.000181698	0.000365994
3	chr11:117150372:ACTC:A	117150372	NA,A	NA,ACTC	NA,1	NA,-inf	NA,inf	NA,0.569034	0.000181443	0.000365748
3	chr11:116622438:G:A	116622438	A,NA	G,NA	1,NA	-inf,NA	inf,NA	0.983443,NA	0.00018127	0.000366656
3	chr11:117353434:T:C	117353434	NA,C	NA,T	NA,1	NA,inf	NA,inf	NA,0.494491	0.000181261	0.000365114
3	chr11:117080537:G:A	117080537	NA,A	NA,G	NA,1	NA,-inf	NA,inf	NA,0.598519	0.000181249	0.000365267
3	chr11:116690879:A:G	116690879	NA,G	NA,A	NA,1	NA,-inf	NA,inf	NA,0.561147	0.000181232	0.000365439
3	chr11:117241301:G:A	117241301	NA,A	NA,G	NA,1	NA,-inf	NA,inf	NA,0.468025	0.000181227	0.00036498
3	chr11:116628145:T:G	116628145	G,G	T,T	1,1	inf,-inf	inf,inf	1.38034,0.674723	0.000180908	0.000366372
3	chr11:116828440:G:GA	116828440	NA,GA	NA,G	NA,1	NA,-inf	NA,inf	NA,0.563799	0.000180658	0.000364176
3	chr11:116647602:A:C	116647602	NA,C	NA,A	NA,1	NA,inf	NA,inf	NA,0.822248	0.000180148	0.000364719
3	chr11:117306656:T:C	117306656	C,NA	T,NA	1,NA	inf,NA	inf,NA	0.719752,NA	0.000180005	0.00036247
3	chr11:117217734:A:G	117217734	G,G	A,A	1,1	inf,inf	inf,inf	1.32071,1.67622	0.000179826	0.000370624
3	chr11:117355101:G:T	117355101	NA,T	NA,G	NA,1	NA,inf	NA,inf	NA,0.487516	0.000179607	0.000361784
3	chr11:116696867:C:T	116696867	NA,T	NA,C	NA,1	NA,inf	NA,inf	NA,0.450755	0.000179605	0.000361374
3	chr11:117192993:C:G	117192993	G,G	C,C	1,1	-inf,inf	inf,inf	0.0166842,1.5235	0.000179577	0.00036083
3	chr11:116594423:C:CCCTGGA	116594423	NA,CCCTGGA	NA,C	NA,1	NA,-inf	NA,inf	NA,0.550757	0.000179548	0.000361908
3	chr11:116725710:T:C	116725710	NA,C	NA,T	NA,1	NA,-inf	NA,inf	NA,0.559334	0.000179407	0.000361774
3	chr11:117303387:C:T	117303387	NA,T	NA,C	NA,1	NA,-inf	NA,inf	NA,0.45565	0.000179139	0.000360769
3	chr11:117091930:G:A	117091930	NA,A	NA,G	NA,1	NA,-inf	NA,inf	NA,0.587276	0.000179048	0.000360849
3	chr11:116656804:T:C	116656804	C,NA	T,NA	1,NA	inf,NA	inf,NA	1.71692,NA	0.000178997	0.000374589
3	chr11:117155658:A:C	117155658	C,C	A,A	1,1	-inf,-inf	inf,inf	0.600491,1.63015	0.000178992	0.000363499
3	chr11:116703582:A:C	116703582	NA,C	NA,A	NA,1	NA,inf	NA,inf	NA,0.504418	0.000178946	0.000360442
3	chr11:117300697:C:T	117300697	T,NA	C,NA	1,NA	inf,NA	inf,NA	0.87377,NA	0.000178715	0.000360987
3	chr11:116783321:C:T	116783321	NA,T	NA,C	NA,1	NA,-inf	NA,inf	NA,0.555479	0.000178578	0.0003601
3	chr11:116796401:G:A	116796401	NA,A	NA,G	NA,1	NA,inf	NA,inf	NA,0.794364	0.000178366	0.000360669
3	chr11:117514239:T:C	117514239	NA,C	NA,T	NA,1	NA,inf	NA,inf	NA,0.492388	0.000178172	0.000359039
3	chr11:116752168:A:G	116752168	NA,G	NA,A	NA,1	NA,-inf	NA,inf	NA,0.563832	0.000178167	0.000359372
3	chr11:116692775:A:G	116692775	NA,G	NA,A	NA,1	NA,inf	NA,inf	NA,0.475065	0.000177842	0.000358106
3	chr11:116826578:C:T	116826578	NA,T	NA,C	NA,1	NA,inf	NA,inf	NA,0.469187	0.000177317	0.000356802
3	chr11:116875603:T:A	116875603	NA,A	NA,T	NA,1	NA,inf	NA,inf	NA,0.508598	0.00017725	0.000357109
3	chr11:116934110:A:C	116934110	NA,C	NA,A	NA,1	NA,-inf	NA,inf	NA,0.558411	0.000177171	0.000357099
3	chr11:116796440:G:A	116796440	NA,A	NA,G	NA,1	NA,inf	NA,inf	NA,0.787877	0.000177136	0.000358169
3	chr11:117463002:G:C	117463002	NA,C	NA,G	NA,1	NA,inf	NA,inf	NA,0.481646	0.000176996	0.000356577
3	chr11:117282896:G:A	117282896	NA,A	NA,G	NA,1	NA,-inf	NA,inf	NA,0.415583	0.000176668	0.00035574
3	chr11:116637012:C:T	116637012	NA,T	NA,C	NA,1	NA,inf	NA,inf	NA,0.614032	0.000176583	0.000356421
3	chr11:116860544:T:A	116860544	A,A	T,T	1,1	inf,inf	inf,inf	1.52534,0.0151536	0.000176379	0.000355032
3	chr11:116750683:T:C	116750683	NA,C	NA,T	NA,1	NA,inf	NA,inf	NA,0.841365	0.000176353	0.000356949
3	chr11:117210993:A:G	117210993	G,G	A,A	1,1	-inf,-inf	inf,inf	0.214107,1.35658	0.000176187	0.000354495
3	chr11:117338690:C:T	117338690	NA,T	NA,C	NA,1	NA,inf	NA,inf	NA,0.515764	0.000175882	0.000354594
3	chr11:117088031:A:G	117088031	NA,G	NA,A	NA,1	NA,-inf	NA,inf	NA,0.570841	0.000175504	0.00035369
3	chr11:117286946:T:C	117286946	NA,C	NA,T	NA,1	NA,-inf	NA,inf	NA,0.410953	0.00017545	0.000353292
3	chr11:116755035:C:T	116755035	NA,T	NA,C	NA,1	NA,inf	NA,inf	NA,0.83637	0.000175445	0.000355101
3	chr11:117472482:T:C	117472482	C,C	T,T	1,1	inf,-inf	inf,inf	1.58448,0.0290129	0.000175264	0.000353885
3	chr11:116848127:A:G	116848127	NA,G	NA,A	NA,1	NA,-inf	NA,inf	NA,0.571951	0.000175203	0.000353078
3	chr11:116949426:G:A	116949426	NA,A	NA,G	NA,1	NA,-inf	NA,inf	NA,0.549316	0.000174932	0.000352585
3	chr11:117093985:G:A	117093985	NA,A	NA,G	NA,1	NA,-inf	NA,inf	NA,0.567447	0.000174393	0.000351468
3	chr11:117443688:G:C	117443688	NA,C	NA,G	NA,1	NA,inf	NA,inf	NA,0.489586	0.000174373	0.000351285
3	chr11:116939375:T:C	116939375	NA,C	NA,T	NA,1	NA,-inf	NA,inf	NA,0.545932	0.000174219	0.000351148
3	chr11:117568599:A:C	117568599	NA,C	NA,A	NA,1	NA,inf	NA,inf	NA,0.527373	0.000174103	0.000350815
3	chr11:117515140:T:C	117515140	NA,C	NA,T	NA,1	NA,inf	NA,inf	NA,0.485559	0.000174059	0.000350763
3	chr11:117572430:C:T	117572430	NA,T	NA,C	NA,1	NA,inf	NA,inf	NA,0.503367	0.000173978	0.00035053
3	chr11:117085994:T:C	117085994	NA,C	NA,T	NA,1	NA,-inf	NA,inf	NA,0.56478	0.000173754	0.00035018
3	chr11:117233879:G:A	117233879	NA,A	NA,G	NA,1	NA,-inf	NA,inf	NA,0.43905	0.000173688	0.00034981
3	chr11:116776579:G:A	116776579	NA,A	NA,G	NA,1	NA,inf	NA,inf	NA,0.829992	0.000173456	0.000351087
3	chr11:117198128:G:C	117198128	NA,C	NA,G	NA,1	NA,-inf	NA,inf	NA,0.542006	0.000172859	0.000348435
3	chr11:117315462:C:T	117315462	NA,T	NA,C	NA,1	NA,-inf	NA,inf	NA,0.455662	0.00017275	0.000347988
3	chr11:116747129:G:A	116747129	NA,A	NA,G	NA,1	NA,inf	NA,inf	NA,0.82332	0.000172721	0.00034957
3	chr11:116685792:T:C	116685792	NA,C	NA,T	NA,1	NA,inf	NA,inf	NA,0.466615	0.000172702	0.000347943
3	chr11:116802793:A:G	116802793	NA,G	NA,A	NA,1	NA,inf	NA,inf	NA,0.526203	0.000172571	0.000347974
3	chr11:117354204:C:T	117354204	NA,T	NA,C	NA,1	NA,-inf	NA,inf	NA,0.477831	0.00017247	0.000347786
3	chr11:117336912:C:G	117336912	G,G	C,C	1,1	inf,-inf	inf,inf	1.30998,0.597651	0.000172367	0.000348294
3	chr11:117276043:A:G	117276043	NA,G	NA,A	NA,1	NA,-inf	NA,inf	NA,0.57838	0.00017234	0.000347223
3	chr11:117392151:A:G	117392151	G,NA	A,NA	1,NA	-inf,NA	inf,NA	0.854885,NA	0.000172261	0.000347904
3	chr11:116736504:G:A	116736504	NA,A	NA,G	NA,1	NA,-inf	NA,inf	NA,0.538591	0.000172222	0.000347366
3	chr11:117305359:T:C	117305359	C,NA	T,NA	1,NA	inf,NA	inf,NA	0.692819,NA	0.000172208	0.000346778
3	chr11:116768507:T:G	116768507	NA,G	NA,T	NA,1	NA,inf	NA,inf	NA,0.820953	0.0001721	0.000348318
3	chr11:117308904:A:G	117308904	NA,G	NA,A	NA,1	NA,-inf	NA,inf	NA,0.425852	0.000171931	0.000346255
3	chr11:116863152:T:C	116863152	NA,C	NA,T	NA,1	NA,inf	NA,inf	NA,0.463875	0.000171912	0.000345998
3	chr11:116726606:G:A	116726606	NA,A	NA,G	NA,1	NA,-inf	NA,inf	NA,0.527815	0.000171902	0.000346632
3	chr11:116981663:C:T	116981663	NA,T	NA,C	NA,1	NA,-inf	NA,inf	NA,0.535151	0.000171875	0.000346421
3	chr11:116743544:C:T	116743544	NA,T	NA,C	NA,1	NA,-inf	NA,inf	NA,0.558125	0.000171859	0.000346415
3	chr11:117467427:T:G	117467427	NA,G	NA,T	NA,1	NA,-inf	NA,inf	NA,0.448361	0.000171811	0.000346061
3	chr11:116774370:T:C	116774370	NA,C	NA,T	NA,1	NA,inf	NA,inf	NA,0.820732	0.000171755	0.000347621
3	chr11:117534230:G:A	117534230	NA,A	NA,G	NA,1	NA,inf	NA,inf	NA,0.487669	0.00017139	0.000345378
3	chr11:117377635:A:G	117377635	G,NA	A,NA	1,NA	inf,NA	inf,NA	0.989707,NA	0.00017129	0.000346833
3	chr11:117254986:T:G	117254986	NA,G	NA,T	NA,1	NA,-inf	NA,inf	NA,0.394124	0.000171088	0.000344516
3	chr11:117271698:G:A	117271698	NA,A	NA,G	NA,1	NA,-inf	NA,inf	NA,0.393626	0.000171054	0.000344447
3	chr11:117302624:T:C	117302624	NA,C	NA,T	NA,1	NA,inf	NA,inf	NA,0.484845	0.000170961	0.000344499
3	chr11:116643602:T:C	116643602	C,C	T,T	1,1	-inf,inf	inf,inf	1.00345,0.907082	0.000170876	0.000345688
3	chr11:117451747:G:A	117451747	A,NA	G,NA	1,NA	-inf,NA	inf,NA	0.824764,NA	0.000170507	0.000344154
3	chr11:117272494:C:T	117272494	NA,T	NA,C	NA,1	NA,-inf	NA,inf	NA,0.390803	0.000170286	0.000342902
3	chr11:116677772:C:T	116677772	T,NA	C,NA	1,NA	-inf,NA	inf,NA	0.851806,NA	0.000170174	0.000343718
3	chr11:116829478:T:C	116829478	NA,C	NA,T	NA,1	NA,inf	NA,inf	NA,0.686607	0.000170074	0.000343722
3	chr11:117551800:G:A	117551800	NA,A	NA,G	NA,1	NA,-inf	NA,inf	NA,0.479151	0.000169834	0.000342411
3	chr11:117239246:A:G	117239246	NA,G	NA,A	NA,1	NA,-inf	NA,inf	NA,0.42261	0.000169508	0.000341399
3	chr11:117517246:T:G	117517246	NA,G	NA,T	NA,1	NA,inf	NA,inf	NA,0.479309	0.000169477	0.000341545
3	chr11:117563914:C:A	117563914	A,A	C,C	1,1	inf,inf	inf,inf	1.39011,0.457369	0.000169448	0.000341742
3	chr11:116894201:C:T	116894201	NA,T	NA,C	NA,1	NA,inf	NA,inf	NA,0.466611	0.000169271	0.000341045
3	chr11:117370713:C:T	117370713	T,T	C,C	1,1	inf,-inf	inf,inf	0.0801581,1.52893	0.000169265	0.000340936
3	chr11:116717782:C:T	116717782	NA,T	NA,C	NA,1	NA,-inf	NA,inf	NA,0.51439	0.000168935	0.000340646
3	chr11:117199975:G:A	117199975	A,A	G,G	1,1	-inf,-inf	inf,inf	0.371607,1.23177	0.000168926	0.000339911
3	chr11:116662969:G:A	116662969	NA,A	NA,G	NA,1	NA,-inf	NA,inf	NA,0.50472	0.000168799	0.000340338
3	chr11:117051188:C:T	117051188	NA,T	NA,C	NA,1	NA,inf	NA,inf	NA,0.506515	0.000168783	0.000339855
3	chr11:116667245:G:C	116667245	C,C	G,G	1,1	inf,inf	inf,inf	0.401122,1.28587	0.000168775	0.00033947
3	chr11:116782076:A:G	116782076	NA,G	NA,A	NA,1	NA,-inf	NA,inf	NA,0.513104	0.000168726	0.000340224
3	chr11:116620215:C:T	116620215	NA,T	NA,C	NA,1	NA,inf	NA,inf	NA,0.603898	0.000168631	0.0003403
3	chr11:117242795:C:T	117242795	T,T	C,C	1,1	inf,inf	inf,inf	0.108717,1.38892	0.000168584	0.000339354
3	chr11:117402546:C:T	117402546	NA,T	NA,C	NA,1	NA,-inf	NA,inf	NA,0.457554	0.000168527	0.000339564
3	chr11:117551591:T:A	117551591	NA,A	NA,T	NA,1	NA,inf	NA,inf	NA,0.477099	0.000168247	0.000339068
3	chr11:116934488:T:C	116934488	C,C	T,T	1,1	-inf,-inf	inf,inf	1.52341,1.50494	0.00016779	0.000357615
3	chr11:117240205:T:G	117240205	NA,G	NA,T	NA,1	NA,-inf	NA,inf	NA,0.414606	0.000167599	0.000337557
3	chr11:116625470:G:A	116625470	A,A	G,G	1,1	inf,-inf	inf,inf	1.30535,0.703883	0.00016735	0.000338808
3	chr11:116747748:G:A	116747748	NA,A	NA,G	NA,1	NA,inf	NA,inf	NA,0.794311	0.000167296	0.000338535
3	chr11:117378360:C:CT	117378360	NA,CT	NA,C	NA,1	NA,inf	NA,inf	NA,0.437978	0.000167212	0.000336833
3	chr11:117203888:T:C	117203888	NA,C	NA,T	NA,1	NA,-inf	NA,inf	NA,0.475359	0.000167133	0.000336871
3	chr11:116731948:T:C	116731948	NA,C	NA,T	NA,1	NA,inf	NA,inf	NA,0.407388	0.000166979	0.000336161
3	chr11:117184481:C:T	117184481	NA,T	NA,C	NA,1	NA,-inf	NA,inf	NA,0.530099	0.000166978	0.000336512
3	chr11:116735362:C:A	116735362	NA,A	NA,C	NA,1	NA,-inf	NA,inf	NA,0.515118	0.000166961	0.000336747
3	chr11:116593296:A:G	116593296	G,G	A,A	1,1	inf,inf	inf,inf	0.509233,1.33271	0.000166934	0.000336499
3	chr11:117550357:C:T	117550357	NA,T	NA,C	NA,1	NA,inf	NA,inf	NA,0.471586	0.000166931	0.000336434
3	chr11:117270404:T:G	117270404	NA,G	NA,T	NA,1	NA,-inf	NA,inf	NA,0.553414	0.000166907	0.000336282
3	chr11:116695774:CCT:C	116695774	C,NA	CCT,NA	1,NA	-inf,NA	inf,NA	0.854851,NA	0.000166794	0.000336978
3	chr11:117193600:C:T	117193600	NA,T	NA,C	NA,1	NA,inf	NA,inf	NA,0.480075	0.000166774	0.000335695
3	chr11:117330742:A:G	117330742	G,NA	A,NA	1,NA	-inf,NA	inf,NA	0.749163,NA	0.000166557	0.000335968
3	chr11:117002454:A:G	117002454	NA,G	NA,A	NA,1	NA,-inf	NA,inf	NA,0.512176	0.000166552	0.000335695
3	chr11:117153986:G:A	117153986	NA,A	NA,G	NA,1	NA,-inf	NA,inf	NA,0.527049	0.000166319	0.000335185
3	chr11:117276464:C:G	117276464	G,NA	C,NA	1,NA	-inf,NA	inf,NA	0.809187,NA	0.000166159	0.000335444
3	chr11:117238532:A:G	117238532	NA,G	NA,A	NA,1	NA,inf	NA,inf	NA,0.488106	0.000165801	0.000334114
3	chr11:117132344:C:T	117132344	T,T	C,C	1,1	-inf,-inf	inf,inf	1.19447,1.25152	0.000165426	0.000335692
3	chr11:117209078:T:C	117209078	NA,C	NA,T	NA,1	NA,-inf	NA,inf	NA,0.446363	0.000165382	0.000333142
3	chr11:116750506:A:G	116750506	NA,G	NA,A	NA,1	NA,-inf	NA,inf	NA,0.507037	0.000165228	0.000333252
3	chr11:117210408:G:GA	117210408	NA,GA	NA,G	NA,1	NA,-inf	NA,inf	NA,0.507526	0.000165092	0.00033278
3	chr11:116751502:C:T	116751502	NA,T	NA,C	NA,1	NA,-inf	NA,inf	NA,0.505376	0.000164898	0.000332586
3	chr11:117312124:C:G	117312124	NA,G	NA,C	NA,1	NA,-inf	NA,inf	NA,0.420945	0.000164691	0.000331759
3	chr11:117296500:G:A	117296500	NA,A	NA,G	NA,1	NA,-inf	NA,inf	NA,0.542865	0.000164623	0.000331679
3	chr11:117443445:G:A	117443445	NA,A	NA,G	NA,1	NA,inf	NA,inf	NA,0.46552	0.000164585	0.0003316
3	chr11:117164526:A:G	117164526	NA,G	NA,A	NA,1	NA,-inf	NA,inf	NA,0.362465	0.000164518	0.00033121
3	chr11:117270549:T:C	117270549	NA,C	NA,T	NA,1	NA,-inf	NA,inf	NA,0.400851	0.000164481	0.00033128
3	chr11:117365831:C:T	117365831	NA,T	NA,C	NA,1	NA,inf	NA,inf	NA,0.450909	0.000164442	0.000331444
3	chr11:117551782:G:T	117551782	NA,T	NA,G	NA,1	NA,-inf	NA,inf	NA,0.456046	0.000164401	0.000331378
3	chr11:117270183:T:C	117270183	NA,C	NA,T	NA,1	NA,-inf	NA,inf	NA,0.541397	0.000164397	0.000331226
3	chr11:117180947:T:A	117180947	NA,A	NA,T	NA,1	NA,-inf	NA,inf	NA,0.361864	0.000164395	0.000330963
3	chr11:117312935:G:A	117312935	NA,A	NA,G	NA,1	NA,-inf	NA,inf	NA,0.41923	0.00016435	0.000331071
3	chr11:117215985:G:A	117215985	A,NA	G,NA	1,NA	inf,NA	inf,NA	1.14034,NA	0.000164343	0.000334303
3	chr11:116821212:G:A	116821212	NA,A	NA,G	NA,1	NA,-inf	NA,inf	NA,0.496417	0.000164334	0.000331195
3	chr11:117166645:A:G	117166645	G,G	A,A	1,1	-inf,-inf	inf,inf	0.565991,1.61882	0.000164029	0.000333097
3	chr11:116827949:G:A	116827949	A,A	G,G	1,1	inf,inf	inf,inf	1.15643,0.44487	0.000164023	0.000329751
3	chr11:117530348:G:A	117530348	NA,A	NA,G	NA,1	NA,-inf	NA,inf	NA,0.464038	0.000163997	0.000330583
3	chr11:117279475:G:A	117279475	NA,A	NA,G	NA,1	NA,-inf	NA,inf	NA,0.398476	0.000163955	0.000330221
3	chr11:117233935:A:G	117233935	NA,G	NA,A	NA,1	NA,-inf	NA,inf	NA,0.397174	0.000163508	0.000329325
3	chr11:117365060:C:T	117365060	NA,T	NA,C	NA,1	NA,inf	NA,inf	NA,0.461176	0.00016337	0.000329358
3	chr11:117321485:A:G	117321485	NA,G	NA,A	NA,1	NA,-inf	NA,inf	NA,0.414794	0.000163338	0.000329037
3	chr11:117311695:C:T	117311695	NA,T	NA,C	NA,1	NA,-inf	NA,inf	NA,0.4146	0.000163301	0.00032896
3	chr11:117465794:T:C	117465794	NA,C	NA,T	NA,1	NA,inf	NA,inf	NA,0.423853	0.000163228	0.000328853
3	chr11:117497983:G:T	117497983	NA,T	NA,G	NA,1	NA,inf	NA,inf	NA,0.452002	0.000163191	0.000328769
3	chr11:117514519:T:C	117514519	NA,C	NA,T	NA,1	NA,inf	NA,inf	NA,0.428734	0.000163064	0.000328599
3	chr11:116800289:A:G	116800289	NA,G	NA,A	NA,1	NA,-inf	NA,inf	NA,0.482191	0.000163037	0.000328749
3	chr11:117318763:C:T	117318763	NA,T	NA,C	NA,1	NA,-inf	NA,inf	NA,0.412629	0.000162988	0.000328326
3	chr11:117484780:G:A	117484780	NA,A	NA,G	NA,1	NA,-inf	NA,inf	NA,0.429364	0.00016296	0.000328344
3	chr11:117200905:T:C	117200905	NA,C	NA,T	NA,1	NA,-inf	NA,inf	NA,0.475581	0.000162896	0.000328418
3	chr11:117148112:T:C	117148112	C,NA	T,NA	1,NA	inf,NA	inf,NA	1.16696,NA	0.000162868	0.000331631
3	chr11:117318795:C:T	117318795	NA,T	NA,C	NA,1	NA,-inf	NA,inf	NA,0.412646	0.000162844	0.00032804
3	chr11:117266462:C:T	117266462	NA,T	NA,C	NA,1	NA,inf	NA,inf	NA,0.406163	0.000162021	0.000326352
3	chr11:117110875:C:T	117110875	NA,T	NA,C	NA,1	NA,inf	NA,inf	NA,0.436568	0.000161809	0.000325979
3	chr11:116791725:C:T	116791725	NA,T	NA,C	NA,1	NA,-inf	NA,inf	NA,0.478994	0.000161543	0.000325729
3	chr11:117507401:G:A	117507401	A,A	G,G	1,1	inf,inf	inf,inf	1.29488,0.182971	0.000161365	0.000324607
3	chr11:117400783:C:T	117400783	T,T	C,C	1,1	-inf,inf	inf,inf	0.966218,0.749784	0.000161218	0.000325064
3	chr11:116622484:C:T	116622484	T,T	C,C	1,1	inf,inf	inf,inf	0.143069,1.24917	0.000161186	0.000324065
3	chr11:117224130:G:A	117224130	NA,A	NA,G	NA,1	NA,-inf	NA,inf	NA,0.416944	0.000161052	0.000324487
3	chr11:116792603:T:C	116792603	NA,C	NA,T	NA,1	NA,inf	NA,inf	NA,0.391204	0.000161037	0.000324253
3	chr11:117311790:G:A	117311790	NA,A	NA,G	NA,1	NA,-inf	NA,inf	NA,0.40423	0.00016102	0.000324367
3	chr11:117409801:C:G	117409801	NA,G	NA,C	NA,1	NA,-inf	NA,inf	NA,0.442684	0.000160897	0.000324303
3	chr11:116620935:T:C	116620935	NA,C	NA,T	NA,1	NA,inf	NA,inf	NA,0.408039	0.000160807	0.000323962
3	chr11:117230658:A:C	117230658	NA,C	NA,A	NA,1	NA,-inf	NA,inf	NA,0.467815	0.000160751	0.000324009
3	chr11:116900143:C:T	116900143	NA,T	NA,C	NA,1	NA,inf	NA,inf	NA,0.438184	0.000160656	0.000323693
3	chr11:116946803:C:T	116946803	NA,T	NA,C	NA,1	NA,-inf	NA,inf	NA,0.503053	0.000160521	0.000323495
3	chr11:116926905:T:C	116926905	NA,C	NA,T	NA,1	NA,inf	NA,inf	NA,0.616531	0.00016051	0.00032407
3	chr11:117539985:G:A	117539985	A,A	G,G	1,1	inf,inf	inf,inf	1.34465,0.237376	0.000160416	0.00032293
3	chr11:117424833:G:A	117424833	NA,A	NA,G	NA,1	NA,inf	NA,inf	NA,0.418164	0.000160332	0.000323004
3	chr11:116688947:A:G	116688947	NA,G	NA,A	NA,1	NA,inf	NA,inf	NA,0.376162	0.000160325	0.00032259
3	chr11:116841258:C:T	116841258	T,T	C,C	1,1	inf,inf	inf,inf	1.92263,0.666366	0.000160248	0.000327618
3	chr11:116750186:G:A	116750186	NA,A	NA,G	NA,1	NA,-inf	NA,inf	NA,0.482934	0.000160201	0.000323103
3	chr11:116787071:A:G	116787071	NA,G	NA,A	NA,1	NA,inf	NA,inf	NA,0.756724	0.000160131	0.000323987
3	chr11:116964682:A:G	116964682	G,G	A,A	1,1	-inf,inf	inf,inf	0.451482,1.50964	0.000160125	0.000323866
3	chr11:117448524:A:C	117448524	C,NA	A,NA	1,NA	inf,NA	inf,NA	0.66714,NA	0.000160067	0.000322602
3	chr11:116857220:A:T	116857220	T,T	A,A	1,1	inf,inf	inf,inf	2.27008,0.463378	0.00015994	0.000330159
3	chr11:117515851:C:T	117515851	NA,T	NA,C	NA,1	NA,inf	NA,inf	NA,0.439335	0.000159837	0.000322144
3	chr11:116683372:C:T	116683372	T,T	C,C	1,1	-inf,-inf	inf,inf	0.140896,1.5225	0.000159509	0.000321833
3	chr11:117182215:T:C	117182215	NA,C	NA,T	NA,1	NA,-inf	NA,inf	NA,0.480261	0.00015947	0.000321443
3	chr11:117558160:A:T	117558160	NA,T	NA,A	NA,1	NA,-inf	NA,inf	NA,0.424225	0.000159362	0.000321176
3	chr11:117133242:C:T	117133242	T,T	C,C	1,1	-inf,-inf	inf,inf	1.20005,1.22683	0.000159283	0.000323261
3	chr11:117313618:A:G	117313618	NA,G	NA,A	NA,1	NA,-inf	NA,inf	NA,0.395974	0.000159281	0.000320866
3	chr11:116848304:G:A	116848304	NA,A	NA,G	NA,1	NA,inf	NA,inf	NA,0.50399	0.000159131	0.00032098
3	chr11:117163651:T:C	117163651	NA,C	NA,T	NA,1	NA,-inf	NA,inf	NA,0.477832	0.000158971	0.000320436
3	chr11:117475764:C:T	117475764	NA,T	NA,C	NA,1	NA,inf	NA,inf	NA,0.439828	0.000158642	0.000319706
3	chr11:117321768:G:A	117321768	NA,A	NA,G	NA,1	NA,-inf	NA,inf	NA,0.393301	0.000158641	0.00031958
3	chr11:117286479:C:T	117286479	NA,T	NA,C	NA,1	NA,-inf	NA,inf	NA,0.512348	0.000158498	0.000319346
3	chr11:117156500:A:G	117156500	NA,G	NA,A	NA,1	NA,-inf	NA,inf	NA,0.46373	0.000158488	0.000319437
3	chr11:116827421:C:T	116827421	NA,T	NA,C	NA,1	NA,inf	NA,inf	NA,0.39024	0.000158296	0.000318829
3	chr11:116795622:G:T	116795622	NA,T	NA,G	NA,1	NA,inf	NA,inf	NA,0.567561	0.000158227	0.00031935
3	chr11:117453236:C:T	117453236	T,T	C,C	1,1	-inf,inf	inf,inf	0.194041,1.56657	0.00015806	0.000318733
3	chr11:117320078:A:G	117320078	NA,G	NA,A	NA,1	NA,-inf	NA,inf	NA,0.390697	0.000158017	0.000318323
3	chr11:117043665:T:C	117043665	NA,C	NA,T	NA,1	NA,inf	NA,inf	NA,0.574202	0.000157967	0.000318901
3	chr11:117318658:C:G	117318658	NA,G	NA,C	NA,1	NA,-inf	NA,inf	NA,0.390183	0.000157944	0.000318175
3	chr11:117449704:C:A	117449704	NA,A	NA,C	NA,1	NA,inf	NA,inf	NA,0.416173	0.000157822	0.00031803
3	chr11:117011532:C:A	117011532	NA,A	NA,C	NA,1	NA,-inf	NA,inf	NA,0.468871	0.000157591	0.000317631
3	chr11:116782491:T:C	116782491	NA,C	NA,T	NA,1	NA,-inf	NA,inf	NA,0.472111	0.000157497	0.000317634
3	chr11:117320079:G:A	117320079	NA,A	NA,G	NA,1	NA,-inf	NA,inf	NA,0.387978	0.000157471	0.000317222
3	chr11:117317591:TC:T	117317591	NA,T	NA,TC	NA,1	NA,-inf	NA,inf	NA,0.386885	0.00015735	0.000316978
3	chr11:117319249:A:G	117319249	NA,G	NA,A	NA,1	NA,-inf	NA,inf	NA,0.387039	0.000157256	0.00031679
3	chr11:117039084:G:A	117039084	NA,A	NA,G	NA,1	NA,-inf	NA,inf	NA,0.46707	0.000157243	0.000316928
3	chr11:117131845:T:C	117131845	NA,C	NA,T	NA,1	NA,inf	NA,inf	NA,0.462407	0.000157146	0.000316775
3	chr11:117319908:A:G	117319908	NA,G	NA,A	NA,1	NA,-inf	NA,inf	NA,0.386104	0.00015706	0.000316396
3	chr11:116927851:T:C	116927851	NA,C	NA,T	NA,1	NA,-inf	NA,inf	NA,0.466435	0.000157036	0.000316513
3	chr11:117524193:T:C	117524193	NA,C	NA,T	NA,1	NA,-inf	NA,inf	NA,0.42523	0.000156807	0.000316065
3	chr11:116970227:T:C	116970227	NA,C	NA,T	NA,1	NA,-inf	NA,inf	NA,0.483932	0.000156772	0.000315943
3	chr11:117156951:G:A	117156951	NA,A	NA,G	NA,1	NA,-inf	NA,inf	NA,0.466481	0.000156731	0.00031592
3	chr11:117032537:T:A	117032537	NA,A	NA,T	NA,1	NA,-inf	NA,inf	NA,0.463713	0.000156578	0.000315587
3	chr11:117317923:A:C	117317923	NA,C	NA,A	NA,1	NA,-inf	NA,inf	NA,0.383574	0.000156479	0.000315226
3	chr11:117316351:G:C	117316351	NA,C	NA,G	NA,1	NA,-inf	NA,inf	NA,0.383113	0.000156395	0.000315058
3	chr11:116745429:A:C	116745429	NA,C	NA,A	NA,1	NA,-inf	NA,inf	NA,0.46307	0.000156339	0.000315307
3	chr11:117240917:G:A	117240917	NA,A	NA,G	NA,1	NA,inf	NA,inf	NA,0.399467	0.000156314	0.000314901
3	chr11:117265704:C:T	117265704	NA,T	NA,C	NA,1	NA,-inf	NA,inf	NA,0.500274	0.000156259	0.000314837
3	chr11:117346104:A:G	117346104	NA,G	NA,A	NA,1	NA,inf	NA,inf	NA,0.403475	0.000156206	0.000314735
3	chr11:117317841:G:A	117317841	NA,A	NA,G	NA,1	NA,-inf	NA,inf	NA,0.381162	0.000156019	0.0003143
3	chr11:117273416:T:C	117273416	NA,C	NA,T	NA,1	NA,-inf	NA,inf	NA,0.499001	0.000156018	0.00031435
3	chr11:117316885:A:ACTTGC	117316885	NA,ACTTGC	NA,A	NA,1	NA,-inf	NA,inf	NA,0.380663	0.000155917	0.000314094
3	chr11:116604428:T:C	116604428	NA,C	NA,T	NA,1	NA,inf	NA,inf	NA,0.39844	0.000155911	0.000314148
3	chr11:117316874:C:T	117316874	NA,T	NA,C	NA,1	NA,-inf	NA,inf	NA,0.38047	0.000155874	0.000314008
3	chr11:117319546:T:TA	117319546	NA,TA	NA,T	NA,1	NA,-inf	NA,inf	NA,0.380461	0.000155871	0.000314003
3	chr11:116796367:A:G	116796367	G,G	A,A	1,1	-inf,-inf	inf,inf	5.97095,0.192488	0.000155806	0.0211206
3	chr11:116621290:G:C	116621290	NA,C	NA,G	NA,1	NA,inf	NA,inf	NA,0.416807	0.000155786	0.000313874
3	chr11:116833733:C:T	116833733	NA,T	NA,C	NA,1	NA,inf	NA,inf	NA,0.489144	0.000155651	0.00031396
3	chr11:116636420:T:C	116636420	NA,C	NA,T	NA,1	NA,inf	NA,inf	NA,0.391371	0.000155625	0.000313528
3	chr11:117179578:C:G	117179578	NA,G	NA,C	NA,1	NA,-inf	NA,inf	NA,0.459071	0.000155294	0.000313023
3	chr11:117163967:T:C	117163967	NA,C	NA,T	NA,1	NA,-inf	NA,inf	NA,0.459071	0.000155294	0.000313023
3	chr11:116584779:T:C	116584779	NA,C	NA,T	NA,1	NA,inf	NA,inf	NA,0.386427	0.000155243	0.0003127
3	chr11:117169375:A:G	117169375	NA,G	NA,A	NA,1	NA,inf	NA,inf	NA,0.452073	0.000155241	0.000312931
3	chr11:117052134:T:TG	117052134	NA,TG	NA,T	NA,1	NA,inf	NA,inf	NA,0.555991	0.000155232	0.000313347
3	chr11:116774651:A:G	116774651	NA,G	NA,A	NA,1	NA,-inf	NA,inf	NA,0.447918	0.000155165	0.000312862
3	chr11:117318480:A:G	117318480	NA,G	NA,A	NA,1	NA,-inf	NA,inf	NA,0.376636	0.000155143	0.000312536
3	chr11:117024045:T:A	117024045	NA,A	NA,T	NA,1	NA,-inf	NA,inf	NA,0.319836	0.000154978	0.000312026
3	chr11:117062369:A:T	117062369	NA,T	NA,A	NA,1	NA,-inf	NA,inf	NA,0.435127	0.000154856	0.000312199
3	chr11:116666097:T:C	116666097	NA,C	NA,T	NA,1	NA,inf	NA,inf	NA,0.75475	0.000154816	0.00031354
3	chr11:117314759:A:G	117314759	NA,G	NA,A	NA,1	NA,-inf	NA,inf	NA,0.375012	0.000154765	0.000311776
3	chr11:117485391:C:T	117485391	NA,T	NA,C	NA,1	NA,inf	NA,inf	NA,0.426008	0.000154626	0.00031159
3	chr11:117485275:G:A	117485275	NA,A	NA,G	NA,1	NA,inf	NA,inf	NA,0.426008	0.000154626	0.00031159
3	chr11:117564780:C:T	117564780	NA,T	NA,C	NA,1	NA,inf	NA,inf	NA,0.412622	0.0001545	0.000311298
3	chr11:116656871:T:C	116656871	NA,C	NA,T	NA,1	NA,-inf	NA,inf	NA,0.427936	0.000154322	0.000311158
3	chr11:117131687:A:G	117131687	G,G	A,A	1,1	-inf,-inf	inf,inf	0.435601,1.58227	0.000154322	0.000312684
3	chr11:117547287:G:A	117547287	NA,A	NA,G	NA,1	NA,inf	NA,inf	NA,0.409342	0.000154192	0.000310741
3	chr11:116610504:T:C	116610504	C,C	T,T	1,1	-inf,inf	inf,inf	0.678576,1.15183	0.000153993	0.000310595
3	chr11:117314384:T:G	117314384	NA,G	NA,T	NA,1	NA,-inf	NA,inf	NA,0.371118	0.000153965	0.000310165
3	chr11:117230176:C:T	117230176	NA,T	NA,C	NA,1	NA,-inf	NA,inf	NA,0.433893	0.0001537	0.000309796
3	chr11:117314768:C:G	117314768	NA,G	NA,C	NA,1	NA,-inf	NA,inf	NA,0.369274	0.000153589	0.000309409
3	chr11:117512084:A:C	117512084	C,NA	A,NA	1,NA	inf,NA	inf,NA	0.550686,NA	0.000153423	0.000308903
3	chr11:117158602:G:T	117158602	NA,T	NA,G	NA,1	NA,-inf	NA,inf	NA,0.448038	0.000153223	0.000308847
3	chr11:117314620:G:C	117314620	NA,C	NA,G	NA,1	NA,-inf	NA,inf	NA,0.367364	0.000153206	0.000308637
3	chr11:117180809:C:T	117180809	NA,T	NA,C	NA,1	NA,inf	NA,inf	NA,0.415563	0.000153202	0.00030847
3	chr11:117313643:A:G	117313643	NA,G	NA,A	NA,1	NA,-inf	NA,inf	NA,0.366879	0.000153125	0.000308474
3	chr11:117343177:A:G	117343177	G,G	A,A	1,1	-inf,-inf	inf,inf	1.4006,0.00161277	0.00015302	0.000308504
3	chr11:116591266:G:A	116591266	NA,A	NA,G	NA,1	NA,inf	NA,inf	NA,0.394272	0.000153005	0.000308271
3	chr11:116622029:C:T	116622029	NA,T	NA,C	NA,1	NA,inf	NA,inf	NA,0.370074	0.000152867	0.000307975
3	chr11:117219943:A:G	117219943	NA,G	NA,A	NA,1	NA,-inf	NA,inf	NA,0.312221	0.000152758	0.000307574
3	chr11:116677133:C:T	116677133	NA,T	NA,C	NA,1	NA,inf	NA,inf	NA,0.741039	0.00015275	0.000309325
3	chr11:117320706:G:A	117320706	NA,A	NA,G	NA,1	NA,inf	NA,inf	NA,0.404213	0.000152701	0.000307837
3	chr11:116831451:G:A	116831451	NA,A	NA,G	NA,1	NA,-inf	NA,inf	NA,0.422941	0.000152557	0.000307548
3	chr11:117314344:A:T	117314344	NA,T	NA,A	NA,1	NA,inf	NA,inf	NA,0.403123	0.000152504	0.000307438
3	chr11:117317899:G:A	117317899	NA,A	NA,G	NA,1	NA,-inf	NA,inf	NA,0.363014	0.000152351	0.000306915
3	chr11:116601824:T:TA	116601824	NA,TA	NA,T	NA,1	NA,-inf	NA,inf	NA,0.404296	0.00015228	0.000307009
3	chr11:117455848:T:A	117455848	A,A	T,T	1,1	-inf,inf	inf,inf	0.279446,1.50797	0.000151824	0.000306236
3	chr11:117168252:T:C	117168252	NA,C	NA,T	NA,1	NA,inf	NA,inf	NA,0.408359	0.000151807	0.000305665
3	chr11:117459418:C:A	117459418	NA,A	NA,C	NA,1	NA,inf	NA,inf	NA,0.435038	0.000151766	0.000305895
3	chr11:116990552:A:T	116990552	T,T	A,A	1,1	inf,inf	inf,inf	1.10039,1.30518	0.000151595	0.000307379
3	chr11:117158489:T:C	117158489	NA,C	NA,T	NA,1	NA,-inf	NA,inf	NA,0.438616	0.000151522	0.000305418
3	chr11:116713788:C:T	116713788	T,T	C,C	1,1	-inf,-inf	inf,inf	2.28095,1.82129	0.000151503	0.000420306
3	chr11:117181584:C:A	117181584	NA,A	NA,C	NA,1	NA,-inf	NA,inf	NA,0.438661	0.00015144	0.000305254
3	chr11:117319808:C:T	117319808	NA,T	NA,C	NA,1	NA,-inf	NA,inf	NA,0.3585	0.000151418	0.000305038
3	chr11:117323148:A:C	117323148	NA,C	NA,A	NA,1	NA,-inf	NA,inf	NA,0.372088	0.00015111	0.000304462
3	chr11:117210784:A:C	117210784	C,C	A,A	1,1	inf,inf	inf,inf	0.681274,1.57772	0.000151062	0.000307871
3	chr11:116687637:C:T	116687637	NA,T	NA,C	NA,1	NA,inf	NA,inf	NA,0.7302	0.000151027	0.000305816
3	chr11:117546246:C:G	117546246	NA,G	NA,C	NA,1	NA,inf	NA,inf	NA,0.392785	0.00015098	0.000304268
3	chr11:116817513:A:C	116817513	NA,C	NA,A	NA,1	NA,inf	NA,inf	NA,0.370372	0.00015095	0.000304183
3	chr11:117546648:T:C	117546648	NA,C	NA,T	NA,1	NA,inf	NA,inf	NA,0.392374	0.000150904	0.000304115
3	chr11:117463010:G:A	117463010	NA,A	NA,G	NA,1	NA,inf	NA,inf	NA,0.365438	0.000150876	0.000303978
3	chr11:117140263:G:A	117140263	A,A	G,G	1,1	-inf,-inf	inf,inf	1.1025,1.18963	0.000150736	0.000305308
3	chr11:116850933:C:T	116850933	NA,T	NA,C	NA,1	NA,-inf	NA,inf	NA,0.407274	0.000150585	0.000303557
3	chr11:117302062:G:A	117302062	NA,A	NA,G	NA,1	NA,-inf	NA,inf	NA,0.468537	0.000150353	0.000302941
3	chr11:116981791:C:T	116981791	T,T	C,C	1,1	inf,inf	inf,inf	1.19302,1.24506	0.000150324	0.000305084
3	chr11:116589173:TCTTCAAAAATGGGCAGGA:T	116589173	NA,T	NA,TCTTCAAAAATGGGCAGGA	NA,1	NA,inf	NA,inf	NA,0.44862	0.000150209	0.000302929
3	chr11:116833033:T:A	116833033	NA,A	NA,T	NA,1	NA,inf	NA,inf	NA,0.351207	0.000150057	0.000302253
3	chr11:117169402:C:G	117169402	NA,G	NA,C	NA,1	NA,inf	NA,inf	NA,0.398479	0.000149998	0.000302027
3	chr11:116749141:A:ACT	116749141	NA,ACT	NA,A	NA,1	NA,-inf	NA,inf	NA,0.429621	0.000149995	0.000302499
3	chr11:117314274:G:T	117314274	NA,T	NA,G	NA,1	NA,-inf	NA,inf	NA,0.350855	0.000149928	0.000302037
3	chr11:116726701:A:G	116726701	NA,G	NA,A	NA,1	NA,inf	NA,inf	NA,0.790274	0.000149916	0.000303959
3	chr11:116825965:G:A	116825965	A,A	G,G	1,1	inf,inf	inf,inf	1.32917,0.0683889	0.000149705	0.000301131
3	chr11:117531163:G:A	117531163	NA,A	NA,G	NA,1	NA,inf	NA,inf	NA,0.376554	0.000149685	0.000301665
3	chr11:116900884:G:A	116900884	A,A	G,G	1,1	-inf,-inf	inf,inf	0.622407,1.45818	0.000149617	0.000303193
3	chr11:117245488:C:T	117245488	NA,T	NA,C	NA,1	NA,inf	NA,inf	NA,0.430871	0.000149466	0.000301285
3	chr11:116851835:G:T	116851835	T,T	G,G	1,1	inf,inf	inf,inf	2.03532,0.7779	0.000149449	0.000308711
3	chr11:117374845:G:A	117374845	NA,A	NA,G	NA,1	NA,inf	NA,inf	NA,0.391775	0.000149386	0.000301155
3	chr11:117322648:C:T	117322648	NA,T	NA,C	NA,1	NA,inf	NA,inf	NA,0.351852	0.00014938	0.000300927
3	chr11:116696897:G:A	116696897	NA,A	NA,G	NA,1	NA,-inf	NA,inf	NA,0.387782	0.000149168	0.000300657
3	chr11:116846183:T:C	116846183	NA,C	NA,T	NA,1	NA,inf	NA,inf	NA,0.450089	0.000148891	0.000300305
3	chr11:117427656:A:G	117427656	NA,G	NA,A	NA,1	NA,-inf	NA,inf	NA,0.389968	0.000148863	0.000300061
3	chr11:117141484:G:A	117141484	NA,A	NA,G	NA,1	NA,-inf	NA,inf	NA,0.292054	0.000148823	0.00029966
3	chr11:117409796:C:T	117409796	NA,T	NA,C	NA,1	NA,-inf	NA,inf	NA,0.3774	0.000148808	0.000299919
3	chr11:117161080:T:C	117161080	NA,C	NA,T	NA,1	NA,inf	NA,inf	NA,0.483041	0.000148799	0.000300231
3	chr11:117456734:G:A	117456734	NA,A	NA,G	NA,1	NA,-inf	NA,inf	NA,0.407074	0.000148762	0.000299812
3	chr11:116670393:G:A	116670393	NA,A	NA,G	NA,1	NA,inf	NA,inf	NA,0.712349	0.000148667	0.000300992
3	chr11:116689894:A:G	116689894	G,G	A,A	1,1	inf,inf	inf,inf	1.28597,1.51495	0.000148632	0.000308787
3	chr11:117057925:T:A	117057925	NA,A	NA,T	NA,1	NA,inf	NA,inf	NA,0.373682	0.000148595	0.000299393
3	chr11:117200403:C:T	117200403	NA,T	NA,C	NA,1	NA,-inf	NA,inf	NA,0.414194	0.000148584	0.000299499
3	chr11:117021063:C:T	117021063	NA,T	NA,C	NA,1	NA,inf	NA,inf	NA,0.373559	0.000148573	0.000299351
3	chr11:117325830:A:G	117325830	NA,G	NA,A	NA,1	NA,-inf	NA,inf	NA,0.358298	0.0001485	0.000299208
3	chr11:117410641:C:T	117410641	NA,T	NA,C	NA,1	NA,-inf	NA,inf	NA,0.362817	0.000148453	0.000299134
3	chr11:117115945:A:T	117115945	NA,T	NA,A	NA,1	NA,-inf	NA,inf	NA,0.28994	0.000148403	0.000298815
3	chr11:117458117:C:G	117458117	NA,G	NA,C	NA,1	NA,-inf	NA,inf	NA,0.37081	0.000148398	0.000299047
3	chr11:117573946:T:A	117573946	A,A	T,T	1,1	-inf,inf	inf,inf	0.113013,1.42859	0.000148329	0.000299047
3	chr11:117456457:TGTTA:T	117456457	NA,T	NA,TGTTA	NA,1	NA,inf	NA,inf	NA,0.416329	0.000148309	0.000298927
3	chr11:116686002:C:A	116686002	NA,A	NA,C	NA,1	NA,inf	NA,inf	NA,0.710566	0.00014828	0.000300208
3	chr11:117572052:A:G	117572052	G,NA	A,NA	1,NA	inf,NA	inf,NA	0.587807,NA	0.000148137	0.000298453
3	chr11:116656495:C:T	116656495	NA,T	NA,C	NA,1	NA,inf	NA,inf	NA,0.698644	0.000147878	0.000299334
3	chr11:117459235:C:T	117459235	NA,T	NA,C	NA,1	NA,inf	NA,inf	NA,0.412881	0.000147856	0.000298012
3	chr11:117393540:G:A	117393540	A,A	G,G	1,1	inf,-inf	inf,inf	0.918537,0.627693	0.000147831	0.00029745
3	chr11:117173487:C:A	117173487	A,A	C,C	1,1	-inf,-inf	inf,inf	0.4112,1.46089	0.000147747	0.000298576
3	chr11:117503232:T:C	117503232	C,C	T,T	1,1	inf,inf	inf,inf	1.26483,0.153954	0.000147658	0.000297053
3	chr11:116666917:C:T	116666917	T,T	C,C	1,1	-inf,-inf	inf,inf	0.0377484,1.41276	0.000147652	0.000297068
3	chr11:116898902:T:G	116898902	G,NA	T,NA	1,NA	inf,NA	inf,NA	1.10017,NA	0.000147621	0.000300521
3	chr11:117082584:T:C	117082584	NA,C	NA,T	NA,1	NA,inf	NA,inf	NA,0.343145	0.000147508	0.000297195
3	chr11:116824495:C:T	116824495	NA,T	NA,C	NA,1	NA,-inf	NA,inf	NA,0.395092	0.000147287	0.000296925
3	chr11:117081988:A:G	117081988	NA,G	NA,A	NA,1	NA,inf	NA,inf	NA,0.341874	0.000147265	0.000296707
3	chr11:117454873:G:T	117454873	NA,T	NA,G	NA,1	NA,-inf	NA,inf	NA,0.398173	0.000147227	0.000296717
3	chr11:116878955:C:T	116878955	NA,T	NA,C	NA,1	NA,inf	NA,inf	NA,0.364096	0.000147194	0.000296591
3	chr11:116893083:G:C	116893083	C,NA	G,NA	1,NA	inf,NA	inf,NA	0.491376,NA	0.000147164	0.000296212
3	chr11:116659824:T:C	116659824	NA,C	NA,T	NA,1	NA,-inf	NA,inf	NA,0.400305	0.000147077	0.000296526
3	chr11:116938148:T:G	116938148	NA,G	NA,T	NA,1	NA,-inf	NA,inf	NA,0.398298	0.000147	0.000296324
3	chr11:116772039:G:A	116772039	A,NA	G,NA	1,NA	inf,NA	inf,NA	0.39375,NA	0.000146797	0.000295247
3	chr11:116655188:A:G	116655188	NA,G	NA,A	NA,1	NA,-inf	NA,inf	NA,0.379789	0.000146711	0.000295764
3	chr11:116754542:T:G	116754542	NA,G	NA,T	NA,1	NA,-inf	NA,inf	NA,0.40156	0.000146567	0.000295515
3	chr11:117139609:T:C	117139609	C,NA	T,NA	1,NA	inf,NA	inf,NA	0.410703,NA	0.000146462	0.000294597
3	chr11:116655811:CT:C	116655811	NA,C	NA,CT	NA,1	NA,inf	NA,inf	NA,0.390987	0.00014646	0.000295183
3	chr11:116660005:G:T	116660005	NA,T	NA,G	NA,1	NA,-inf	NA,inf	NA,0.395549	0.000146254	0.000294864
3	chr11:117187217:T:C	117187217	NA,C	NA,T	NA,1	NA,inf	NA,inf	NA,0.467308	0.000146013	0.000294603
3	chr11:116821278:G:A	116821278	NA,A	NA,G	NA,1	NA,-inf	NA,inf	NA,0.420439	0.000146007	0.000294263
3	chr11:116691212:G:A	116691212	A,A	G,G	1,1	inf,inf	inf,inf	0.576206,1.11379	0.000145976	0.000293594
3	chr11:117580102:C:T	117580102	NA,T	NA,C	NA,1	NA,-inf	NA,inf	NA,0.344959	0.000145885	0.000293985
3	chr11:116950606:C:T	116950606	NA,T	NA,C	NA,1	NA,-inf	NA,inf	NA,0.422575	0.00014586	0.000293961
3	chr11:117018942:C:T	117018942	T,NA	C,NA	1,NA	inf,NA	inf,NA	0.351474,NA	0.000145713	0.000293003
3	chr11:117231932:T:C	117231932	NA,C	NA,T	NA,1	NA,inf	NA,inf	NA,0.402281	0.000145622	0.000293422
3	chr11:117286308:T:C	117286308	NA,C	NA,T	NA,1	NA,inf	NA,inf	NA,0.324116	0.00014562	0.000293338
3	chr11:117485267:C:T	117485267	NA,T	NA,C	NA,1	NA,-inf	NA,inf	NA,0.365066	0.00014553	0.00029336
3	chr11:117073196:G:C	117073196	C,NA	G,NA	1,NA	-inf,NA	inf,NA	0.884178,NA	0.000145526	0.000294506
3	chr11:117432825:T:C	117432825	C,C	T,T	1,1	-inf,-inf	inf,inf	0.6229,0.986357	0.000145498	0.000293004
3	chr11:116690251:A:G	116690251	G,G	A,A	1,1	inf,inf	inf,inf	1.27638,1.50528	0.000145442	0.000302026
3	chr11:117200646:G:A	117200646	NA,A	NA,G	NA,1	NA,inf	NA,inf	NA,0.351593	0.000145412	0.000292951
3	chr11:117529443:C:T	117529443	NA,T	NA,C	NA,1	NA,-inf	NA,inf	NA,0.358901	0.000145273	0.000292806
3	chr11:117573221:C:T	117573221	T,T	C,C	1,1	inf,-inf	inf,inf	1.36876,0.371403	0.00014478	0.000292139
3	chr11:116623460:AT:A	116623460	NA,A	NA,AT	NA,1	NA,-inf	NA,inf	NA,0.405012	0.000144433	0.000291129
3	chr11:116934043:C:G	116934043	NA,G	NA,C	NA,1	NA,-inf	NA,inf	NA,0.414196	0.000144393	0.000291005
3	chr11:117310351:T:C	117310351	NA,C	NA,T	NA,1	NA,-inf	NA,inf	NA,0.320709	0.000144306	0.000290719
3	chr11:116594558:T:G	116594558	NA,G	NA,T	NA,1	NA,inf	NA,inf	NA,0.455617	0.000144084	0.000290664
3	chr11:116972542:A:T	116972542	NA,T	NA,A	NA,1	NA,-inf	NA,inf	NA,0.411442	0.000144033	0.000290278
3	chr11:117435472:A:C	117435472	NA,C	NA,A	NA,1	NA,inf	NA,inf	NA,0.341948	0.000143697	0.000289517
3	chr11:116612178:T:C	116612178	C,C	T,T	1,1	-inf,inf	inf,inf	0.643815,1.13477	0.000143638	0.000289677
3	chr11:117329922:T:A	117329922	A,A	T,T	1,1	inf,-inf	inf,inf	1.20179,0.182812	0.000143619	0.000289054
3	chr11:116938141:G:T	116938141	T,NA	G,NA	1,NA	-inf,NA	inf,NA	0.874918,NA	0.000143605	0.000290611
3	chr11:116728819:G:A	116728819	NA,A	NA,G	NA,1	NA,inf	NA,inf	NA,0.308759	0.000143382	0.000288863
3	chr11:116760051:C:G	116760051	NA,G	NA,C	NA,1	NA,-inf	NA,inf	NA,0.391953	0.000143369	0.000289123
3	chr11:116661293:C:G	116661293	NA,G	NA,C	NA,1	NA,-inf	NA,inf	NA,0.367642	0.00014328	0.00028888
3	chr11:117093703:A:G	117093703	NA,G	NA,A	NA,1	NA,inf	NA,inf	NA,0.317368	0.000143129	0.000288327
3	chr11:117197728:G:A	117197728	A,A	G,G	1,1	inf,inf	inf,inf	0.0205627,1.34931	0.000143045	0.000287808
3	chr11:117160755:C:G	117160755	NA,G	NA,C	NA,1	NA,inf	NA,inf	NA,0.359327	0.000143034	0.000288029
3	chr11:117285904:G:A	117285904	NA,A	NA,G	NA,1	NA,inf	NA,inf	NA,0.309798	0.000143018	0.000288102
3	chr11:117474784:T:G	117474784	NA,G	NA,T	NA,1	NA,inf	NA,inf	NA,0.330016	0.000142731	0.000287606
3	chr11:117091807:G:A	117091807	NA,A	NA,G	NA,1	NA,inf	NA,inf	NA,0.316621	0.000142693	0.000287501
3	chr11:116827684:C:T	116827684	NA,T	NA,C	NA,1	NA,inf	NA,inf	NA,0.399225	0.000142605	0.000287578
3	chr11:117454152:G:A	117454152	A,A	G,G	1,1	-inf,inf	inf,inf	0.240142,1.48765	0.000142542	0.000287479
3	chr11:117522007:G:A	117522007	A,NA	G,NA	1,NA	-inf,NA	inf,NA	0.691493,NA	0.000142496	0.00028752
3	chr11:116909763:GACTA:G	116909763	NA,G	NA,GACTA	NA,1	NA,-inf	NA,inf	NA,0.361276	0.000142351	0.000286909
3	chr11:116607055:T:C	116607055	C,C	T,T	1,1	inf,inf	inf,inf	0.071984,1.43974	0.000142325	0.000286604
3	chr11:117357803:A:G	117357803	G,G	A,A	1,1	-inf,-inf	inf,inf	1.36432,0.0257034	0.000142314	0.00028694
3	chr11:116623723:C:T	116623723	NA,T	NA,C	NA,1	NA,inf	NA,inf	NA,0.386384	0.000142256	0.000286788
3	chr11:117218947:C:A	117218947	NA,A	NA,C	NA,1	NA,-inf	NA,inf	NA,0.377102	0.000142193	0.000286614
3	chr11:116830500:G:A	116830500	NA,A	NA,G	NA,1	NA,inf	NA,inf	NA,0.31084	0.000142055	0.000285995
3	chr11:117510337:T:C	117510337	C,C	T,T	1,1	inf,inf	inf,inf	0.660038,0.966967	0.000141965	0.00028568
3	chr11:117187798:C:A	117187798	NA,A	NA,C	NA,1	NA,inf	NA,inf	NA,0.350653	0.000141934	0.000285781
3	chr11:116632249:TCTC:T	116632249	T,NA	TCTC,NA	1,NA	inf,NA	inf,NA	0.417541,NA	0.000141832	0.000285391
3	chr11:117274761:G:A	117274761	NA,A	NA,G	NA,1	NA,inf	NA,inf	NA,0.302357	0.000141768	0.000285586
3	chr11:117245047:G:A	117245047	A,NA	G,NA	1,NA	inf,NA	inf,NA	1.33995,NA	0.000141738	0.000291552
3	chr11:116989440:G:C	116989440	NA,C	NA,G	NA,1	NA,inf	NA,inf	NA,0.538967	0.000141699	0.000286205
3	chr11:116637491:T:C	116637491	NA,C	NA,T	NA,1	NA,-inf	NA,inf	NA,0.358024	0.000141608	0.000285468
3	chr11:117204969:A:G	117204969	NA,G	NA,A	NA,1	NA,inf	NA,inf	NA,0.361511	0.000141546	0.000285055
3	chr11:116737903:T:C	116737903	NA,C	NA,T	NA,1	NA,inf	NA,inf	NA,0.726964	0.000141521	0.000286777
3	chr11:116811711:C:T	116811711	NA,T	NA,C	NA,1	NA,inf	NA,inf	NA,0.302145	0.000141464	0.000284896
3	chr11:117452802:T:G	117452802	NA,G	NA,T	NA,1	NA,-inf	NA,inf	NA,0.354446	0.000141461	0.000285147
3	chr11:117003076:AC:A	117003076	NA,A	NA,AC	NA,1	NA,-inf	NA,inf	NA,0.39577	0.000141442	0.000285057
3	chr11:117452063:C:G	117452063	NA,G	NA,C	NA,1	NA,inf	NA,inf	NA,0.305763	0.000141174	0.000284444
3	chr11:116747580:T:C	116747580	NA,C	NA,T	NA,1	NA,inf	NA,inf	NA,0.725964	0.000141172	0.000286072
3	chr11:116669434:G:A	116669434	NA,A	NA,G	NA,1	NA,-inf	NA,inf	NA,0.383315	0.000141063	0.00028427
3	chr11:117280462:A:G	117280462	NA,G	NA,A	NA,1	NA,inf	NA,inf	NA,0.297599	0.000140867	0.000283773
3	chr11:117539792:C:T	117539792	T,T	C,C	1,1	inf,-inf	inf,inf	1.33335,0.099037	0.000140862	0.000283599
3	chr11:116661146:A:G	116661146	NA,G	NA,A	NA,1	NA,-inf	NA,inf	NA,0.352826	0.000140822	0.000283921
3	chr11:117291110:A:G	117291110	NA,G	NA,A	NA,1	NA,inf	NA,inf	NA,0.332449	0.000140817	0.000283854
3	chr11:117421259:T:C	117421259	C,C	T,T	1,1	-inf,-inf	inf,inf	1.45266,0.13889	0.00014077	0.000284429
3	chr11:117454740:G:A	117454740	A,A	G,G	1,1	inf,inf	inf,inf	0.0349149,1.52643	0.000140758	0.000283309
3	chr11:116766718:C:T	116766718	NA,T	NA,C	NA,1	NA,-inf	NA,inf	NA,0.376937	0.000140718	0.000283779
3	chr11:116658323:AC:A	116658323	NA,A	NA,AC	NA,1	NA,-inf	NA,inf	NA,0.351893	0.000140705	0.000283686
3	chr11:117529203:G:A	117529203	A,A	G,G	1,1	inf,-inf	inf,inf	1.50037,0.156803	0.000140531	0.000283729
3	chr11:117465486:C:A	117465486	NA,A	NA,C	NA,1	NA,inf	NA,inf	NA,0.31731	0.000140485	0.000283044
3	chr11:116656256:A:G	116656256	NA,G	NA,A	NA,1	NA,-inf	NA,inf	NA,0.356371	0.000140203	0.000282705
3	chr11:116831405:C:T	116831405	NA,T	NA,C	NA,1	NA,inf	NA,inf	NA,0.398235	0.00014016	0.00028268
3	chr11:117550710:A:G	117550710	G,G	A,A	1,1	-inf,-inf	inf,inf	0.765291,0.872078	0.000140144	0.000282232
3	chr11:117428299:T:C	117428299	C,C	T,T	1,1	-inf,inf	inf,inf	1.71575,0.239367	0.000140101	0.000285305
3	chr11:117110994:CTG:C	117110994	NA,C	NA,CTG	NA,1	NA,-inf	NA,inf	NA,0.357177	0.000140013	0.000282249
3	chr11:116686328:G:C	116686328	C,C	G,G	1,1	inf,inf	inf,inf	1.33393,1.3653	0.000139935	0.000290254
3	chr11:116823155:C:T	116823155	T,NA	C,NA	1,NA	inf,NA	inf,NA	1.11389,NA	0.00013985	0.000285112
3	chr11:116925693:A:G	116925693	NA,G	NA,A	NA,1	NA,inf	NA,inf	NA,0.525144	0.000139689	0.00028213
3	chr11:117222244:G:A	117222244	NA,A	NA,G	NA,1	NA,-inf	NA,inf	NA,0.31083	0.000139622	0.000281364
3	chr11:117226293:A:G	117226293	G,G	A,A	1,1	inf,inf	inf,inf	0.184084,1.43804	0.000139485	0.000280678
3	chr11:117247150:A:G	117247150	NA,G	NA,A	NA,1	NA,inf	NA,inf	NA,0.370226	0.000139406	0.000281
3	chr11:117481384:G:A	117481384	NA,A	NA,G	NA,1	NA,-inf	NA,inf	NA,0.328554	0.00013933	0.000280859
3	chr11:116687243:C:T	116687243	T,NA	C,NA	1,NA	-inf,NA	inf,NA	0.773963,NA	0.000139037	0.000281023
3	chr11:117307508:C:T	117307508	NA,T	NA,C	NA,1	NA,-inf	NA,inf	NA,0.270396	0.000139001	0.000280001
3	chr11:116611734:T:C	116611734	C,C	T,T	1,1	-inf,inf	inf,inf	0.644485,1.11574	0.000138928	0.000280185
3	chr11:117240216:G:A	117240216	NA,A	NA,G	NA,1	NA,inf	NA,inf	NA,0.330294	0.000138916	0.00028005
3	chr11:117294330:C:T	117294330	T,NA	C,NA	1,NA	inf,NA	inf,NA	0.417072,NA	0.000138872	0.000279447
3	chr11:117224065:A:G	117224065	NA,G	NA,A	NA,1	NA,-inf	NA,inf	NA,0.324254	0.000138675	0.000279513
3	chr11:116668522:C:T	116668522	NA,T	NA,C	NA,1	NA,inf	NA,inf	NA,0.637465	0.000138639	0.000280539
3	chr11:117537464:C:T	117537464	T,T	C,C	1,1	inf,inf	inf,inf	1.27309,0.226817	0.000138628	0.000279082
3	chr11:116916498:T:C	116916498	NA,C	NA,T	NA,1	NA,inf	NA,inf	NA,0.308584	0.000138422	0.000278774
3	chr11:117013320:G:A	117013320	NA,A	NA,G	NA,1	NA,-inf	NA,inf	NA,0.235422	0.000138382	0.000278667
3	chr11:116616277:C:G	116616277	NA,G	NA,C	NA,1	NA,inf	NA,inf	NA,0.290088	0.000138306	0.000278656
3	chr11:117436851:T:C	117436851	NA,C	NA,T	NA,1	NA,inf	NA,inf	NA,0.314503	0.000138232	0.000278605
3	chr11:117471571:A:G	117471571	NA,G	NA,A	NA,1	NA,-inf	NA,inf	NA,0.320479	0.000138149	0.000278471
3	chr11:117345497:T:G	117345497	G,G	T,T	1,1	inf,-inf	inf,inf	1.16324,0.576438	0.000138135	0.000278914
3	chr11:116664854:G:A	116664854	NA,A	NA,G	NA,1	NA,-inf	NA,inf	NA,0.333763	0.000137975	0.000278173
3	chr11:116677633:G:A	116677633	NA,A	NA,G	NA,1	NA,-inf	NA,inf	NA,0.368891	0.000137966	0.000278095
3	chr11:116844396:CTTTA:C	116844396	NA,C	NA,CTTTA	NA,1	NA,-inf	NA,inf	NA,0.325803	0.000137956	0.000278069
3	chr11:117362849:A:G	117362849	NA,G	NA,A	NA,1	NA,-inf	NA,inf	NA,0.261649	0.000137709	0.000277475
3	chr11:117213375:C:T	117213375	T,T	C,C	1,1	inf,inf	inf,inf	0.357759,1.57391	0.000137619	0.000277822
3	chr11:117470493:T:C	117470493	C,C	T,T	1,1	-inf,-inf	inf,inf	0.455486,1.14249	0.000137616	0.000277517
3	chr11:117362332:G:A	117362332	NA,A	NA,G	NA,1	NA,inf	NA,inf	NA,0.350364	0.000137612	0.000277341
3	chr11:117129276:T:C	117129276	NA,C	NA,T	NA,1	NA,-inf	NA,inf	NA,0.355551	0.000137374	0.000276888
3	chr11:116836797:C:T	116836797	NA,T	NA,C	NA,1	NA,-inf	NA,inf	NA,0.13732	0.000137244	0.000276275
3	chr11:117534981:T:A	117534981	A,A	T,T	1,1	-inf,inf	inf,inf	0.0383256,1.43328	0.000137224	0.000276572
3	chr11:117234184:G:A	117234184	A,NA	G,NA	1,NA	-inf,NA	inf,NA	0.620298,NA	0.000136955	0.000276193
3	chr11:117219265:C:T	117219265	NA,T	NA,C	NA,1	NA,-inf	NA,inf	NA,0.293371	0.000136788	0.000275653
3	chr11:116798692:G:T	116798692	NA,T	NA,G	NA,1	NA,-inf	NA,inf	NA,0.324881	0.000136772	0.000275688
3	chr11:117330954:A:G	117330954	NA,G	NA,A	NA,1	NA,inf	NA,inf	NA,0.301146	0.000136747	0.00027552
3	chr11:117152587:T:A	117152587	NA,A	NA,T	NA,1	NA,inf	NA,inf	NA,0.318434	0.000136725	0.000275352
3	chr11:116771870:G:A	116771870	NA,A	NA,G	NA,1	NA,inf	NA,inf	NA,0.254567	0.000136666	0.000275223
3	chr11:117269389:TCTCA:T	117269389	NA,T	NA,TCTCA	NA,1	NA,inf	NA,inf	NA,0.32401	0.000136643	0.000275329
3	chr11:116828673:A:G	116828673	G,NA	A,NA	1,NA	-inf,NA	inf,NA	1.98707,NA	0.000136619	0.000301773
3	chr11:117300759:C:G	117300759	G,NA	C,NA	1,NA	-inf,NA	inf,NA	0.738719,NA	0.000136606	0.000275946
3	chr11:117031923:A:G	117031923	G,NA	A,NA	1,NA	-inf,NA	inf,NA	0.836669,NA	0.000136499	0.000276187
3	chr11:116622611:C:T	116622611	T,T	C,C	1,1	-inf,-inf	inf,inf	0.938155,1.05661	0.00013645	0.000276039
3	chr11:117567652:A:G	117567652	NA,G	NA,A	NA,1	NA,inf	NA,inf	NA,0.294518	0.00013645	0.000274949
3	chr11:116673141:A:C	116673141	NA,C	NA,A	NA,1	NA,-inf	NA,inf	NA,0.323299	0.000136383	0.000274963
3	chr11:116919393:T:C	116919393	NA,C	NA,T	NA,1	NA,-inf	NA,inf	NA,0.362534	0.000136343	0.000274781
3	chr11:116823625:C:T	116823625	NA,T	NA,C	NA,1	NA,-inf	NA,inf	NA,0.340145	0.000136321	0.00027474
3	chr11:116685922:T:G	116685922	NA,G	NA,T	NA,1	NA,-inf	NA,inf	NA,0.360261	0.000136314	0.000274726
3	chr11:117154565:T:C	117154565	NA,C	NA,T	NA,1	NA,inf	NA,inf	NA,0.311312	0.000136309	0.000274591
3	chr11:117232964:C:T	117232964	NA,T	NA,C	NA,1	NA,inf	NA,inf	NA,0.36227	0.000136271	0.00027471
3	chr11:117375687:T:G	117375687	NA,G	NA,T	NA,1	NA,-inf	NA,inf	NA,0.323553	0.00013626	0.000274525
3	chr11:116663782:C:T	116663782	NA,T	NA,C	NA,1	NA,-inf	NA,inf	NA,0.322116	0.000136219	0.000274631
3	chr11:117488671:C:T	117488671	T,NA	C,NA	1,NA	-inf,NA	inf,NA	0.650592,NA	0.000136101	0.000274644
3	chr11:116608259:A:AATGAGACTTCTGCACAGAAAACAGTCCTGATGGCTG	116608259	NA,AATGAGACTTCTGCACAGAAAACAGTCCTGATGGCTG	NA,A	NA,1	NA,-inf	NA,inf	NA,0.37137	0.000136068	0.000274154
3	chr11:117477596:G:A	117477596	NA,A	NA,G	NA,1	NA,-inf	NA,inf	NA,0.307511	0.000136023	0.00027419
3	chr11:116662777:A:G	116662777	NA,G	NA,A	NA,1	NA,-inf	NA,inf	NA,0.320671	0.000135993	0.000274175
3	chr11:116651536:G:A	116651536	NA,A	NA,G	NA,1	NA,-inf	NA,inf	NA,0.311298	0.000135987	0.000274051
3	chr11:117508251:C:T	117508251	NA,T	NA,C	NA,1	NA,inf	NA,inf	NA,0.306275	0.000135973	0.000273968
3	chr11:116982970:T:A	116982970	A,NA	T,NA	1,NA	-inf,NA	inf,NA	2.41728,NA	0.000135956	0.00031129
3	chr11:117152592:T:C	117152592	NA,C	NA,T	NA,1	NA,inf	NA,inf	NA,0.313348	0.000135955	0.000273804
3	chr11:116607749:A:G	116607749	NA,G	NA,A	NA,1	NA,inf	NA,inf	NA,0.29999	0.000135928	0.000273875
3	chr11:117569643:A:T	117569643	NA,T	NA,A	NA,1	NA,inf	NA,inf	NA,0.291315	0.000135926	0.000273895
3	chr11:117153968:T:A	117153968	NA,A	NA,T	NA,1	NA,inf	NA,inf	NA,0.312352	0.000135913	0.000273718
3	chr11:116668115:C:T	116668115	NA,T	NA,C	NA,1	NA,-inf	NA,inf	NA,0.320007	0.000135873	0.000273934
3	chr11:117542193:C:T	117542193	NA,T	NA,C	NA,1	NA,inf	NA,inf	NA,0.295611	0.000135813	0.000273666
3	chr11:117502717:A:G	117502717	G,G	A,A	1,1	inf,inf	inf,inf	1.20841,0.204873	0.00013576	0.000273165
3	chr11:117488386:T:C	117488386	NA,C	NA,T	NA,1	NA,-inf	NA,inf	NA,0.305451	0.000135641	0.00027342
3	chr11:117395350:C:T	117395350	NA,T	NA,C	NA,1	NA,-inf	NA,inf	NA,0.307287	0.000135617	0.000273396
3	chr11:116663292:G:A	116663292	NA,A	NA,G	NA,1	NA,-inf	NA,inf	NA,0.317183	0.000135472	0.000273124
3	chr11:116766029:G:A	116766029	NA,A	NA,G	NA,1	NA,-inf	NA,inf	NA,0.330791	0.000135385	0.000272952
3	chr11:117173474:A:G	117173474	NA,G	NA,A	NA,1	NA,-inf	NA,inf	NA,0.326398	0.000135378	0.000272867
3	chr11:116860745:A:ACCCAAATCT	116860745	ACCCAAATCT,ACCCAAATCT	A,A	1,1	inf,inf	inf,inf	1.3984,0.0836134	0.000135362	0.000272492
3	chr11:116604296:C:T	116604296	NA,T	NA,C	NA,1	NA,inf	NA,inf	NA,0.30255	0.000135319	0.000272697
3	chr11:116838241:T:C	116838241	NA,C	NA,T	NA,1	NA,inf	NA,inf	NA,0.337275	0.000135315	0.000272742
3	chr11:116662946:T:C	116662946	NA,C	NA,T	NA,1	NA,-inf	NA,inf	NA,0.316	0.000135296	0.00027277
3	chr11:117125231:G:C	117125231	NA,C	NA,G	NA,1	NA,inf	NA,inf	NA,0.380232	0.000135241	0.000272622
3	chr11:116750332:C:T	116750332	NA,T	NA,C	NA,1	NA,inf	NA,inf	NA,0.676825	0.00013522	0.000273904
3	chr11:117555828:A:G	117555828	G,G	A,A	1,1	inf,-inf	inf,inf	1.65878,0.0385674	0.000135151	0.000273657
3	chr11:116661951:T:C	116661951	NA,C	NA,T	NA,1	NA,-inf	NA,inf	NA,0.310574	0.000135115	0.000272269
3	chr11:116976868:G:A	116976868	A,A	G,G	1,1	inf,-inf	inf,inf	0.242798,1.3491	0.00013509	0.000272376
3	chr11:116795217:AG:A	116795217	NA,A	NA,AG	NA,1	NA,inf	NA,inf	NA,0.439225	0.000135044	0.000272557
3	chr11:117305770:T:C	117305770	NA,C	NA,T	NA,1	NA,-inf	NA,inf	NA,0.313098	0.00013498	0.00027202
3	chr11:117505236:G:A	117505236	A,A	G,G	1,1	inf,inf	inf,inf	1.22913,0.105134	0.000134929	0.000271435
3	chr11:117352517:A:G	117352517	NA,G	NA,A	NA,1	NA,-inf	NA,inf	NA,0.313351	0.000134684	0.000271354
3	chr11:116614027:C:T	116614027	NA,T	NA,C	NA,1	NA,inf	NA,inf	NA,0.269798	0.000134635	0.000271271
3	chr11:117032600:G:A	117032600	A,A	G,G	1,1	inf,inf	inf,inf	1.394,1.03943	0.000134511	0.00027359
3	chr11:117352113:G:A	117352113	NA,A	NA,G	NA,1	NA,inf	NA,inf	NA,0.276563	0.000134459	0.000270919
3	chr11:116583154:A:T	116583154	NA,T	NA,A	NA,1	NA,-inf	NA,inf	NA,0.294118	0.000134428	0.000271007
3	chr11:116748674:A:T	116748674	T,NA	A,NA	1,NA	inf,NA	inf,NA	1.17282,NA	0.000134404	0.000274882
3	chr11:116583320:TG:T	116583320	NA,T	NA,TG	NA,1	NA,-inf	NA,inf	NA,0.296331	0.000134321	0.000270792
3	chr11:116939742:C:T	116939742	NA,T	NA,C	NA,1	NA,-inf	NA,inf	NA,0.313928	0.000134314	0.000270757
3	chr11:116831138:G:A	116831138	NA,A	NA,G	NA,1	NA,inf	NA,inf	NA,0.357062	0.000134286	0.000270819
3	chr11:117527021:GGT:G	117527021	G,NA	GGT,NA	1,NA	inf,NA	inf,NA	0.545612,NA	0.000134278	0.000270487
3	chr11:117476709:G:A	117476709	NA,A	NA,G	NA,1	NA,-inf	NA,inf	NA,0.286296	0.000134196	0.000270499
```
