## Supplementary material for "Characterization of shared and ancestry-specific signals driving complex traits using multi-ancestry fine-mapping": susiex_nc3.cs80.snp

```
BP	SNP	PIP(CS1)	LogBF(CS1,Pop1)	LogBF(CS1,Pop2)	PIP(CS2)	LogBF(CS2,Pop1)	LogBF(CS2,Pop2)	PIP(CS3)	LogBF(CS3,Pop1)	LogBF(CS3,Pop2)
116582802	chr11:116582802:C:T	3.31394e-06	-1.42821e-10	-0.709055	0.000208286	-1.42821e-10	-0.701097	0.000208406	-1.42821e-10	-0.701082
116583114	chr11:116583114:A:G	2.22348e-06	-1.42821e-10	-1.10812	0.000132674	-1.42821e-10	-1.15212	0.00013275	-1.42821e-10	-1.15211
116583154	chr11:116583154:A:T	2.25084e-06	-1.42821e-10	-1.09589	0.000134347	-1.42821e-10	-1.13958	0.000134428	-1.42821e-10	-1.13954
116583168	chr11:116583168:T:C	3.69986e-07	-1.57515	-1.32633	2.59124e-05	-1.4543	-1.33098	2.59271e-05	-1.4543	-1.33098
116583320	chr11:116583320:TG:T	2.24591e-06	-1.42821e-10	-1.09808	0.000134244	-1.42821e-10	-1.14035	0.000134321	-1.42821e-10	-1.14034
116583544	chr11:116583544:A:G	4.3488e-07	-1.40817	-1.33171	2.06412e-05	-1.68605	-1.32667	2.06528e-05	-1.68605	-1.32667
116583657	chr11:116583657:A:G	1.63032e-06	-1.51476	0.096342	8.37348e-05	-1.65501	0.0426582	8.37889e-05	-1.65503	0.0427639
116584562	chr11:116584562:G:A	2.11568e-06	-1.42821e-10	-1.15782	0.000134057	-1.42821e-10	-1.14174	0.000134131	-1.42821e-10	-1.14176
116584779	chr11:116584779:T:C	2.3226e-06	-1.42821e-10	-1.06451	0.00015516	-1.42821e-10	-0.995556	0.000155243	-1.42821e-10	-0.995583
116584990	chr11:116584990:G:T	4.43516e-07	-1.43156	-1.28866	2.14035e-05	-1.68667	-1.28978	2.14156e-05	-1.68667	-1.28978
116585310	chr11:116585310:G:A	4.19027e-07	-1.60369	-1.17333	2.6507e-05	-1.55741	-1.2052	2.65232e-05	-1.55741	-1.20514
116585883	chr11:116585883:TG:T	8.15553e-07	-1.07146	-1.03962	5.56181e-05	-0.94133	-1.08017	5.56404e-05	-0.941558	-1.0801
116585942	chr11:116585942:C:T	8.42753e-07	-1.02534	-1.05293	5.78369e-05	-0.893073	-1.08931	5.78595e-05	-0.893309	-1.08925
116586025	chr11:116586025:G:A	1.86847e-06	-1.42821e-10	-1.28207	0.000118198	-1.42821e-10	-1.26765	0.000118266	-1.42821e-10	-1.26764
116586398	chr11:116586398:T:A	4.33473e-07	-1.66297	-1.08015	2.96006e-05	-1.59416	-1.05806	2.96181e-05	-1.59415	-1.05803
116586623	chr11:116586623:G:A	5.66765e-07	-1.15306	-1.32195	2.40624e-05	-1.54825	-1.31111	2.40741e-05	-1.54831	-1.31113
116586674	chr11:116586674:C:T	6.81025e-07	-1.18062	-1.11073	4.52471e-05	-1.12811	-1.09976	4.52589e-05	-1.12837	-1.0998
116586754	chr11:116586754:C:T	6.50137e-07	-1.22703	-1.11073	4.30851e-05	-1.17707	-1.09976	4.30968e-05	-1.17732	-1.0998
116586831	chr11:116586831:C:T	1.76878e-05	-1.42821e-10	0.965679	0.00111674	-1.42821e-10	0.978161	0.0011174	-1.42821e-10	0.978188
116586933	chr11:116586933:A:G	3.44051e-07	-1.68081	-1.29335	2.28022e-05	-1.61305	-1.3001	2.28149e-05	-1.61307	-1.30009
116587334	chr11:116587334:C:T	3.47466e-07	-1.67953	-1.28475	2.29624e-05	-1.61778	-1.28837	2.29752e-05	-1.6178	-1.28835
116587376	chr11:116587376:C:T	1.07601e-05	-1.42821e-10	0.468655	0.000682299	-1.42821e-10	0.485457	0.000682706	-1.42821e-10	0.485492
116587433	chr11:116587433:T:C	1.59997e-06	-1.43721	-3.37191e-10	7.77423e-05	-1.68661	-3.37191e-10	7.77859e-05	-1.68661	-3.37191e-10
116588145	chr11:116588145:C:T	5.99597e-07	-1.34857	-1.07012	2.70847e-05	-1.67719	-1.06385	2.70998e-05	-1.6772	-1.06385
116588188	chr11:116588188:T:C	8.33219e-06	-1.42821e-10	0.212933	0.000533991	-1.42821e-10	0.240369	0.000534307	-1.42821e-10	0.240399
116588527	chr11:116588527:A:AG	1.20906e-06	-1.3804	-0.336942	7.84016e-05	-1.41674	-0.261422	7.84394e-05	-1.41676	-0.261488
116588701	chr11:116588701:A:G	3.79643e-06	-1.42821e-10	-0.573131	0.000218234	-1.42821e-10	-0.654443	0.000218383	-1.42821e-10	-0.654321
116588828	chr11:116588828:T:C	1.47835e-05	-1.42821e-10	0.786321	0.000870139	-1.42821e-10	0.728643	0.000870629	-1.42821e-10	0.728644
116589173	chr11:116589173:TCTTCAAAAATGGGCAGGA:T	2.60833e-06	-1.42821e-10	-0.948482	0.000150135	-1.42821e-10	-1.02848	0.000150209	-1.42821e-10	-1.02854
116589455	chr11:116589455:G:C	1.5521e-06	-1.64698	0.179399	9.08215e-05	-1.64297	0.111859	9.08665e-05	-1.64298	0.111798
116589797	chr11:116589797:C:T	1.82995e-06	-1.42821e-10	-1.3029	0.000120004	-1.42821e-10	-1.25249	0.000120071	-1.42821e-10	-1.25249
116590004	chr11:116590004:T:A	4.32503e-06	-1.42821e-10	-0.442773	0.0002505	-1.42821e-10	-0.516552	0.000250621	-1.42821e-10	-0.516631
116590308	chr11:116590308:A:G	1.93042e-06	-1.42821e-10	-1.24946	0.000118896	-1.42821e-10	-1.26176	0.000118965	-1.42821e-10	-1.26174
116590725	chr11:116590725:C:T	1.94584e-06	-1.42821e-10	-1.2415	0.000119608	-1.42821e-10	-1.25579	0.000119678	-1.42821e-10	-1.25576
116590825	chr11:116590825:T:C	5.27243e-06	-1.42821e-10	-0.244702	0.000341416	-1.42821e-10	-0.206909	0.000341619	-1.42821e-10	-0.206875
116591123	chr11:116591123:T:C	3.86872e-06	-1.42821e-10	-0.55427	0.000233227	-1.42821e-10	-0.587999	0.000233365	-1.42821e-10	-0.587969
116591266	chr11:116591266:G:A	2.3749e-06	-1.42821e-10	-1.04224	0.000152916	-1.42821e-10	-1.01012	0.000153005	-1.42821e-10	-1.0101
116591714	chr11:116591714:A:C	3.29633e-07	-1.68196	-1.33501	2.0612e-05	-1.6809	-1.33324	2.06227e-05	-1.68094	-1.33324
116592071	chr11:116592071:G:A	2.35374e-06	-1.43838	0.387197	0.000187972	-1.21441	0.410697	0.000188087	-1.21426	0.410593
116592846	chr11:116592846:C:A	4.56571e-06	-1.42821e-10	-0.38862	0.000277003	-1.42821e-10	-0.415983	0.000277154	-1.42821e-10	-0.415999
116593296	chr11:116593296:A:G	2.76841e-06	-1.19286	0.303941	0.000166825	-1.21245	0.289391	0.000166934	-1.21242	0.289445
116593394	chr11:116593394:C:T	4.67018e-07	-1.3387	-1.32988	2.43341e-05	-1.52293	-1.3252	2.43473e-05	-1.52294	-1.32521
116593449	chr11:116593449:T:C	3.50151e-06	-1.42821e-10	-0.653999	0.000211505	-1.42821e-10	-0.685762	0.000211638	-1.42821e-10	-0.685695
116593492	chr11:116593492:C:T	7.30187e-07	-1.67948	-0.542171	4.79044e-05	-1.6188	-0.552002	4.79396e-05	-1.61876	-0.551869
116593748	chr11:116593748:C:T	3.22286e-06	-0.736923	-3.37191e-10	0.000281419	-0.400166	-3.37191e-10	0.000281598	-0.400091	-3.37191e-10
116593961	chr11:116593961:C:T	4.0458e-06	-1.42821e-10	-0.509514	0.000260421	-1.42821e-10	-0.47771	0.000260575	-1.42821e-10	-0.477681
116594083	chr11:116594083:A:G	3.59922e-07	-1.68631	-1.24275	2.29647e-05	-1.68454	-1.22151	2.29762e-05	-1.68453	-1.22158
116594238	chr11:116594238:C:T	5.32722e-06	-1.00042	0.766053	0.000299174	-1.0962	0.757214	0.000299337	-1.09625	0.757248
116594423	chr11:116594423:C:CCCTGGA	2.95688e-06	-1.42821e-10	-0.823059	0.000179437	-1.42821e-10	-0.850188	0.000179548	-1.42821e-10	-0.85013
116594477	chr11:116594477:A:G	3.14296e-06	-1.42821e-10	-0.762028	0.000196404	-1.42821e-10	-0.759835	0.000196511	-1.42821e-10	-0.759854
116594503	chr11:116594503:C:T	2.16198e-06	-1.42821e-10	-1.13617	0.000133022	-1.42821e-10	-1.1495	0.000133095	-1.42821e-10	-1.1495
116594558	chr11:116594558:T:G	2.59115e-06	-1.42821e-10	-0.95509	0.00014401	-1.42821e-10	-1.07013	0.000144084	-1.42821e-10	-1.07017
116594835	chr11:116594835:G:T	3.2966e-07	-1.68278	-1.33411	2.06236e-05	-1.68185	-1.33172	2.06343e-05	-1.68189	-1.33173
116594963	chr11:116594963:G:T	1.58758e-06	-1.1118	-0.333189	9.36297e-05	-1.19281	-0.307849	9.3681e-05	-1.19286	-0.307816
116595017	chr11:116595017:C:T	1.81769e-06	-1.11008	-0.199547	0.000107289	-1.19135	-0.173135	0.000107348	-1.1914	-0.1731
116595158	chr11:116595158:G:A	1.77654e-06	-1.42821e-10	-1.33253	0.000110427	-1.42821e-10	-1.33566	0.000110489	-1.42821e-10	-1.33566
116595630	chr11:116595630:G:A	1.90597e-06	-1.42821e-10	-1.2622	0.000120842	-1.42821e-10	-1.24552	0.00012091	-1.42821e-10	-1.24552
116595997	chr11:116595997:T:C	8.43066e-07	-1.68506	-0.392839	5.93806e-05	-1.5427	-0.413342	5.94126e-05	-1.54271	-0.413354
116596177	chr11:116596177:G:A	1.54806e-06	-1.161	-0.309194	0.000130931	-0.89582	-0.269524	0.000131017	-0.895612	-0.269629
116596383	chr11:116596383:G:T	4.41984e-07	-1.64816	-1.07551	2.72235e-05	-1.66817	-1.06776	2.72382e-05	-1.66819	-1.06777
116596397	chr11:116596397:G:A	2.49309e-06	-0.99367	-3.37191e-10	0.00012817	-1.18665	-3.37191e-10	0.000128234	-1.18671	-3.37191e-10
116596632	chr11:116596632:C:T	6.82986e-06	0.0141103	-3.37191e-10	0.000336238	-0.222189	-3.37191e-10	0.000336459	-0.222095	-3.37191e-10
116596872	chr11:116596872:A:G	7.48504e-07	-0.871125	-1.32575	7.21595e-05	-0.43023	-1.3309	7.22198e-05	-0.429971	-1.33089
116597136	chr11:116597136:G:A	1.00064e-06	-1.67442	-0.232131	6.72218e-05	-1.68271	-0.149301	6.72638e-05	-1.68271	-0.149244
116597203	chr11:116597203:C:G	3.75611e-07	-1.66692	-1.21947	2.32402e-05	-1.66505	-1.22908	2.32516e-05	-1.66513	-1.22906
116597387	chr11:116597387:C:T	4.68524e-06	-1.42821e-10	-0.362776	0.000281184	-1.42821e-10	-0.401001	0.000281364	-1.42821e-10	-0.400921
116597452	chr11:116597452:A:T	4.87746e-07	-1.31461	-1.31054	2.42325e-05	-1.55154	-1.30078	2.42454e-05	-1.55155	-1.3008
116597819	chr11:116597819:C:T	3.41124e-06	-1.42821e-10	-0.680117	0.000219155	-1.42821e-10	-0.650232	0.000219283	-1.42821e-10	-0.650208
116597822	chr11:116597822:G:A	6.42673e-07	-1.62195	-0.727366	3.56674e-05	-1.65531	-0.810466	3.5688e-05	-1.65531	-0.810443
116597835	chr11:116597835:T:G	8.53475e-07	-1.10277	-0.96286	5.4732e-05	-1.05388	-0.983678	5.47625e-05	-1.05382	-0.98375
116598744	chr11:116598744:C:T	1.33842e-06	-1.47424	-0.141459	9.55168e-05	-1.32983	-0.150873	9.55798e-05	-1.3297	-0.150907
116599404	chr11:116599404:A:C	4.9704e-06	-1.42821e-10	-0.303692	0.000340317	-1.42821e-10	-0.210132	0.000340488	-1.42821e-10	-0.210193
116599456	chr11:116599456:A:C	3.63446e-07	-1.60109	-1.31823	2.50994e-05	-1.51364	-1.30352	2.51158e-05	-1.51356	-1.30351
116599510	chr11:116599510:T:C	3.68733e-07	-1.57854	-1.32634	2.55647e-05	-1.48419	-1.31461	2.55816e-05	-1.48409	-1.31461
116599572	chr11:116599572:A:G	1.26459e-06	-1.67245	-3.37191e-10	8.68177e-05	-1.5762	-3.37191e-10	8.6864e-05	-1.57623	-3.37191e-10
116599656	chr11:116599656:A:T	4.72752e-07	-1.47733	-1.17905	2.68061e-05	-1.5135	-1.23788	2.68203e-05	-1.51352	-1.23789
116600230	chr11:116600230:C:T	4.95784e-06	-0.306224	-3.37191e-10	0.00025036	-0.51711	-3.37191e-10	0.000250522	-0.517025	-3.37191e-10
116600327	chr11:116600327:G:A	3.56822e-07	-1.62475	-1.31296	2.44428e-05	-1.54813	-1.29555	2.44586e-05	-1.54805	-1.29554
116600404	chr11:116600404:T:C	1.6423e-06	-1.65258	0.241485	0.00011305	-1.65351	0.341334	0.000113106	-1.65361	0.341369
116600432	chr11:116600432:A:G	1.59734e-06	-1.6467	0.207848	0.000109967	-1.64769	0.307867	0.000110021	-1.64781	0.307903
116600547	chr11:116600547:G:A	3.3528e-07	-1.68397	-1.31601	2.07937e-05	-1.68245	-1.32291	2.0806e-05	-1.68244	-1.32289
116600777	chr11:116600777:G:A	6.81683e-07	-0.954634	-1.33575	2.93368e-05	-1.32566	-1.3355	2.93529e-05	-1.32568	-1.33551
116600973	chr11:116600973:C:T	3.80132e-07	-1.59171	-1.28272	2.77133e-05	-1.46221	-1.25589	2.77344e-05	-1.462	-1.2559
116601181	chr11:116601181:G:A	1.26137e-06	-1.675	-3.37191e-10	7.84617e-05	-1.6774	-3.37191e-10	7.851e-05	-1.67735	-3.37191e-10
116601360	chr11:116601360:T:C	4.84504e-06	-1.42821e-10	-0.329238	0.000290575	-1.42821e-10	-0.368147	0.000290756	-1.42821e-10	-0.368087
116601707	chr11:116601707:C:T	4.76738e-06	-1.42821e-10	-0.345397	0.000323986	-1.42821e-10	-0.25931	0.000324144	-1.42821e-10	-0.259383
116601824	chr11:116601824:T:TA	2.55971e-06	-1.42821e-10	-0.967301	0.000152193	-1.42821e-10	-1.01486	0.00015228	-1.42821e-10	-1.01485
116601860	chr11:116601860:A:G	3.57713e-06	-1.66376	1.03113	0.00022176	-1.66542	1.027	0.000221866	-1.6655	1.027
116601907	chr11:116601907:ACAG:A	1.89652e-06	-1.42821e-10	-1.26717	0.000115324	-1.42821e-10	-1.29227	0.000115388	-1.42821e-10	-1.29228
116602273	chr11:116602273:A:G	1.92205e-06	-1.42821e-10	-1.2538	0.000118639	-1.42821e-10	-1.26393	0.000118705	-1.42821e-10	-1.26393
116602411	chr11:116602411:T:A	5.48429e-06	-1.42821e-10	-0.205307	0.0003228	-1.42821e-10	-0.262978	0.000322979	-1.42821e-10	-0.262983
116602557	chr11:116602557:G:A	1.88437e-06	-1.42821e-10	-1.2736	0.000116499	-1.42821e-10	-1.28213	0.000116564	-1.42821e-10	-1.28213
116602565	chr11:116602565:T:C	1.44835e-06	-1.4126	-0.124165	7.335e-05	-1.68649	-0.0582755	7.33913e-05	-1.68649	-0.0582733
116602987	chr11:116602987:A:G	7.67761e-07	-1.68532	-0.486149	5.0102e-05	-1.68547	-0.440478	5.01286e-05	-1.68549	-0.440488
116603013	chr11:116603013:G:T	7.66987e-07	-1.68652	-0.485958	5.00563e-05	-1.68657	-0.44029	5.00836e-05	-1.68658	-0.4403
116603072	chr11:116603072:G:A	7.66899e-07	-1.68664	-0.485958	5.00515e-05	-1.68667	-0.44029	5.00788e-05	-1.68667	-0.4403
116603170	chr11:116603170:T:C	4.63856e-06	-1.42821e-10	-0.37279	0.000274874	-1.42821e-10	-0.423698	0.000275027	-1.42821e-10	-0.423704
116603296	chr11:116603296:G:C	1.80665e-06	-1.42821e-10	-1.31572	0.000111215	-1.42821e-10	-1.32854	0.000111277	-1.42821e-10	-1.32855
116603309	chr11:116603309:A:AG	7.77527e-07	-1.68635	-0.472484	5.07612e-05	-1.68642	-0.42646	5.07887e-05	-1.68643	-0.42647
116603548	chr11:116603548:C:A	1.77089e-06	-1.42821e-10	-1.33571	0.000110429	-1.42821e-10	-1.33564	0.000110491	-1.42821e-10	-1.33564
116603802	chr11:116603802:C:T	3.3236e-07	-1.67387	-1.33486	2.07615e-05	-1.68279	-1.32412	2.07737e-05	-1.68277	-1.32412
116603838	chr11:116603838:G:A	7.41828e-07	-0.870323	-1.33551	3.11747e-05	-1.26465	-1.33575	3.11917e-05	-1.26467	-1.33575
116604036	chr11:116604036:G:A	3.76965e-07	-1.68473	-1.19806	2.24501e-05	-1.68668	-1.24204	2.24624e-05	-1.68668	-1.24205
116604101	chr11:116604101:G:A	1.82625e-06	-1.42821e-10	-1.30493	0.000111758	-1.42821e-10	-1.32368	0.00011182	-1.42821e-10	-1.32368
116604182	chr11:116604182:C:T	3.84664e-07	-1.6856	-1.17697	2.29924e-05	-1.68007	-1.22478	2.30043e-05	-1.6801	-1.22479
116604296	chr11:116604296:C:T	2.15462e-06	-1.42821e-10	-1.13958	0.000135242	-1.42821e-10	-1.13294	0.000135319	-1.42821e-10	-1.13294
116604384	chr11:116604384:G:A	1.85785e-06	-1.42821e-10	-1.28777	0.000117801	-1.42821e-10	-1.27101	0.000117866	-1.42821e-10	-1.27102
116604428	chr11:116604428:T:C	2.44124e-06	-1.42821e-10	-1.01469	0.00015582	-1.42821e-10	-0.991306	0.000155911	-1.42821e-10	-0.991286
116604694	chr11:116604694:C:T	3.70552e-07	-1.61011	-1.28985	2.09763e-05	-1.68638	-1.31024	2.09882e-05	-1.68638	-1.31023
116604821	chr11:116604821:T:G	1.9162e-06	-1.63461	0.377763	0.000116423	-1.64222	0.359441	0.000116474	-1.64233	0.359426
116604953	chr11:116604953:G:A	1.90466e-06	-1.42821e-10	-1.26289	0.000115688	-1.42821e-10	-1.28911	0.000115752	-1.42821e-10	-1.28912
116605066	chr11:116605066:A:G	1.78809e-06	-1.42821e-10	-1.32604	0.000111284	-1.42821e-10	-1.32792	0.000111347	-1.42821e-10	-1.32792
116605951	chr11:116605951:C:A	1.63738e-06	-1.4141	-3.37191e-10	9.28694e-05	-1.50882	-3.37191e-10	9.29217e-05	-1.50881	-3.37191e-10
116606048	chr11:116606048:T:C	3.65605e-07	-1.65188	-1.26151	2.16306e-05	-1.67368	-1.29222	2.16428e-05	-1.67369	-1.29221
116606082	chr11:116606082:A:G	5.25697e-06	-1.42821e-10	-0.247638	0.000309906	-1.42821e-10	-0.303741	0.000310078	-1.42821e-10	-0.303747
116606672	chr11:116606672:T:TTCCTTGTTAGG	1.11009e-06	-1.63067	-0.172087	7.14457e-05	-1.65403	-0.117042	7.14785e-05	-1.65412	-0.117053
116606975	chr11:116606975:G:A	4.10609e-07	-1.46362	-1.33368	2.47362e-05	-1.49689	-1.33485	2.47496e-05	-1.49691	-1.33485
116607055	chr11:116607055:T:C	2.02862e-06	-1.67801	0.47817	0.000142272	-1.67137	0.589097	0.000142325	-1.67142	0.58896
116607197	chr11:116607197:G:T	9.44303e-06	-1.42821e-10	0.338083	0.000628313	-1.42821e-10	0.403029	0.000628692	-1.42821e-10	0.40307
116607306	chr11:116607306:C:T	3.65839e-06	-1.42821e-10	-0.610169	0.00022018	-1.42821e-10	-0.645563	0.000220309	-1.42821e-10	-0.645543
116607749	chr11:116607749:A:G	2.11343e-06	-1.42821e-10	-1.15888	0.000135853	-1.42821e-10	-1.12844	0.000135928	-1.42821e-10	-1.12845
116607943	chr11:116607943:G:A	5.19895e-07	-1.30035	-1.26097	2.86455e-05	-1.4555	-1.22951	2.8669e-05	-1.45526	-1.2295
116608187	chr11:116608187:G:A	3.73152e-07	-1.65011	-1.24285	2.24391e-05	-1.67218	-1.25702	2.24509e-05	-1.67224	-1.257
116608259	chr11:116608259:A:AATGAGACTTCTGCACAGAAAACAGTCCTGATGGCTG	2.12845e-06	-1.42821e-10	-1.1518	0.000135977	-1.42821e-10	-1.12753	0.000136068	-1.42821e-10	-1.12742
116608621	chr11:116608621:A:G	1.37525e-06	-1.58856	-3.37191e-10	8.01531e-05	-1.65607	-3.37191e-10	8.01971e-05	-1.65608	-3.37191e-10
116608826	chr11:116608826:G:T	1.32266e-06	-1.62755	-3.37191e-10	8.03371e-05	-1.65378	-3.37191e-10	8.03811e-05	-1.65379	-3.37191e-10
116608865	chr11:116608865:T:C	2.81554e-06	-1.42821e-10	-0.87204	0.00019051	-1.42821e-10	-0.790304	0.000190606	-1.42821e-10	-0.790365
116608867	chr11:116608867:T:G	1.09274e-06	-1.67416	-0.144342	6.96368e-05	-1.68466	-0.112059	6.96708e-05	-1.68465	-0.11214
116609035	chr11:116609035:C:A	7.23232e-07	-1.68236	-0.548857	4.97287e-05	-1.66709	-0.466335	4.97618e-05	-1.66707	-0.466256
116609316	chr11:116609316:C:T	3.80564e-06	-0.570708	-3.37191e-10	0.000188569	-0.800548	-3.37191e-10	0.000188693	-0.800453	-3.37191e-10
116609402	chr11:116609402:C:T	1.77214e-06	-1.42821e-10	-1.335	0.000111203	-1.42821e-10	-1.32866	0.000111266	-1.42821e-10	-1.32865
116609519	chr11:116609519:T:C	4.38246e-07	-1.42988	-1.30229	2.68468e-05	-1.41832	-1.33154	2.68615e-05	-1.41833	-1.33154
116609549	chr11:116609549:T:C	3.45446e-07	-1.65783	-1.31228	2.14768e-05	-1.67655	-1.29649	2.14881e-05	-1.6766	-1.29647
116609632	chr11:116609632:G:A	6.18935e-06	-1.42821e-10	-0.0843635	0.000307411	-1.42821e-10	-0.311824	0.000307559	-1.42821e-10	-0.311906
116609725	chr11:116609725:AG:A	1.93791e-06	-1.42821e-10	-1.24558	0.000124812	-1.42821e-10	-1.2132	0.000124884	-1.42821e-10	-1.21319
116609899	chr11:116609899:A:C	8.16924e-07	-1.68672	-0.42268	5.72836e-05	-1.64226	-0.34974	5.73231e-05	-1.64222	-0.349648
116610096	chr11:116610096:G:A	1.0714e-06	-1.6349	-0.203327	7.07247e-05	-1.6019	-0.179318	7.07526e-05	-1.60195	-0.179429
116610349	chr11:116610349:C:T	5.14386e-07	-1.41396	-1.15802	3.61884e-05	-1.40412	-1.04715	3.62088e-05	-1.40414	-1.04714
116610458	chr11:116610458:G:A	4.85876e-07	-1.48923	-1.13976	2.85431e-05	-1.48001	-1.20859	2.85589e-05	-1.48002	-1.20858
116610491	chr11:116610491:G:A	1.09215e-06	-1.68574	-0.133299	7.94895e-05	-1.63016	-0.0342224	7.95464e-05	-1.63012	-0.0341081
116610504	chr11:116610504:T:C	2.71462e-06	-0.957728	0.0491867	0.000153911	-1.28088	0.277246	0.000153993	-1.28097	0.277304
116610719	chr11:116610719:G:A	1.00536e-06	-1.23346	-0.668391	5.56455e-05	-1.4766	-0.544407	5.56771e-05	-1.47667	-0.544335
116610788	chr11:116610788:T:A	1.20641e-06	-0.469675	-1.24987	6.58828e-05	-0.638128	-1.21401	6.59192e-05	-0.638147	-1.21399
116611734	chr11:116611734:T:C	2.42278e-06	-1.01108	-0.011198	0.000138854	-1.31878	0.212193	0.000138928	-1.31886	0.212248
116611822	chr11:116611822:A:T	1.77107e-06	-1.42821e-10	-1.33561	0.00011044	-1.42821e-10	-1.33553	0.000110502	-1.42821e-10	-1.33553
116611856	chr11:116611856:C:T	3.40245e-06	0.446799	-1.1295	0.00011672	-0.180856	-1.09938	0.000116772	-0.181012	-1.09934
116611966	chr11:116611966:G:A	1.05687e-06	-1.68648	-0.165408	7.62955e-05	-1.63696	-0.0684353	7.63498e-05	-1.63692	-0.0683224
116612178	chr11:116612178:T:C	2.4985e-06	-1.01205	0.0205439	0.000143561	-1.31947	0.246225	0.000143638	-1.31956	0.246281
116612256	chr11:116612256:G:A	1.06425e-06	-1.68629	-0.15863	7.70878e-05	-1.63473	-0.0603356	7.71428e-05	-1.63469	-0.0602223
116612730	chr11:116612730:A:G	6.31597e-06	-1.42821e-10	-0.0641128	0.000443095	-1.42821e-10	0.053774	0.000443333	-1.42821e-10	0.0537487
116613104	chr11:116613104:C:T	4.0136e-06	-0.517506	-3.37191e-10	0.000182343	-0.834121	-3.37191e-10	0.000182431	-0.834198	-3.37191e-10
116613327	chr11:116613327:AC:A	9.9433e-07	-1.66492	-0.247958	4.55848e-05	-1.66898	-0.551453	4.56077e-05	-1.66899	-0.551509
116613436	chr11:116613436:A:G	5.20592e-06	-1.42821e-10	-0.257396	0.000368454	-1.42821e-10	-0.130695	0.000368632	-1.42821e-10	-0.130773
116613459	chr11:116613459:G:A	1.80996e-06	-1.42821e-10	-1.31389	0.000114096	-1.42821e-10	-1.30297	0.000114161	-1.42821e-10	-1.30296
116613893	chr11:116613893:G:A	1.06553e-06	-1.68657	-0.157151	7.60673e-05	-1.6497	-0.058694	7.61211e-05	-1.64967	-0.0585807
116614024	chr11:116614024:T:C	5.57314e-07	-1.18693	-1.30489	3.40649e-05	-1.26299	-1.24875	3.408e-05	-1.26314	-1.24873
116614027	chr11:116614027:C:T	2.0968e-06	-1.42821e-10	-1.16678	0.000134558	-1.42821e-10	-1.13801	0.000134635	-1.42821e-10	-1.138
116614047	chr11:116614047:G:C	5.41734e-06	-1.42821e-10	-0.217588	0.000366957	-1.42821e-10	-0.134765	0.000367156	-1.42821e-10	-0.134784
116614484	chr11:116614484:G:A	1.28494e-06	-1.65648	-3.37191e-10	8.30756e-05	-1.62026	-3.37191e-10	8.31108e-05	-1.6204	-3.37191e-10
116614659	chr11:116614659:TATCA:T	1.53095e-06	-1.68667	0.205361	9.83743e-05	-1.68653	0.2353	9.84156e-05	-1.68653	0.235157
116614703	chr11:116614703:C:G	4.28503e-07	-1.56017	-1.19448	2.47163e-05	-1.55637	-1.27617	2.47301e-05	-1.55638	-1.27617
116614866	chr11:116614866:T:A	4.75896e-07	-1.44476	-1.20499	3.02107e-05	-1.49202	-1.1398	3.02278e-05	-1.49199	-1.13982
116614882	chr11:116614882:G:A	5.2041e-07	-1.68626	-0.874075	3.67678e-05	-1.67266	-0.762732	3.67876e-05	-1.67267	-0.762742
116615076	chr11:116615076:T:C	4.43188e-06	-1.42821e-10	-0.418369	0.000308226	-1.42821e-10	-0.309176	0.000308377	-1.42821e-10	-0.309247
116615105	chr11:116615105:AG:A	3.70949e-06	-1.42821e-10	-0.596298	0.000255915	-1.42821e-10	-0.495166	0.000256042	-1.42821e-10	-0.495229
116615113	chr11:116615113:G:A	5.84476e-07	-1.50791	-0.936322	3.16858e-05	-1.67416	-0.909979	3.17036e-05	-1.67417	-0.909973
116615145	chr11:116615145:AC:A	1.34727e-06	-1.60912	-3.37191e-10	8.86947e-05	-1.55481	-3.37191e-10	8.87275e-05	-1.555	-3.37191e-10
116615313	chr11:116615313:G:A	7.09996e-07	-1.63663	-0.613058	4.39507e-05	-1.52109	-0.735856	4.39803e-05	-1.52103	-0.7358
116615431	chr11:116615431:C:T	6.65574e-06	-1.42821e-10	-0.0117139	0.000467024	-1.42821e-10	0.10637	0.000467273	-1.42821e-10	0.106342
116615871	chr11:116615871:A:G	3.57068e-06	-0.962709	0.328272	0.000211374	-1.06289	0.376505	0.00021147	-1.06308	0.37659
116615947	chr11:116615947:G:C	6.37444e-06	-1.61501	1.56011	0.000392456	-1.65176	1.58417	0.000392702	-1.65168	1.58416
116616277	chr11:116616277:C:G	2.14319e-06	-1.42821e-10	-1.1449	0.000138226	-1.42821e-10	-1.11112	0.000138306	-1.42821e-10	-1.11111
116616347	chr11:116616347:A:G	7.61819e-06	-1.42821e-10	0.123345	0.000495876	-1.42821e-10	0.166316	0.000496206	-1.42821e-10	0.166419
116616614	chr11:116616614:G:T	1.9718e-05	-1.42821e-10	1.07434	0.00124255	-1.42821e-10	1.08491	0.00124329	-1.42821e-10	1.08494
116616982	chr11:116616982:C:A	4.60222e-06	-1.01416	0.633506	0.000265479	-1.10298	0.644503	0.00026562	-1.10306	0.644558
116617416	chr11:116617416:T:C	4.2095e-07	-1.53069	-1.24174	2.57539e-05	-1.59611	-1.19531	2.57719e-05	-1.59599	-1.1953
116617464	chr11:116617464:A:G	1.77088e-06	-1.42821e-10	-1.33572	0.000110689	-1.42821e-10	-1.33328	0.000110752	-1.42821e-10	-1.33328
116617822	chr11:116617822:G:A	5.52273e-07	-1.2031	-1.2978	3.31965e-05	-1.24716	-1.2904	3.32175e-05	-1.2471	-1.29039
116618031	chr11:116618031:T:C	4.69693e-07	-1.61962	-1.04325	3.03139e-05	-1.56988	-1.05852	3.03265e-05	-1.57007	-1.05848
116618036	chr11:116618036:G:A	4.55681e-07	-1.64835	-1.0448	2.9119e-05	-1.60857	-1.06005	2.91321e-05	-1.60872	-1.06001
116618098	chr11:116618098:T:C	3.11337e-06	-1.42821e-10	-0.771487	0.000202806	-1.42821e-10	-0.727762	0.000202911	-1.42821e-10	-0.727803
116618165	chr11:116618165:A:T	1.20754e-06	-0.417323	-1.30129	5.98694e-05	-0.670088	-1.27776	5.99148e-05	-0.66991	-1.27774
116618261	chr11:116618261:G:A	4.38852e-07	-1.57067	-1.16012	2.75254e-05	-1.62658	-1.09832	2.75441e-05	-1.62648	-1.0983
116618452	chr11:116618452:A:G	7.62468e-06	-1.42821e-10	0.124197	0.000496296	-1.42821e-10	0.167163	0.000496626	-1.42821e-10	0.167266
116618912	chr11:116618912:T:G	2.43127e-05	-1.15432	2.43813	0.00142958	-1.2336	2.45873	0.00143042	-1.23367	2.45883
116618927	chr11:116618927:C:T	1.2622e-06	-1.67434	-3.37191e-10	8.70866e-05	-1.57311	-3.37191e-10	8.71341e-05	-1.57312	-3.37191e-10
116619120	chr11:116619120:A:G	7.61819e-06	-1.42821e-10	0.123345	0.000495876	-1.42821e-10	0.166316	0.000496206	-1.42821e-10	0.166419
116619262	chr11:116619262:T:C	9.33288e-07	-0.799462	-1.17677	4.87515e-05	-1.01459	-1.13869	4.8788e-05	-1.01444	-1.13865
116619556	chr11:116619556:GT:G	2.24865e-06	-1.42821e-10	-1.09686	0.000127697	-1.42821e-10	-1.19035	0.000127764	-1.42821e-10	-1.19039
116619656	chr11:116619656:G:A	1.45529e-05	-1.42821e-10	0.770594	0.000980084	-1.42821e-10	0.847628	0.000980674	-1.42821e-10	0.847669
116619678	chr11:116619678:T:C	7.61819e-06	-1.42821e-10	0.123345	0.000495876	-1.42821e-10	0.166316	0.000496206	-1.42821e-10	0.166419
116619866	chr11:116619866:T:C	7.16372e-07	-0.921812	-1.31894	4.19305e-05	-1.00027	-1.30373	4.19539e-05	-1.00028	-1.30372
116620215	chr11:116620215:C:T	3.15351e-06	-1.42821e-10	-0.758678	0.000168545	-1.42821e-10	-0.912806	0.000168631	-1.42821e-10	-0.91286
116620253	chr11:116620253:T:G	1.93022e-06	-1.2451	-0.00445387	0.000120349	-1.28986	0.0402385	0.000120409	-1.28978	0.0401028
116620342	chr11:116620342:C:T	1.7823e-06	-1.42821e-10	-1.32929	0.00011048	-1.42821e-10	-1.33518	0.000110542	-1.42821e-10	-1.33518
116620343	chr11:116620343:G:A	3.96389e-07	-1.54252	-1.29003	2.38507e-05	-1.59959	-1.26861	2.38673e-05	-1.59947	-1.26859
116620533	chr11:116620533:A:AC	5.96984e-07	-1.12149	-1.30157	3.56579e-05	-1.19279	-1.27325	3.56778e-05	-1.19279	-1.27325
116620711	chr11:116620711:T:G	4.19221e-07	-1.58042	-1.19613	2.59815e-05	-1.63406	-1.14857	2.59989e-05	-1.63396	-1.14855
116620748	chr11:116620748:A:G	2.29534e-06	-1.60395	0.527641	9.76515e-05	-1.61423	0.155628	9.76975e-05	-1.61425	0.15555
116620904	chr11:116620904:A:G	4.06034e-07	-1.60215	-1.20636	2.53e-05	-1.64895	-1.16025	2.53166e-05	-1.64887	-1.16024
116620935	chr11:116620935:T:C	2.46658e-06	-1.42821e-10	-1.00436	0.000160715	-1.42821e-10	-0.96038	0.000160807	-1.42821e-10	-0.960364
116621164	chr11:116621164:A:G	4.06826e-06	-1.42821e-10	-0.503978	0.000221911	-1.42821e-10	-0.637733	0.000222018	-1.42821e-10	-0.637813
116621290	chr11:116621290:G:C	2.40961e-06	-1.42821e-10	-1.02773	0.000155704	-1.42821e-10	-0.992054	0.000155786	-1.42821e-10	-0.99209
116621297	chr11:116621297:T:C	1.69473e-06	-1.37967	-3.37191e-10	8.67755e-05	-1.57669	-3.37191e-10	8.6824e-05	-1.57669	-3.37191e-10
116621390	chr11:116621390:A:G	5.90367e-07	-1.16653	-1.26767	3.54262e-05	-1.21633	-1.25623	3.54487e-05	-1.21627	-1.25621
116621595	chr11:116621595:A:G	3.96238e-07	-1.61376	-1.21918	2.47341e-05	-1.65692	-1.17491	2.47501e-05	-1.65685	-1.17489
116621694	chr11:116621694:T:C	8.75993e-07	-0.756837	-1.28275	4.52987e-05	-0.974922	-1.25181	4.5332e-05	-0.974772	-1.25179
116621811	chr11:116621811:G:A	1.78393e-06	-1.42821e-10	-1.32837	0.000110518	-1.42821e-10	-1.33483	0.00011058	-1.42821e-10	-1.33483
116621984	chr11:116621984:G:T	6.37048e-07	-1.02435	-1.33375	3.76248e-05	-1.07716	-1.33519	3.76485e-05	-1.07709	-1.33519
116622029	chr11:116622029:C:T	2.35195e-06	-1.42821e-10	-1.05195	0.000152779	-1.42821e-10	-1.01102	0.000152867	-1.42821e-10	-1.011
116622369	chr11:116622369:G:A	6.7014e-06	-1.42821e-10	-0.00487667	0.000454871	-1.42821e-10	0.0800038	0.0004551	-1.42821e-10	0.0799458
116622438	chr11:116622438:G:A	4.23188e-06	-0.464548	-3.37191e-10	0.000181189	-0.840472	-3.37191e-10	0.00018127	-0.840583	-3.37191e-10
116622484	chr11:116622484:C:T	1.83822e-06	-1.61328	0.31488	0.000161067	-1.42761	0.469425	0.000161186	-1.42752	0.469509
116622611	chr11:116622611:C:T	3.21553e-06	-0.553202	-0.185999	0.000136393	-0.985901	-0.138571	0.00013645	-0.98606	-0.138551
116623021	chr11:116623021:G:A	3.28109e-07	-1.68675	-1.33486	2.09234e-05	-1.66345	-1.33569	2.09363e-05	-1.66339	-1.3357
116623183	chr11:116623183:A:T	2.28796e-06	-1.07953	-3.37191e-10	0.000116263	-1.28416	-3.37191e-10	0.000116335	-1.2841	-3.37191e-10
116623233	chr11:116623233:T:G	7.56814e-07	-1.629	-0.556827	4.83879e-05	-1.68569	-0.475075	4.84086e-05	-1.68568	-0.47521
116623460	chr11:116623460:AT:A	2.37587e-06	-1.42821e-10	-1.04183	0.000144342	-1.42821e-10	-1.06782	0.000144433	-1.42821e-10	-1.06776
116623497	chr11:116623497:T:A	1.82352e-06	-1.42821e-10	-1.30642	0.00011103	-1.42821e-10	-1.33021	0.000111091	-1.42821e-10	-1.33022
116623547	chr11:116623547:G:A	1.14554e-06	-0.497078	-1.27424	4.48151e-05	-0.960789	-1.27668	4.48532e-05	-0.96047	-1.27671
116623600	chr11:116623600:G:A	8.75109e-06	-1.42821e-10	0.261985	0.000676728	-1.42821e-10	0.47726	0.00067705	-1.42821e-10	0.477174
116623723	chr11:116623723:C:T	2.37895e-06	-1.42821e-10	-1.04054	0.000142174	-1.42821e-10	-1.08296	0.000142256	-1.42821e-10	-1.08294
116623786	chr11:116623786:C:T	7.80852e-06	-1.42821e-10	0.148022	0.000454485	-1.42821e-10	0.0791554	0.000454747	-1.42821e-10	0.0791689
116624086	chr11:116624086:A:G	3.75457e-07	-1.58317	-1.30364	2.40234e-05	-1.55798	-1.303	2.40384e-05	-1.55793	-1.30299
116624261	chr11:116624261:T:C	3.31157e-06	-1.42821e-10	-0.70977	0.000217224	-1.42821e-10	-0.659083	0.000217353	-1.42821e-10	-0.659048
116624458	chr11:116624458:T:C	2.76679e-06	0.421665	-1.31117	8.47376e-05	-0.287736	-1.31271	8.4821e-05	-0.287295	-1.31273
116624597	chr11:116624597:C:T	3.48416e-06	0.662411	-1.32138	0.000101879	-0.0968948	-1.31933	0.000101987	-0.0964183	-1.31931
116625063	chr11:116625063:T:C	5.72623e-07	-1.68487	-0.779856	3.04523e-05	-1.68584	-0.938012	3.04678e-05	-1.68584	-0.938063
116625067	chr11:116625067:C:T	3.12542e-06	0.566671	-1.3343	9.32367e-05	-0.170146	-1.33472	9.33316e-05	-0.169686	-1.33473
116625109	chr11:116625109:C:A	3.08771e-06	-0.779765	-3.37191e-10	9.55444e-05	-1.48042	-3.37191e-10	9.55999e-05	-1.4804	-3.37191e-10
116625176	chr11:116625176:T:C	5.16719e-06	-1.42821e-10	-0.264864	0.000350084	-1.42821e-10	-0.181836	0.000350277	-1.42821e-10	-0.181846
116625470	chr11:116625470:G:A	4.29883e-06	0.224523	-0.673374	0.000167189	-0.285718	-0.635169	0.00016735	-0.285434	-0.63505
116625699	chr11:116625699:T:C	4.0021e-07	-1.50891	-1.31405	2.44557e-05	-1.50743	-1.33572	2.44694e-05	-1.50743	-1.33572
116625794	chr11:116625794:A:G	1.79161e-06	-1.42821e-10	-1.32408	0.00011141	-1.42821e-10	-1.32679	0.000111473	-1.42821e-10	-1.32679
116625907	chr11:116625907:C:T	3.14746e-06	-1.42821e-10	-0.760599	0.000198314	-1.42821e-10	-0.750158	0.000198455	-1.42821e-10	-0.750009
116626243	chr11:116626243:A:G	4.60408e-06	-1.42821e-10	-0.380251	0.000310716	-1.42821e-10	-0.30113	0.000310888	-1.42821e-10	-0.301139
116626244	chr11:116626244:T:A	3.17695e-06	0.562184	-1.31345	9.4738e-05	-0.174004	-1.31489	9.4833e-05	-0.173544	-1.31491
116626749	chr11:116626749:A:C	7.02722e-07	-1.11256	-1.14743	3.73973e-05	-1.27075	-1.14766	3.74236e-05	-1.27064	-1.14763
116626802	chr11:116626802:A:C	1.77908e-06	-1.42821e-10	-1.3311	0.000110538	-1.42821e-10	-1.33465	0.000110601	-1.42821e-10	-1.33465
116626891	chr11:116626891:T:C	1.82918e-06	-1.42821e-10	-1.30332	0.000116501	-1.42821e-10	-1.28211	0.000116567	-1.42821e-10	-1.2821
116627037	chr11:116627037:A:T	1.01719e-06	-0.56511	-1.32504	2.84958e-05	-1.36637	-1.32388	2.85126e-05	-1.36635	-1.32388
116627066	chr11:116627066:A:C	3.83613e-06	-0.56273	-3.37191e-10	0.000106691	-1.37007	-3.37191e-10	0.000106754	-1.37005	-3.37191e-10
116627403	chr11:116627403:C:T	3.90042e-07	-1.5159	-1.3328	2.44118e-05	-1.51658	-1.32836	2.44254e-05	-1.51658	-1.32836
116627446	chr11:116627446:T:C	1.79342e-06	-1.42821e-10	-1.32307	0.000111467	-1.42821e-10	-1.32629	0.000111531	-1.42821e-10	-1.32627
116627758	chr11:116627758:C:G	1.78808e-06	-1.42821e-10	-1.32605	0.000111796	-1.42821e-10	-1.32333	0.000111859	-1.42821e-10	-1.32333
116627932	chr11:116627932:A:G	1.215e-06	-0.392432	-1.32002	6.74853e-05	-0.500919	-1.32718	6.7536e-05	-0.500742	-1.32717
116627973	chr11:116627973:A:AC	3.04373e-06	0.512568	-1.30668	9.1644e-05	-0.213771	-1.30833	9.17349e-05	-0.21332	-1.30835
116627978	chr11:116627978:T:C	1.02309e-06	-0.557931	-1.32644	2.85403e-05	-1.36334	-1.32536	2.8557e-05	-1.36331	-1.32535
116628145	chr11:116628145:T:G	4.76625e-06	0.366857	-0.712491	0.000180732	-0.164791	-0.678202	0.000180908	-0.164493	-0.678089
116628614	chr11:116628614:A:G	1.78003e-06	-1.42821e-10	-1.33056	0.000110433	-1.42821e-10	-1.3356	0.000110495	-1.42821e-10	-1.3356
116628882	chr11:116628882:C:T	2.03232e-06	-1.42821e-10	-1.19802	0.000123085	-1.42821e-10	-1.22713	0.000123153	-1.42821e-10	-1.22714
116629715	chr11:116629715:AG:A	3.90356e-06	-0.545305	-3.37191e-10	0.000107409	-1.36337	-3.37191e-10	0.000107472	-1.36334	-3.37191e-10
116629871	chr11:116629871:C:T	3.24868e-06	0.577923	-1.30687	9.67158e-05	-0.159721	-1.30851	9.68126e-05	-0.159261	-1.30853
116630051	chr11:116630051:C:T	3.31828e-06	0.599034	-1.30678	9.84015e-05	-0.14253	-1.30842	9.85003e-05	-0.142067	-1.30844
116630336	chr11:116630336:T:C	2.78978e-06	0.402533	-1.28377	8.61492e-05	-0.298053	-1.28588	8.62334e-05	-0.297609	-1.28591
116630355	chr11:116630355:C:T	2.63773e-06	0.351882	-1.28916	8.22309e-05	-0.339292	-1.29119	8.23109e-05	-0.338855	-1.29121
116630417	chr11:116630417:A:G	3.9171e-07	-1.51071	-1.33372	2.46233e-05	-1.50972	-1.32659	2.46371e-05	-1.50973	-1.32659
116630692	chr11:116630692:T:C	3.35708e-06	0.0920653	-0.788188	0.000196404	-0.0317504	-0.728086	0.000196577	-0.0315616	-0.727955
116631201	chr11:116631201:C:T	6.38515e-07	-1.11052	-1.24528	3.38458e-05	-1.27188	-1.24631	3.38691e-05	-1.27178	-1.24629
116631227	chr11:116631227:A:G	6.8538e-07	-1.12124	-1.16374	3.62929e-05	-1.27926	-1.16913	3.63187e-05	-1.27916	-1.16908
116631270	chr11:116631270:C:A	3.00532e-06	0.479241	-1.28605	9.11653e-05	-0.239158	-1.28818	9.1255e-05	-0.238708	-1.28821
116631355	chr11:116631355:A:G	5.71692e-07	-1.18087	-1.28548	2.19589e-05	-1.63437	-1.31647	2.19709e-05	-1.63437	-1.31648
116631568	chr11:116631568:C:T	1.77088e-06	-1.42821e-10	-1.33572	0.000110442	-1.42821e-10	-1.33552	0.000110504	-1.42821e-10	-1.33552
116631569	chr11:116631569:G:A	2.37981e-06	-1.04017	-3.37191e-10	0.000123489	-1.22386	-3.37191e-10	0.000123568	-1.22378	-3.37191e-10
116631757	chr11:116631757:T:TATTG	3.24761e-06	0.557345	-1.28662	9.72e-05	-0.174503	-1.28874	9.72966e-05	-0.174043	-1.28876
116631964	chr11:116631964:A:G	1.81394e-06	-1.42821e-10	-1.31169	0.000112843	-1.42821e-10	-1.31401	0.000112906	-1.42821e-10	-1.31401
116631989	chr11:116631989:A:T	3.83997e-07	-1.5303	-1.33401	2.41757e-05	-1.52873	-1.32593	2.41892e-05	-1.52873	-1.32593
116632035	chr11:116632035:T:C	3.28726e-06	0.570638	-1.28778	9.81561e-05	-0.163584	-1.28987	9.82538e-05	-0.163122	-1.2899
116632059	chr11:116632059:T:A	3.26447e-06	0.562747	-1.28684	9.76248e-05	-0.169922	-1.28896	9.7722e-05	-0.169461	-1.28898
116632095	chr11:116632095:G:A	4.29088e-06	-0.450703	-3.37191e-10	0.000113331	-1.3097	-3.37191e-10	0.000113397	-1.30967	-3.37191e-10
116632117	chr11:116632117:C:G	4.96109e-06	0.179344	-0.484913	0.000229486	-0.186335	-0.417832	0.000229709	-0.186065	-0.417691
116632129	chr11:116632129:C:CT	3.15124e-06	0.527842	-1.28724	9.48576e-05	-0.198295	-1.28934	9.49515e-05	-0.197839	-1.28937
116632249	chr11:116632249:TCTC:T	1.83748e-06	-1.2988	-3.37191e-10	0.000141742	-1.086	-3.37191e-10	0.000141832	-1.08593	-3.37191e-10
116632686	chr11:116632686:A:T	3.32388e-06	0.0708368	-0.776898	0.000129657	-0.451643	-0.723478	0.000129778	-0.451384	-0.723365
116632927	chr11:116632927:G:A	3.06845e-06	0.51244	-1.29846	9.27005e-05	-0.210291	-1.30035	9.27923e-05	-0.209839	-1.30037
116633660	chr11:116633660:A:G	3.57583e-06	0.644173	-1.27717	0.000105198	-0.104735	-1.27944	0.000105303	-0.104265	-1.27947
116634037	chr11:116634037:T:C	3.08723e-06	0.521699	-1.30162	9.34354e-05	-0.198147	-1.30459	9.35285e-05	-0.19769	-1.30462
116634267	chr11:116634267:A:G	4.08727e-06	0.812867	-1.31218	0.000117757	0.0433017	-1.31469	0.000117879	0.0437949	-1.31471
116634522	chr11:116634522:C:T	1.29707e-06	-1.6862	0.0391187	9.23417e-05	-1.6668	0.152287	9.24014e-05	-1.6668	0.152369
116634527	chr11:116634527:G:A	2.02903e-06	-1.42821e-10	-1.19964	0.000124855	-1.42821e-10	-1.21285	0.000124929	-1.42821e-10	-1.21282
116634596	chr11:116634596:G:A	1.85492e-06	-1.42821e-10	-1.28935	0.000117953	-1.42821e-10	-1.26972	0.000118021	-1.42821e-10	-1.26971
116635058	chr11:116635058:T:C	7.72758e-07	-0.875302	-1.28968	2.54664e-05	-1.50463	-1.29802	2.5481e-05	-1.50462	-1.29802
116635273	chr11:116635273:C:T	1.01015e-06	-0.633024	-1.26407	2.95249e-05	-1.38746	-1.26731	2.95423e-05	-1.38744	-1.26731
116635693	chr11:116635693:C:A	3.99476e-06	0.753575	-1.27578	0.000120912	0.0329613	-1.27791	0.000121036	0.0334553	-1.27794
116636390	chr11:116636390:A:G	5.82658e-07	-1.20353	-1.24381	3.25849e-05	-1.26598	-1.29018	3.26083e-05	-1.26581	-1.29019
116636420	chr11:116636420:T:C	2.39167e-06	-1.42821e-10	-1.0352	0.000155536	-1.42821e-10	-0.993131	0.000155625	-1.42821e-10	-0.993121
116636762	chr11:116636762:A:G	1.78483e-06	-1.51716	0.189289	0.000108333	-1.65579	0.300989	0.000108382	-1.65581	0.3009
116637012	chr11:116637012:C:T	3.36748e-06	-1.42821e-10	-0.69303	0.000176503	-1.42821e-10	-0.866674	0.000176583	-1.42821e-10	-0.866779
116637078	chr11:116637078:G:C	2.75697e-06	0.093406	-0.986466	0.000103535	-0.423725	-0.976373	0.00010359	-0.423693	-0.976439
116637145	chr11:116637145:G:A	2.04795e-06	-1.42821e-10	-1.19035	0.000124454	-1.42821e-10	-1.21608	0.000124522	-1.42821e-10	-1.21609
116637454	chr11:116637454:C:T	1.2481e-06	-1.68557	-3.37191e-10	8.55225e-05	-1.59123	-3.37191e-10	8.55692e-05	-1.59125	-3.37191e-10
116637491	chr11:116637491:T:C	2.35404e-06	-1.42821e-10	-1.05106	0.000141527	-1.42821e-10	-1.08752	0.000141608	-1.42821e-10	-1.08751
116637987	chr11:116637987:C:T	1.80853e-06	-1.42821e-10	-1.31468	0.000113841	-1.42821e-10	-1.30521	0.000113903	-1.42821e-10	-1.30522
116638057	chr11:116638057:G:A	1.0378e-06	-0.596872	-1.27322	5.19964e-05	-0.829969	-1.25887	5.20234e-05	-0.83	-1.25888
116638116	chr11:116638116:T:G	8.85397e-07	-0.694196	-1.33472	4.27604e-05	-0.95043	-1.33397	4.27967e-05	-0.950141	-1.33397
116638192	chr11:116638192:C:T	1.87705e-06	-1.42821e-10	-1.27749	0.00011432	-1.42821e-10	-1.30101	0.000114384	-1.42821e-10	-1.30101
116638215	chr11:116638215:A:AACC	1.79774e-06	-1.42821e-10	-1.32066	0.000112967	-1.42821e-10	-1.31291	0.000113031	-1.42821e-10	-1.31291
116638361	chr11:116638361:T:C	1.84025e-06	-1.42821e-10	-1.29729	0.000112619	-1.42821e-10	-1.316	0.000112682	-1.42821e-10	-1.31601
116638567	chr11:116638567:G:A	2.28884e-06	-1.07915	-3.37191e-10	0.000115802	-1.28813	-3.37191e-10	0.00011586	-1.28819	-3.37191e-10
116638621	chr11:116638621:G:A	5.91244e-07	-1.10203	-1.33069	3.18891e-05	-1.24654	-1.3312	3.19067e-05	-1.24655	-1.3312
116638807	chr11:116638807:A:G	1.879e-06	-1.42821e-10	-1.27646	0.00011928	-1.42821e-10	-1.25854	0.000119345	-1.42821e-10	-1.25855
116639397	chr11:116639397:G:A	1.77277e-06	-1.42821e-10	-1.33465	0.000110869	-1.42821e-10	-1.33166	0.000110932	-1.42821e-10	-1.33166
116639421	chr11:116639421:T:C	3.54249e-07	-1.68532	-1.25963	2.48846e-05	-1.67492	-1.15084	2.48987e-05	-1.67491	-1.15085
116639618	chr11:116639618:G:A	1.25342e-06	-1.68132	-3.37191e-10	7.79057e-05	-1.68451	-3.37191e-10	7.79497e-05	-1.68451	-3.37191e-10
116639652	chr11:116639652:G:A	8.35596e-07	-0.751054	-1.33575	4.04088e-05	-1.00529	-1.33567	4.04428e-05	-1.00501	-1.33567
116639806	chr11:116639806:A:G	1.77276e-06	-1.42821e-10	-1.33465	0.000110869	-1.42821e-10	-1.33166	0.000110931	-1.42821e-10	-1.33166
116640311	chr11:116640311:A:G	7.19581e-05	3.36332	-0.99443	0.00042784	1.02401	-1.00527	0.000427876	1.02364	-1.00538
116640805	chr11:116640805:C:T	5.02162e-07	-1.28715	-1.30888	2.43238e-05	-1.57047	-1.27808	2.4337e-05	-1.57054	-1.27804
116641049	chr11:116641049:G:A	1.25356e-06	-1.68121	-3.37191e-10	8.06482e-05	-1.64991	-3.37191e-10	8.06954e-05	-1.64989	-3.37191e-10
116641132	chr11:116641132:C:G	1.77544e-06	-1.42821e-10	-1.33314	0.000110448	-1.42821e-10	-1.33546	0.00011051	-1.42821e-10	-1.33546
116641203	chr11:116641203:G:A	1.38231e-06	-1.58344	-3.37191e-10	8.20937e-05	-1.63215	-3.37191e-10	8.21388e-05	-1.63216	-3.37191e-10
116641982	chr11:116641982:C:T	2.80203e-06	-1.42821e-10	-0.87685	0.000184185	-1.42821e-10	-0.824068	0.000184296	-1.42821e-10	-0.824026
116642030	chr11:116642030:G:A	2.03244e-06	0.131644	-1.3296	7.93836e-05	-0.337302	-1.32842	7.94556e-05	-0.33695	-1.32842
116642465	chr11:116642465:G:A	9.53085e-06	1.1083	-0.760957	0.000285602	0.501144	-0.886556	0.000285844	0.501464	-0.88659
116642471	chr11:116642471:T:C	5.83268e-06	-0.231322	0.0876061	0.00023812	-0.654156	0.0869212	0.000238348	-0.653842	0.0870013
116642582	chr11:116642582:A:G	3.76095e-06	-1.42821e-10	-0.582523	0.000235736	-1.42821e-10	-0.577297	0.000235871	-1.42821e-10	-0.577286
116643355	chr11:116643355:A:G	1.39687e-06	-1.57296	-3.37191e-10	7.98585e-05	-1.65975	-3.37191e-10	7.99019e-05	-1.65977	-3.37191e-10
116643602	chr11:116643602:T:C	4.12742e-06	-0.320706	-0.168836	0.000170715	-0.732566	-0.167448	0.000170876	-0.732257	-0.167375
116643612	chr11:116643612:G:T	1.35971e-06	-0.290962	-1.30896	5.59039e-05	-0.709748	-1.30663	5.5952e-05	-0.709432	-1.30665
116643923	chr11:116643923:T:C	1.75787e-05	-1.42821e-10	0.959496	0.00107987	-1.42821e-10	0.944583	0.00108046	-1.42821e-10	0.944573
116643982	chr11:116643982:G:A	9.78057e-06	0.613557	-0.240353	0.000387196	0.0903868	-0.171466	0.000387476	0.0907115	-0.171628
116644200	chr11:116644200:G:C	1.78819e-06	-1.42821e-10	-1.32599	0.00011225	-1.42821e-10	-1.31928	0.000112317	-1.42821e-10	-1.31925
116644280	chr11:116644280:C:T	1.12459e-06	-0.799958	-0.989813	4.79909e-05	-1.14659	-1.0224	4.80263e-05	-1.14636	-1.02246
116644651	chr11:116644651:G:A	3.29771e-06	-1.42821e-10	-0.713964	0.000203627	-1.42821e-10	-0.723722	0.000203737	-1.42821e-10	-0.723743
116644811	chr11:116644811:G:A	1.27581e-06	-1.66361	-3.37191e-10	9.37417e-05	-1.49947	-3.37191e-10	9.37919e-05	-1.49949	-3.37191e-10
116644840	chr11:116644840:T:C	7.47428e-05	2.03247	0.374388	0.000731191	0.0229889	0.531676	0.000731913	0.0231666	0.531923
116645070	chr11:116645070:G:A	2.1351e-06	-1.42821e-10	-1.14868	0.000130411	-1.42821e-10	-1.16932	0.000130491	-1.42821e-10	-1.16926
116645190	chr11:116645190:AG:A	1.80083e-06	-1.42821e-10	-1.31895	0.000111653	-1.42821e-10	-1.32462	0.000111716	-1.42821e-10	-1.32461
116645789	chr11:116645789:C:T	6.06702e-07	-1.08676	-1.32015	2.99061e-05	-1.31555	-1.32639	2.99206e-05	-1.31563	-1.32639
116645870	chr11:116645870:C:T	1.00177e-06	-0.616333	-1.28909	4.37263e-05	-0.973498	-1.28856	4.3762e-05	-0.973224	-1.28858
116645925	chr11:116645925:C:T	1.3141e-06	-1.63404	-3.37191e-10	7.88044e-05	-1.67304	-3.37191e-10	7.88478e-05	-1.67305	-3.37191e-10
116646156	chr11:116646156:G:A	5.17436e-05	1.60173	0.437376	0.000607407	-0.231566	0.600755	0.00060801	-0.231402	0.601023
116646608	chr11:116646608:T:C	5.6816e-05	1.66417	0.468453	0.000656314	-0.188981	0.635609	0.000656968	-0.188815	0.635879
116646776	chr11:116646776:G:A	1.42278e-05	-1.42821e-10	0.748004	0.000870529	-1.42821e-10	0.729091	0.000871011	-1.42821e-10	0.729084
116646921	chr11:116646921:C:A	3.7346e-06	-1.42821e-10	-0.589553	0.000250673	-1.42821e-10	-0.515862	0.000250815	-1.42821e-10	-0.515854
116647052	chr11:116647052:G:A	8.34171e-06	-1.42821e-10	0.214075	0.000620038	-1.42821e-10	0.38977	0.00062033	-1.42821e-10	0.38968
116647251	chr11:116647251:T:G	1.57086e-06	-0.361365	-1.09421	6.08722e-05	-0.824586	-1.10665	6.0927e-05	-0.824296	-1.1066
116647291	chr11:116647291:G:A	1.18115e-06	-0.726028	-1.01467	5.45608e-05	-1.06584	-0.974851	5.46069e-05	-1.06559	-0.974821
116647516	chr11:116647516:T:C	1.85587e-06	-1.42821e-10	-1.28884	0.0001111	-1.42821e-10	-1.32958	0.000111163	-1.42821e-10	-1.32958
116647602	chr11:116647602:A:C	4.55194e-06	-1.42821e-10	-0.39164	0.000180054	-1.42821e-10	-0.846755	0.000180148	-1.42821e-10	-0.846795
116647721	chr11:116647721:G:T	7.82837e-07	-0.988459	-1.16357	6.49835e-05	-0.768455	-1.09742	6.50415e-05	-0.76822	-1.09733
116648172	chr11:116648172:A:G	6.17492e-07	-1.07547	-1.31381	2.97613e-05	-1.31855	-1.32826	2.97823e-05	-1.31839	-1.32826
116648184	chr11:116648184:C:T	1.19406e-05	-0.372774	0.945524	0.000331411	-0.687202	0.450553	0.000331664	-0.686858	0.450409
116648243	chr11:116648243:A:G	6.46509e-07	-1.033	-1.31036	3.07004e-05	-1.28949	-1.32625	3.07223e-05	-1.28933	-1.32626
116648455	chr11:116648455:C:G	1.73042e-06	-1.35883	-3.37191e-10	0.00012898	-1.18036	-3.37191e-10	0.000129059	-1.1803	-3.37191e-10
116648464	chr11:116648464:C:A	3.60755e-07	-1.61819	-1.30856	2.15867e-05	-1.6651	-1.30283	2.15986e-05	-1.6651	-1.30284
116648627	chr11:116648627:C:T	9.53633e-07	-0.619427	-1.33524	5.18098e-05	-0.765861	-1.32657	5.18354e-05	-0.765924	-1.32657
116648641	chr11:116648641:A:G	0.00013991	3.24372	-0.209918	0.000284276	-0.494084	0.10402	0.000284451	-0.493913	0.103903
116648709	chr11:116648709:G:A	5.82002e-06	-1.42821e-10	-0.14589	0.000440872	-1.42821e-10	0.0487435	0.000441098	-1.42821e-10	0.0486954
116648867	chr11:116648867:C:G	0.000146349	3.12147	-0.0426613	0.000324068	-0.55293	0.293873	0.000324264	-0.552762	0.293748
116648938	chr11:116648938:C:T	7.13666e-07	-0.993901	-1.25063	2.08797e-05	-1.67391	-1.32732	2.08908e-05	-1.67392	-1.32734
116649022	chr11:116649022:C:T	0.000156497	3.17906	-0.0332182	0.000336523	-0.525824	0.30448	0.000336726	-0.525654	0.304354
116649233	chr11:116649233:T:C	2.12021e-06	-0.243937	-0.91174	7.28158e-05	-0.655114	-1.09696	7.28726e-05	-0.654797	-1.09706
116649321	chr11:116649321:C:T	1.23678e-06	-0.432504	-1.26218	6.15438e-05	-0.63798	-1.28228	6.15776e-05	-0.638	-1.28227
116649681	chr11:116649681:T:C	0.000129099	2.9866	-0.0332182	0.000306852	-0.618126	0.30448	0.000307035	-0.617963	0.304354
116649717	chr11:116649717:A:C	0.000139993	2.97116	0.0632427	0.0003398	-0.624702	0.413049	0.000340002	-0.62454	0.412919
116649752	chr11:116649752:C:T	3.48607e-07	-1.65413	-1.30687	2.40156e-05	-1.61156	-1.24974	2.40324e-05	-1.61146	-1.2497
116649810	chr11:116649810:G:T	7.59873e-07	-0.983205	-1.19859	3.82649e-05	-1.25219	-1.14328	3.82959e-05	-1.25202	-1.1432
116649865	chr11:116649865:G:A	1.79939e-06	-1.42821e-10	-1.31974	0.000111751	-1.42821e-10	-1.32374	0.000111815	-1.42821e-10	-1.32373
116650043	chr11:116650043:A:T	1.80115e-06	-1.42821e-10	-1.31877	0.000118193	-1.42821e-10	-1.26769	0.000118259	-1.42821e-10	-1.26769
116650209	chr11:116650209:C:G	0.000172248	3.11103	0.130715	0.000390634	-0.561357	0.489118	0.000390867	-0.561191	0.488986
116650418	chr11:116650418:T:G	0.000134371	3.029	-0.035594	0.00031136	-0.600858	0.301797	0.000311546	-0.600695	0.301671
116650470	chr11:116650470:A:G	3.8273e-07	-1.56804	-1.29958	2.31381e-05	-1.66124	-1.23729	2.31536e-05	-1.66118	-1.23724
116650788	chr11:116650788:C:G	1.67139e-05	0.909046	-3.37191e-10	0.000257205	-0.490138	-3.37191e-10	0.000257357	-0.490106	-3.37191e-10
116650841	chr11:116650841:A:G	0.000134815	3.0105	-0.0137915	0.000315896	-0.612045	0.327448	0.000316084	-0.611883	0.32732
116651031	chr11:116651031:G:A	1.39736e-06	-0.349675	-1.22294	2.99415e-05	-1.44063	-1.20014	2.99552e-05	-1.44072	-1.20015
116651394	chr11:116651394:A:G	8.17782e-05	2.31581	0.181012	0.000283075	-0.938503	0.544204	0.000283233	-0.938369	0.544068
116651536	chr11:116651536:G:A	2.17516e-06	-1.42821e-10	-1.13009	0.000135908	-1.42821e-10	-1.12803	0.000135987	-1.42821e-10	-1.12801
116651540	chr11:116651540:G:A	5.13579e-07	-1.27125	-1.30229	2.804e-05	-1.39922	-1.30715	2.80547e-05	-1.39925	-1.30716
116651613	chr11:116651613:C:T	8.90681e-05	2.43038	0.151824	0.000288919	-0.885646	0.511784	0.000289083	-0.885507	0.511649
116651842	chr11:116651842:A:G	4.85949e-05	2.09153	-0.1152	0.000188011	-1.02793	0.224419	0.000188117	-1.0278	0.224292
116651908	chr11:116651908:G:C	6.35433e-05	2.35636	-0.111836	0.000215046	-0.884295	0.215138	0.00021517	-0.884158	0.215017
116652244	chr11:116652244:C:T	5.85478e-05	2.25567	-0.0930158	0.000210062	-0.929884	0.237277	0.000210182	-0.929751	0.237155
116652253	chr11:116652253:CTT:C	7.15898e-05	2.47536	-0.111602	0.000226696	-0.831822	0.21542	0.000226827	-0.831681	0.215298
116652259	chr11:116652259:AAGTGG:A	7.04658e-05	2.46254	-0.114603	0.00022463	-0.837586	0.21203	0.00022476	-0.837445	0.211909
116652293	chr11:116652293:T:C	5.50631e-06	-1.42821e-10	-0.201299	0.000355783	-1.42821e-10	-0.165689	0.000356102	-1.42821e-10	-0.165353
116652448	chr11:116652448:C:T	6.03734e-07	-1.13031	-1.28151	2.96522e-05	-1.37041	-1.28007	2.96739e-05	-1.37021	-1.28009
116652450	chr11:116652450:T:C	6.92057e-05	2.4444	-0.114513	0.000222871	-0.845565	0.212147	0.000223	-0.845425	0.212025
116652562	chr11:116652562:C:T	2.51443e-06	-0.428229	-0.556919	5.18269e-05	-1.50795	-0.584151	5.18503e-05	-1.50804	-0.584174
116652591	chr11:116652591:A:T	2.09155e-05	1.1333	-3.37191e-10	9.78967e-05	-1.4561	-3.37191e-10	9.79536e-05	-1.45608	-3.37191e-10
116652593	chr11:116652593:A:T	9.86239e-06	0.381535	-3.37191e-10	0.000101879	-1.41623	-3.37191e-10	0.000101938	-1.41621	-3.37191e-10
116652656	chr11:116652656:G:C	2.68723e-05	2.6905	-1.3066	5.28611e-05	-0.810002	-1.26234	5.28973e-05	-0.809847	-1.26237
116652825	chr11:116652825:C:T	6.19734e-06	-1.42821e-10	-0.0830728	0.000220041	-1.42821e-10	-0.646196	0.000220156	-1.42821e-10	-0.646236
116652940	chr11:116652940:G:A	6.2277e-07	-1.12821	-1.25256	3.05822e-05	-1.36896	-1.25063	3.06044e-05	-1.36877	-1.25066
116653038	chr11:116653038:A:T	2.29015e-06	-1.07858	-3.37191e-10	8.35056e-05	-1.6151	-3.37191e-10	8.35537e-05	-1.61508	-3.37191e-10
116653052	chr11:116653052:AG:A	5.51873e-06	-1.42821e-10	-0.199047	0.000356605	-1.42821e-10	-0.16338	0.000356926	-1.42821e-10	-0.163044
116653127	chr11:116653127:G:A	5.85403e-05	2.28499	-0.122472	0.000206149	-0.915113	0.203702	0.000206267	-0.914979	0.203581
116653173	chr11:116653173:G:A	1.77421e-06	-1.42821e-10	-1.33384	0.000110984	-1.42821e-10	-1.33063	0.000111046	-1.42821e-10	-1.33063
116653214	chr11:116653214:C:T	5.81778e-05	2.23093	-0.0746145	0.00021268	-0.93827	0.258049	0.000212801	-0.938139	0.257925
116653225	chr11:116653225:T:C	1.96128e-06	-1.42821e-10	-1.2336	0.000116794	-1.42821e-10	-1.27959	0.000116859	-1.42821e-10	-1.2796
116653449	chr11:116653449:G:C	3.01231e-06	-1.42821e-10	-0.804485	0.00018474	-1.42821e-10	-0.821063	0.000184856	-1.42821e-10	-0.820995
116653517	chr11:116653517:G:A	3.00839e-06	-1.42821e-10	-0.80579	0.000184501	-1.42821e-10	-0.822355	0.000184617	-1.42821e-10	-0.822288
116653732	chr11:116653732:C:G	2.05864e-06	-1.42821e-10	-1.18515	0.000119651	-1.42821e-10	-1.25543	0.000119724	-1.42821e-10	-1.25538
116654115	chr11:116654115:G:A	5.65461e-07	-1.64479	-0.83252	3.8041e-05	-1.57044	-0.830907	3.8063e-05	-1.57043	-0.830896
116654512	chr11:116654512:C:G	1.58329e-06	-0.800806	-0.646884	4.12765e-05	-1.6458	-0.673915	4.12967e-05	-1.64585	-0.67394
116654559	chr11:116654559:G:A	5.59105e-06	-1.42821e-10	-0.186026	0.000360499	-1.42821e-10	-0.15252	0.000360824	-1.42821e-10	-0.152182
116654589	chr11:116654589:A:C	6.77292e-07	-1.04474	-1.2521	3.25964e-05	-1.30564	-1.25017	3.26207e-05	-1.30543	-1.2502
116654602	chr11:116654602:G:A	6.44082e-07	-1.09438	-1.25274	3.13446e-05	-1.34415	-1.25082	3.13676e-05	-1.34395	-1.25084
116654836	chr11:116654836:T:C	5.45072e-07	-1.65412	-0.859908	3.64154e-05	-1.58635	-0.858669	3.64363e-05	-1.58635	-0.858659
116655013	chr11:116655013:T:C	5.839e-05	1.78298	0.376967	0.00024655	-1.33714	0.804695	0.000246677	-1.33707	0.80458
116655150	chr11:116655150:C:T	4.36111e-05	2.71264	-0.844524	7.63877e-05	-1.00395	-0.700238	7.64435e-05	-1.00387	-0.700155
116655188	chr11:116655188:A:G	2.44744e-06	-1.42821e-10	-1.01215	0.000146628	-1.42821e-10	-1.05211	0.000146711	-1.42821e-10	-1.05211
116655278	chr11:116655278:C:T	6.88793e-07	-1.05986	-1.22015	3.31589e-05	-1.32076	-1.21793	3.31833e-05	-1.32056	-1.21797
116655315	chr11:116655315:CCT:C	3.21408e-05	2.12987	-0.566933	9.35131e-05	-1.2315	-0.270407	9.35657e-05	-1.23142	-0.270486
116655601	chr11:116655601:C:A	2.20816e-06	-1.42821e-10	-1.11504	0.000132344	-1.42821e-10	-1.15461	0.000132418	-1.42821e-10	-1.15461
116655811	chr11:116655811:CT:C	2.37429e-06	-1.42821e-10	-1.0425	0.000146371	-1.42821e-10	-1.05386	0.00014646	-1.42821e-10	-1.05382
116655952	chr11:116655952:C:T	8.99688e-06	-1.42821e-10	0.289684	0.000638982	-1.42821e-10	0.419867	0.000639296	-1.42821e-10	0.419797
116656256	chr11:116656256:A:G	2.39764e-06	-1.42821e-10	-1.03271	0.000140124	-1.42821e-10	-1.09748	0.000140203	-1.42821e-10	-1.09748
116656354	chr11:116656354:T:C	2.24291e-06	-1.42821e-10	-1.09942	0.000133488	-1.42821e-10	-1.146	0.000133562	-1.42821e-10	-1.14601
116656495	chr11:116656495:C:T	3.68136e-06	-1.42821e-10	-0.603911	0.000147798	-1.42821e-10	-1.04416	0.000147878	-1.42821e-10	-1.04419
116656682	chr11:116656682:A:T	1.77096e-06	-1.42821e-10	-1.33567	0.000110911	-1.42821e-10	-1.33128	0.000110973	-1.42821e-10	-1.33129
116656804	chr11:116656804:T:C	1.67343e-05	0.91027	-3.37191e-10	0.000178895	-0.853211	-3.37191e-10	0.000178997	-0.853201	-3.37191e-10
116656871	chr11:116656871:T:C	2.62452e-06	-1.42821e-10	-0.942294	0.000154237	-1.42821e-10	-1.00152	0.000154322	-1.42821e-10	-1.00153
116657011	chr11:116657011:A:G	7.28989e-07	-0.888257	-1.33503	2.40688e-05	-1.5341	-1.32499	2.40781e-05	-1.53427	-1.325
116657072	chr11:116657072:CAT:C	5.60735e-07	-1.29841	-1.18729	2.5949e-05	-1.68674	-1.09713	2.59665e-05	-1.68674	-1.09702
116657167	chr11:116657167:T:C	1.99486e-06	-1.42821e-10	-1.21662	0.000131702	-1.42821e-10	-1.15947	0.000131782	-1.42821e-10	-1.15942
116657390	chr11:116657390:ACTCCTGAC:A	3.4616e-05	-1.42821e-10	1.63712	0.00207866	-1.42821e-10	1.59947	0.00207988	-1.42821e-10	1.59949
116657485	chr11:116657485:A:T	9.21788e-07	-0.666996	-1.32164	2.5738e-05	-1.49784	-1.2942	2.57472e-05	-1.49802	-1.29423
116657532	chr11:116657532:A:G	2.38953e-06	-0.162564	-0.873531	5.79443e-05	-1.4309	-0.549633	5.79694e-05	-1.43097	-0.54969
116657827	chr11:116657827:C:T	4.62487e-05	1.53125	0.395593	0.000529939	-0.404679	0.637432	0.00053013	-0.404728	0.63728
116657943	chr11:116657943:T:A	5.28261e-07	-1.53046	-1.01489	3.29973e-05	-1.68131	-0.862273	3.30143e-05	-1.6813	-0.862331
116657946	chr11:116657946:A:G	4.6295e-06	-1.42821e-10	-0.374745	0.000322346	-1.42821e-10	-0.264383	0.000322608	-1.42821e-10	-0.264135
116658307	chr11:116658307:C:T	3.60885e-07	-1.62579	-1.3006	2.06072e-05	-1.685	-1.32937	2.06187e-05	-1.685	-1.32937
116658323	chr11:116658323:AC:A	2.37479e-06	-1.42821e-10	-1.04228	0.000140627	-1.42821e-10	-1.0939	0.000140705	-1.42821e-10	-1.09391
116658725	chr11:116658725:T:C	2.41221e-06	-0.787154	-0.239496	5.16046e-05	-1.68017	-0.416226	5.16185e-05	-1.68018	-0.416509
116658751	chr11:116658751:T:C	5.19797e-07	-1.5478	-1.01371	3.55138e-05	-1.42431	-1.04578	3.55278e-05	-1.42448	-1.04577
116658807	chr11:116658807:A:G	1.05978e-05	-0.407654	0.861107	0.000196582	-1.58925	0.830319	0.000196632	-1.58925	0.830013
116658924	chr11:116658924:T:G	7.8058e-07	-0.820031	-1.33488	2.39006e-05	-1.57855	-1.28756	2.39109e-05	-1.57869	-1.28754
116659128	chr11:116659128:C:G	2.0184e-06	-1.42821e-10	-1.20489	0.000127854	-1.42821e-10	-1.18912	0.000127927	-1.42821e-10	-1.18911
116659176	chr11:116659176:G:A	1.89328e-06	-1.42821e-10	-1.26888	0.000115129	-1.42821e-10	-1.29396	0.000115196	-1.42821e-10	-1.29394
116659197	chr11:116659197:C:T	1.04588e-06	-0.527542	-1.33479	2.66103e-05	-1.4358	-1.32291	2.66194e-05	-1.43601	-1.32292
116659239	chr11:116659239:C:T	3.34479e-07	-1.66692	-1.33545	2.08463e-05	-1.67939	-1.32344	2.08581e-05	-1.67938	-1.32345
116659344	chr11:116659344:G:A	8.20169e-07	-1.62421	-0.481232	4.79764e-05	-1.68273	-0.486574	4.8001e-05	-1.68271	-0.48664
116659492	chr11:116659492:T:C	4.31604e-06	-0.563958	0.119103	9.08342e-05	-1.59434	0.0633639	9.08587e-05	-1.59438	0.0631172
116659576	chr11:116659576:C:T	3.65172e-07	-1.63711	-1.27747	2.63814e-05	-1.52348	-1.24387	2.63961e-05	-1.52357	-1.24378
116659581	chr11:116659581:T:C	3.68135e-07	-1.62746	-1.27904	2.67963e-05	-1.50593	-1.24582	2.68111e-05	-1.50602	-1.24573
116659824	chr11:116659824:T:C	2.48013e-06	-1.42821e-10	-0.998883	0.000146991	-1.42821e-10	-1.04964	0.000147077	-1.42821e-10	-1.04962
116660005	chr11:116660005:G:T	2.46332e-06	-1.42821e-10	-1.00568	0.000146169	-1.42821e-10	-1.05525	0.000146254	-1.42821e-10	-1.05522
116660080	chr11:116660080:T:G	2.57615e-06	-0.500309	-0.46059	4.30365e-05	-1.61694	-0.66102	4.30541e-05	-1.61699	-0.661129
116660758	chr11:116660758:T:G	3.69787e-07	-1.64078	-1.26124	2.19981e-05	-1.68592	-1.26314	2.20101e-05	-1.68591	-1.26316
116660762	chr11:116660762:T:A	7.90073e-05	1.80513	0.657219	0.000839185	-0.207048	0.899469	0.000839473	-0.207107	0.89931
116661146	chr11:116661146:A:G	2.37559e-06	-1.42821e-10	-1.04195	0.000140744	-1.42821e-10	-1.09307	0.000140822	-1.42821e-10	-1.09308
116661252	chr11:116661252:A:T	4.5871e-07	-1.68158	-1.00496	2.71408e-05	-1.67312	-1.06585	2.71545e-05	-1.67316	-1.06587
116661293	chr11:116661293:C:G	2.42032e-06	-1.42821e-10	-1.02329	0.000143201	-1.42821e-10	-1.07576	0.00014328	-1.42821e-10	-1.07577
116661795	chr11:116661795:A:G	1.77775e-06	-1.42821e-10	-1.33184	0.000110465	-1.42821e-10	-1.33531	0.000110527	-1.42821e-10	-1.33531
116661831	chr11:116661831:T:C	1.00126e-05	0.39665	-3.37191e-10	0.000196411	-0.7598	-3.37191e-10	0.00019653	-0.759754	-3.37191e-10
116661951	chr11:116661951:T:C	2.14017e-06	-1.42821e-10	-1.14631	0.000135033	-1.42821e-10	-1.13449	0.000135115	-1.42821e-10	-1.13445
116662103	chr11:116662103:C:G	4.77859e-06	-1.42821e-10	-0.343048	0.000447966	-1.42821e-10	0.0647076	0.000448178	-1.42821e-10	0.0646188
116662138	chr11:116662138:T:C	4.42751e-07	-1.6853	-1.03665	3.04287e-05	-1.6411	-0.983527	3.04508e-05	-1.64111	-0.983349
116662139	chr11:116662139:G:A	4.25348e-07	-1.48831	-1.27373	2.40564e-05	-1.65774	-1.20187	2.4073e-05	-1.65769	-1.20179
116662450	chr11:116662450:G:C	8.55292e-06	0.239079	-3.37191e-10	7.99312e-05	-1.65884	-3.37191e-10	7.99769e-05	-1.65883	-3.37191e-10
116662777	chr11:116662777:A:G	2.28368e-06	-1.42821e-10	-1.0814	0.000135918	-1.42821e-10	-1.12796	0.000135993	-1.42821e-10	-1.12797
116662878	chr11:116662878:T:C	3.60072e-07	-1.60623	-1.32241	2.10213e-05	-1.67774	-1.31673	2.10337e-05	-1.67771	-1.31673
116662946	chr11:116662946:T:C	2.2707e-06	-1.42821e-10	-1.0871	0.000135222	-1.42821e-10	-1.1331	0.000135296	-1.42821e-10	-1.1331
116662967	chr11:116662967:C:T	1.06315e-06	-1.67148	-0.174477	7.95376e-05	-1.62125	-0.0425313	7.9602e-05	-1.62127	-0.0422594
116662969	chr11:116662969:G:A	2.86606e-06	-1.42821e-10	-0.854254	0.000168703	-1.42821e-10	-0.911873	0.000168799	-1.42821e-10	-0.911864
116663292	chr11:116663292:G:A	2.274e-06	-1.42821e-10	-1.08565	0.000135397	-1.42821e-10	-1.1318	0.000135472	-1.42821e-10	-1.13181
116663324	chr11:116663324:C:A	2.03472e-06	-1.42821e-10	-1.19684	0.000122563	-1.42821e-10	-1.23139	0.000122631	-1.42821e-10	-1.23139
116663570	chr11:116663570:AT:A	7.9174e-07	-0.908352	-1.23236	3.90319e-05	-1.2902	-1.08543	3.90434e-05	-1.29038	-1.08552
116663695	chr11:116663695:C:T	2.05991e-06	-1.42821e-10	-1.18453	0.000123861	-1.42821e-10	-1.22085	0.000123929	-1.42821e-10	-1.22086
116663782	chr11:116663782:C:T	2.28763e-06	-1.42821e-10	-1.07968	0.000136144	-1.42821e-10	-1.1263	0.000136219	-1.42821e-10	-1.12631
116664111	chr11:116664111:C:T	7.77258e-07	-0.853647	-1.30553	2.41308e-05	-1.58822	-1.2683	2.41405e-05	-1.58835	-1.26833
116664246	chr11:116664246:A:G	4.12575e-07	-1.61517	-1.17736	2.8007e-05	-1.53736	-1.17019	2.80219e-05	-1.53734	-1.17024
116664370	chr11:116664370:G:A	3.68175e-07	-1.64481	-1.26158	2.1466e-05	-1.68656	-1.28699	2.1478e-05	-1.68655	-1.28699
116664437	chr11:116664437:A:G	2.2325e-06	-1.42821e-10	-1.10407	0.000133173	-1.42821e-10	-1.14836	0.000133247	-1.42821e-10	-1.14837
116664714	chr11:116664714:G:A	2.2097e-06	-1.42821e-10	-1.11434	0.000131996	-1.42821e-10	-1.15724	0.000132069	-1.42821e-10	-1.15725
116664854	chr11:116664854:G:A	2.32016e-06	-1.42821e-10	-1.06556	0.000137898	-1.42821e-10	-1.11349	0.000137975	-1.42821e-10	-1.1135
116664906	chr11:116664906:AC:A	2.23024e-06	-1.42821e-10	-1.10508	0.000133052	-1.42821e-10	-1.14927	0.000133126	-1.42821e-10	-1.14928
116664907	chr11:116664907:C:A	3.73234e-07	-1.58419	-1.30856	2.15455e-05	-1.66938	-1.30047	2.15585e-05	-1.66934	-1.30046
116664914	chr11:116664914:C:T	3.74564e-07	-1.59222	-1.29697	2.17406e-05	-1.67256	-1.28827	2.17536e-05	-1.67253	-1.28827
116664958	chr11:116664958:GA:G	2.22882e-06	-1.42821e-10	-1.10572	0.000132976	-1.42821e-10	-1.14984	0.00013305	-1.42821e-10	-1.14984
116664986	chr11:116664986:C:T	1.64554e-05	1.05351	-0.160046	0.000280216	-0.609644	0.205196	0.000280338	-0.609694	0.205117
116665105	chr11:116665105:C:G	2.22423e-06	-1.42821e-10	-1.10778	0.000132743	-1.42821e-10	-1.1516	0.000132816	-1.42821e-10	-1.1516
116665139	chr11:116665139:T:A	2.2266e-06	-1.42821e-10	-1.10672	0.000132871	-1.42821e-10	-1.15063	0.000132944	-1.42821e-10	-1.15064
116665280	chr11:116665280:G:A	2.22972e-06	-1.42821e-10	-1.10532	0.000133028	-1.42821e-10	-1.14945	0.000133102	-1.42821e-10	-1.14946
116665287	chr11:116665287:A:T	2.17094e-06	-1.42821e-10	-1.13203	0.000113625	-1.42821e-10	-1.30711	0.000113686	-1.42821e-10	-1.30713
116665564	chr11:116665564:T:C	1.34257e-06	-0.380302	-1.2323	2.32884e-05	-1.60454	-1.28752	2.33007e-05	-1.60454	-1.28755
116665701	chr11:116665701:A:G	8.77871e-06	0.275863	-0.0107273	8.12611e-05	-1.41077	-0.231575	8.12819e-05	-1.41098	-0.231665
116665759	chr11:116665759:T:C	5.10319e-07	-1.6618	-0.918118	3.69789e-05	-1.62865	-0.801012	3.70036e-05	-1.62873	-0.800832
116665939	chr11:116665939:A:C	6.72035e-07	-1.67735	-0.627288	4.50948e-05	-1.6845	-0.546744	4.51319e-05	-1.68449	-0.546488
116666097	chr11:116666097:T:C	4.01656e-06	-1.42821e-10	-0.516767	0.000154733	-1.42821e-10	-0.998309	0.000154816	-1.42821e-10	-0.998337
116666103	chr11:116666103:C:T	4.173e-07	-1.58258	-1.19856	2.38145e-05	-1.66863	-1.20108	2.38281e-05	-1.66859	-1.20111
116666207	chr11:116666207:CA:C	1.83304e-06	-1.42821e-10	-1.30122	0.000120638	-1.42821e-10	-1.24721	0.000120705	-1.42821e-10	-1.24722
116666274	chr11:116666274:G:A	3.59651e-06	-1.42821e-10	-0.627229	0.000241224	-1.42821e-10	-0.554285	0.000241372	-1.42821e-10	-0.554231
116666342	chr11:116666342:G:A	5.66079e-07	-1.14331	-1.3329	2.12741e-05	-1.66525	-1.31727	2.12845e-05	-1.66531	-1.31728
116666394	chr11:116666394:C:T	2.23563e-06	-1.42821e-10	-1.10267	0.000133343	-1.42821e-10	-1.14708	0.000133417	-1.42821e-10	-1.14709
116666399	chr11:116666399:A:G	4.10842e-07	-1.57901	-1.21773	2.34076e-05	-1.66707	-1.21988	2.3421e-05	-1.66703	-1.21991
116666401	chr11:116666401:T:C	1.88572e-06	-1.42821e-10	-1.27288	0.000114028	-1.42821e-10	-1.30357	0.000114092	-1.42821e-10	-1.30357
116666436	chr11:116666436:G:T	2.11006e-06	-1.42821e-10	-1.16048	0.000112508	-1.42821e-10	-1.31698	0.00011257	-1.42821e-10	-1.317
116666662	chr11:116666662:A:G	3.10442e-06	-1.42821e-10	-0.774365	0.000185934	-1.42821e-10	-0.814619	0.000186055	-1.42821e-10	-0.814527
116666676	chr11:116666676:T:A	2.62857e-05	1.36183	-3.37191e-10	0.000876752	0.736215	-3.37191e-10	0.000877213	0.736178	-3.37191e-10
116666768	chr11:116666768:C:T	2.16377e-06	-1.42821e-10	-1.13534	0.0001295	-1.42821e-10	-1.17633	0.000129572	-1.42821e-10	-1.17634
116666901	chr11:116666901:G:A	6.27611e-07	-1.36458	-1.00845	3.10143e-05	-1.68361	-0.921956	3.1037e-05	-1.68359	-0.921801
116666917	chr11:116666917:C:T	1.91486e-06	-1.68161	0.42406	0.000147523	-1.64171	0.59568	0.000147652	-1.64173	0.596015
116667036	chr11:116667036:T:C	2.0569e-06	-1.42821e-10	-1.18599	0.000132484	-1.42821e-10	-1.15355	0.000132559	-1.42821e-10	-1.15354
116667044	chr11:116667044:C:T	7.1604e-07	-1.29981	-0.941398	4.19519e-05	-1.68177	-0.621717	4.19848e-05	-1.68179	-0.621476
116667129	chr11:116667129:C:A	5.85647e-07	-1.10892	-1.33331	2.14032e-05	-1.65812	-1.31834	2.14135e-05	-1.65819	-1.31836
116667245	chr11:116667245:G:C	2.09419e-06	-1.33879	0.170765	0.000168631	-1.6289	0.716603	0.000168775	-1.62884	0.71683
116667355	chr11:116667355:G:A	2.87202e-06	-0.852176	-3.37191e-10	9.92833e-05	-1.44203	-3.37191e-10	9.93407e-05	-1.44202	-3.37191e-10
116667386	chr11:116667386:C:A	4.09903e-07	-1.58175	-1.21728	2.33923e-05	-1.66818	-1.21942	2.34057e-05	-1.66814	-1.21945
116667690	chr11:116667690:G:C	5.30122e-07	-1.63674	-0.905106	3.5719e-05	-1.56844	-0.895885	3.57369e-05	-1.56842	-0.895967
116667859	chr11:116667859:A:G	3.26845e-06	-0.411872	-0.311004	5.80626e-05	-1.61112	-0.367372	5.80825e-05	-1.61112	-0.367589
116667972	chr11:116667972:A:G	3.25461e-06	-0.472147	-0.254973	6.05997e-05	-1.62288	-0.31284	6.06203e-05	-1.62288	-0.313063
116668101	chr11:116668101:G:A	2.22423e-06	-1.42821e-10	-1.10778	0.000132743	-1.42821e-10	-1.1516	0.000132816	-1.42821e-10	-1.1516
116668115	chr11:116668115:C:T	2.28175e-06	-1.42821e-10	-1.08225	0.000135798	-1.42821e-10	-1.12884	0.000135873	-1.42821e-10	-1.12885
116668134	chr11:116668134:A:C	2.22297e-06	-1.35839	0.250044	0.000182562	-1.63819	0.805269	0.000182717	-1.63813	0.8055
116668341	chr11:116668341:C:A	4.25268e-07	-1.64028	-1.12195	2.99447e-05	-1.58086	-1.0598	2.99639e-05	-1.58084	-1.05974
116668373	chr11:116668373:A:G	2.14609e-05	1.15904	-3.37191e-10	0.000208604	-0.699572	-3.37191e-10	0.000208723	-0.699562	-3.37191e-10
116668455	chr11:116668455:G:A	1.82149e-06	-1.42821e-10	-1.30754	0.000111874	-1.42821e-10	-1.32264	0.000111936	-1.42821e-10	-1.32264
116668486	chr11:116668486:C:G	3.45792e-06	-1.37577	0.709246	0.000297587	-1.64104	1.29673	0.000297847	-1.64098	1.29699
116668522	chr11:116668522:C:T	3.35659e-06	-1.42821e-10	-0.696267	0.000138564	-1.42821e-10	-1.10868	0.000138639	-1.42821e-10	-1.1087
116668550	chr11:116668550:C:G	1.27278e-05	-1.42821e-10	0.636598	0.00111523	-1.42821e-10	0.976802	0.00111574	-1.42821e-10	0.976699
116668605	chr11:116668605:A:G	1.25585e-06	-1.67938	-3.37191e-10	7.90416e-05	-1.67004	-3.37191e-10	7.90856e-05	-1.67004	-3.37191e-10
116668642	chr11:116668642:C:T	1.92533e-06	-1.42821e-10	-1.2521	0.000123102	-1.42821e-10	-1.227	0.000123171	-1.42821e-10	-1.22699
116668695	chr11:116668695:G:C	4.32496e-07	-1.46459	-1.28078	2.36639e-05	-1.66154	-1.21452	2.36803e-05	-1.66148	-1.21445
116668717	chr11:116668717:A:G	1.89811e-06	-1.42821e-10	-1.26633	0.000114583	-1.42821e-10	-1.29871	0.000114647	-1.42821e-10	-1.29871
116668920	chr11:116668920:A:G	1.57463e-05	1.10112	-0.251706	0.000258282	-0.588903	0.102944	0.000258394	-0.588953	0.102867
116669092	chr11:116669092:C:G	4.14665e-07	-1.61134	-1.17614	2.81482e-05	-1.53305	-1.16947	2.81631e-05	-1.53303	-1.16953
116669151	chr11:116669151:T:C	3.39784e-06	-1.3874	0.703347	0.000294374	-1.64544	1.29028	0.000294631	-1.64538	1.29053
116669204	chr11:116669204:G:A	7.60408e-07	-1.34307	-0.83802	3.93685e-05	-1.6847	-0.682348	3.93987e-05	-1.68468	-0.682154
116669434	chr11:116669434:G:A	2.26501e-06	-1.42821e-10	-1.08961	0.000140962	-1.42821e-10	-1.09152	0.000141063	-1.42821e-10	-1.09136
116669593	chr11:116669593:C:T	1.72238e-05	0.939097	-3.37191e-10	0.000183885	-0.8257	-3.37191e-10	0.00018399	-0.825689	-3.37191e-10
116669722	chr11:116669722:C:T	3.02583e-06	-1.40626	0.606248	0.000261816	-1.65225	1.17988	0.000262041	-1.6522	1.18013
116670075	chr11:116670075:T:C	3.42289e-06	-1.37946	0.702753	0.000294927	-1.64253	1.28925	0.000295185	-1.64247	1.2895
116670199	chr11:116670199:C:T	1.87806e-05	1.19715	-0.171522	0.000300277	-0.527144	0.191839	0.000300406	-0.527196	0.19176
116670267	chr11:116670267:A:G	5.00431e-07	-1.36241	-1.23707	2.05043e-05	-1.68404	-1.33533	2.05163e-05	-1.68402	-1.33534
116670317	chr11:116670317:A:T	3.84815e-07	-1.56641	-1.29578	2.20072e-05	-1.66173	-1.28691	2.20206e-05	-1.66168	-1.28691
116670393	chr11:116670393:G:A	3.76108e-06	-1.42821e-10	-0.582489	0.000148587	-1.42821e-10	-1.03884	0.000148667	-1.42821e-10	-1.03886
116670480	chr11:116670480:C:T	1.91052e-06	-1.25982	-3.37191e-10	9.322e-05	-1.50505	-3.37191e-10	9.32709e-05	-1.50506	-3.37191e-10
116670551	chr11:116670551:G:A	1.29684e-05	0.971854	-0.316529	0.000222105	-0.665337	0.0284774	0.000222203	-0.665383	0.0284033
116670755	chr11:116670755:A:G	3.87565e-06	-0.707819	0.155338	9.01151e-05	-1.64421	0.105285	9.01377e-05	-1.64424	0.105007
116670822	chr11:116670822:C:T	5.63515e-07	-1.63502	-0.845738	4.15009e-05	-1.59403	-0.72026	4.15284e-05	-1.59413	-0.720066
116671530	chr11:116671530:G:A	7.72606e-07	-1.63863	-0.526545	4.79783e-05	-1.65652	-0.512739	4.80178e-05	-1.6565	-0.512496
116671779	chr11:116671779:T:G	7.15576e-06	-1.03702	1.09774	0.000232508	-1.67695	1.08587	0.00023268	-1.67697	1.08606
116672020	chr11:116672020:A:G	3.67609e-07	-1.60837	-1.29956	2.15524e-05	-1.67844	-1.29109	2.15651e-05	-1.67841	-1.29108
116672092	chr11:116672092:C:A	6.68107e-06	-0.00791489	-3.37191e-10	0.000123899	-1.22054	-3.37191e-10	0.000123971	-1.22053	-3.37191e-10
116672308	chr11:116672308:T:C	4.01325e-07	-1.60295	-1.21722	2.31998e-05	-1.67649	-1.21937	2.32128e-05	-1.67646	-1.2194
116672353	chr11:116672353:TA:T	7.48131e-07	-1.66156	-0.535816	4.67157e-05	-1.67375	-0.522184	4.67538e-05	-1.67373	-0.521942
116672450	chr11:116672450:C:T	1.00047e-05	-1.42821e-10	0.395865	0.000857505	-1.42821e-10	0.714017	0.000857903	-1.42821e-10	0.713919
116672797	chr11:116672797:C:T	6.92548e-07	-1.33553	-0.939043	3.50138e-05	-1.68526	-0.799004	3.504e-05	-1.68525	-0.798829
116672835	chr11:116672835:A:G	1.37852e-06	-1.58619	-3.37191e-10	9.72365e-05	-1.46286	-3.37191e-10	9.72778e-05	-1.463	-3.37191e-10
116673141	chr11:116673141:A:C	2.29062e-06	-1.42821e-10	-1.07837	0.000136308	-1.42821e-10	-1.12509	0.000136383	-1.42821e-10	-1.1251
116673225	chr11:116673225:T:C	4.7778e-06	-1.42821e-10	-0.343214	0.000444725	-1.42821e-10	0.0574455	0.000444936	-1.42821e-10	0.0573593
116673298	chr11:116673298:A:T	1.81401e-06	-1.42821e-10	-1.31165	0.000111924	-1.42821e-10	-1.32219	0.000111987	-1.42821e-10	-1.32219
116674778	chr11:116674778:A:T	5.33919e-07	-1.63685	-0.897855	3.90543e-05	-1.59657	-0.778489	3.90798e-05	-1.59666	-0.778305
116675006	chr11:116675006:C:T	2.4944e-06	-0.809987	-0.18316	6.55021e-05	-1.66302	-0.194911	6.55214e-05	-1.66304	-0.195153
116675444	chr11:116675444:A:T	2.08512e-05	1.30287	-0.172647	0.000321501	-0.460977	0.193969	0.00032164	-0.46103	0.193891
116675674	chr11:116675674:G:C	3.35313e-06	-1.42821e-10	-0.697298	0.000195849	-1.42821e-10	-0.762667	0.000195962	-1.42821e-10	-0.762653
116675786	chr11:116675786:T:C	6.14049e-07	-1.0607	-1.33418	2.15737e-05	-1.64772	-1.32082	2.15838e-05	-1.6478	-1.32083
116675916	chr11:116675916:C:A	4.18571e-07	-1.56002	-1.21808	2.36042e-05	-1.65837	-1.22021	2.36179e-05	-1.65832	-1.22024
116676221	chr11:116676221:C:A	1.88841e-06	-1.42821e-10	-1.27146	0.000114126	-1.42821e-10	-1.30271	0.00011419	-1.42821e-10	-1.30271
116676269	chr11:116676269:A:C	1.89357e-06	-1.42821e-10	-1.26873	0.000114381	-1.42821e-10	-1.30048	0.000114445	-1.42821e-10	-1.30048
116676287	chr11:116676287:T:G	0.000184834	0.626662	2.6856	0.00210649	-0.945549	2.55831	0.00210707	-0.945613	2.5581
116676603	chr11:116676603:C:A	1.88063e-06	-1.42821e-10	-1.27558	0.000113815	-1.42821e-10	-1.30544	0.000113879	-1.42821e-10	-1.30544
116676692	chr11:116676692:C:A	6.76582e-07	-0.96787	-1.33003	2.17808e-05	-1.62328	-1.3357	2.17908e-05	-1.62339	-1.3357
116677079	chr11:116677079:CAA:C	2.22281e-06	-1.42821e-10	-1.10842	0.000132629	-1.42821e-10	-1.15246	0.000132702	-1.42821e-10	-1.15246
116677128	chr11:116677128:G:C	1.89117e-06	-1.42821e-10	-1.27	0.000114276	-1.42821e-10	-1.3014	0.00011434	-1.42821e-10	-1.3014
116677133	chr11:116677133:C:T	3.93091e-06	-1.42821e-10	-0.538321	0.000152668	-1.42821e-10	-1.01174	0.00015275	-1.42821e-10	-1.01177
116677207	chr11:116677207:C:A	6.36699e-07	-1.68674	-0.67191	4.93617e-05	-1.43744	-0.703401	4.93792e-05	-1.43753	-0.703514
116677255	chr11:116677255:C:T	1.24672e-06	-1.68668	-3.37191e-10	7.93966e-05	-1.66556	-3.37191e-10	7.9442e-05	-1.66554	-3.37191e-10
116677504	chr11:116677504:C:T	1.32643e-05	-1.42821e-10	0.677881	0.00108755	-1.42821e-10	0.951673	0.00108817	-1.42821e-10	0.951679
116677632	chr11:116677632:G:A	6.32073e-07	-1.03102	-1.33492	2.15748e-05	-1.6363	-1.33219	2.15848e-05	-1.63639	-1.33219
116677633	chr11:116677633:G:A	2.26879e-06	-1.42821e-10	-1.08795	0.00013788	-1.42821e-10	-1.11363	0.000137966	-1.42821e-10	-1.11356
116677639	chr11:116677639:T:C	1.33893e-06	-1.61532	-3.37191e-10	7.84766e-05	-1.67721	-3.37191e-10	7.85199e-05	-1.67722	-3.37191e-10
116677772	chr11:116677772:C:T	3.4913e-06	-0.656918	-3.37191e-10	0.000170083	-0.903726	-3.37191e-10	0.000170174	-0.903749	-3.37191e-10
116677879	chr11:116677879:C:T	3.79743e-06	-1.42821e-10	-0.572869	0.000337497	-1.42821e-10	-0.218455	0.000337662	-1.42821e-10	-0.218526
116678173	chr11:116678173:T:C	1.77142e-06	-1.42821e-10	-1.33541	0.00011057	-1.42821e-10	-1.33436	0.000110632	-1.42821e-10	-1.33436
116678399	chr11:116678399:A:C	4.1382e-07	-1.57224	-1.21728	2.34867e-05	-1.66415	-1.21942	2.35002e-05	-1.66411	-1.21945
116678427	chr11:116678427:C:A	2.16629e-06	-1.42821e-10	-1.13418	0.000129637	-1.42821e-10	-1.17527	0.000129709	-1.42821e-10	-1.17528
116678453	chr11:116678453:A:G	2.53773e-06	-1.42821e-10	-0.975924	0.000122302	-1.42821e-10	-1.23352	0.000122367	-1.42821e-10	-1.23355
116678691	chr11:116678691:A:C	1.84771e-06	-1.42821e-10	-1.29325	0.000113641	-1.42821e-10	-1.30696	0.000113706	-1.42821e-10	-1.30696
116678710	chr11:116678710:A:T	4.66609e-07	-1.37005	-1.29941	2.19611e-05	-1.68302	-1.26772	2.19752e-05	-1.683	-1.26766
116679179	chr11:116679179:A:G	3.70706e-07	-1.66166	-1.23788	2.47604e-05	-1.63153	-1.19923	2.47748e-05	-1.6316	-1.19914
116679180	chr11:116679180:T:C	5.5798e-07	-1.15776	-1.33287	2.12157e-05	-1.66813	-1.31714	2.12261e-05	-1.66819	-1.31715
116679254	chr11:116679254:G:A	4.11002e-07	-1.57907	-1.21728	2.34173e-05	-1.66711	-1.21942	2.34307e-05	-1.66707	-1.21945
116679398	chr11:116679398:A:G	6.04552e-07	-1.07638	-1.33408	2.14979e-05	-1.65154	-1.32052	2.15081e-05	-1.65161	-1.32053
116679811	chr11:116679811:A:G	1.82018e-05	1.18226	-0.187932	0.000288624	-0.548105	0.173219	0.000288749	-0.548154	0.173141
116679815	chr11:116679815:T:A	3.98528e-06	-1.42821e-10	-0.524586	0.000357746	-1.42821e-10	-0.160188	0.000357921	-1.42821e-10	-0.16026
116679831	chr11:116679831:C:A	1.6968e-05	1.08274	-0.158607	0.000281276	-0.607606	0.206934	0.000281399	-0.607654	0.206855
116680059	chr11:116680059:A:G	1.86325e-06	-1.42821e-10	-1.28487	0.000114435	-1.42821e-10	-1.3	0.0001145	-1.42821e-10	-1.29999
116680199	chr11:116680199:C:G	1.53971e-06	-1.4756	-3.37191e-10	8.72488e-05	-1.57125	-3.37191e-10	8.7297e-05	-1.57126	-3.37191e-10
116680381	chr11:116680381:A:C	1.80603e-06	-1.42821e-10	-1.31606	0.000114703	-1.42821e-10	-1.29766	0.000114769	-1.42821e-10	-1.29765
116680821	chr11:116680821:T:C	4.67518e-07	-1.41485	-1.25266	2.35601e-05	-1.67481	-1.20564	2.3576e-05	-1.67478	-1.20556
116681345	chr11:116681345:A:T	1.75587e-05	1.10645	-0.14809	0.000287969	-0.595767	0.218611	0.000288094	-0.595816	0.218532
116681813	chr11:116681813:T:C	3.40849e-06	-1.42821e-10	-0.680923	0.000238071	-1.42821e-10	-0.567441	0.000238194	-1.42821e-10	-0.567488
116681845	chr11:116681845:C:T	1.55557e-05	1.00247	-0.165237	0.000265102	-0.659086	0.199191	0.000265218	-0.659133	0.199113
116682143	chr11:116682143:G:A	3.7585e-07	-1.63444	-1.25131	2.44738e-05	-1.63111	-1.2113	2.44889e-05	-1.6311	-1.21126
116682308	chr11:116682308:A:G	8.81645e-06	0.262722	0.00670397	8.1638e-05	-1.42215	-0.215563	8.16594e-05	-1.42236	-0.215653
116682670	chr11:116682670:T:G	2.16903e-06	-1.42821e-10	-1.13291	0.000129799	-1.42821e-10	-1.17402	0.000129871	-1.42821e-10	-1.17403
116682757	chr11:116682757:T:TG	3.54528e-06	-0.46248	-0.179095	6.53864e-05	-1.61934	-0.240356	6.54081e-05	-1.61934	-0.240587
116682893	chr11:116682893:C:T	1.90757e-06	-1.42821e-10	-1.26136	0.000115006	-1.42821e-10	-1.29502	0.000115071	-1.42821e-10	-1.29502
116683186	chr11:116683186:G:A	1.35118e-05	-1.42821e-10	0.696369	0.00118989	-1.42821e-10	1.04161	0.00119044	-1.42821e-10	1.0415
116683208	chr11:116683208:C:T	1.60209e-06	-1.66693	0.231044	0.000124053	-1.61698	0.397679	0.00012416	-1.617	0.397999
116683372	chr11:116683372:C:T	2.92278e-06	-1.62589	0.791231	0.000159428	-1.6861	0.717687	0.000159509	-1.68611	0.717632
116683482	chr11:116683482:T:G	9.34563e-07	-0.723504	-1.25137	7.18487e-05	-0.523417	-1.24203	7.18772e-05	-0.523554	-1.24206
116684288	chr11:116684288:T:C	1.88431e-06	-1.42821e-10	-1.27363	0.000113983	-1.42821e-10	-1.30396	0.000114047	-1.42821e-10	-1.30396
116684491	chr11:116684491:A:G	8.3294e-07	-1.67492	-0.415064	5.17695e-05	-1.68062	-0.412593	5.18125e-05	-1.68061	-0.412332
116684670	chr11:116684670:A:T	6.32493e-07	-1.03199	-1.33329	2.17924e-05	-1.64013	-1.31832	2.18024e-05	-1.64022	-1.31833
116684699	chr11:116684699:T:C	3.57693e-06	-0.508004	-0.124683	7.3863e-05	-1.59592	-0.141874	7.38824e-05	-1.59597	-0.142126
116684706	chr11:116684706:G:A	3.95182e-06	-0.437704	-0.0953128	7.82752e-05	-1.56624	-0.113539	7.82953e-05	-1.56629	-0.113791
116684780	chr11:116684780:CTG:C	3.2837e-07	-1.68674	-1.33407	2.07148e-05	-1.67435	-1.33482	2.07266e-05	-1.67434	-1.33481
116684939	chr11:116684939:T:G	9.64271e-06	-1.42821e-10	0.359008	0.00082405	-1.42821e-10	0.674221	0.000824433	-1.42821e-10	0.674124
116685013	chr11:116685013:G:A	1.24945e-06	-1.68449	-3.37191e-10	7.84256e-05	-1.67786	-3.37191e-10	7.84703e-05	-1.67785	-3.37191e-10
116685049	chr11:116685049:T:A	9.56958e-06	0.28873	0.0626657	8.663e-05	-1.41369	-0.164675	8.66522e-05	-1.4139	-0.164768
116685253	chr11:116685253:A:C	1.14274e-05	-1.42821e-10	0.528817	0.000992189	-1.42821e-10	0.859904	0.000992647	-1.42821e-10	0.859804
116685792	chr11:116685792:T:C	2.67307e-06	-1.42821e-10	-0.923965	0.000172599	-1.42821e-10	-0.889039	0.000172702	-1.42821e-10	-0.889005
116685922	chr11:116685922:T:G	2.21469e-06	-1.42821e-10	-1.11208	0.000136217	-1.42821e-10	-1.12576	0.000136314	-1.42821e-10	-1.12561
116686002	chr11:116686002:C:A	3.75004e-06	-1.42821e-10	-0.585427	0.000148201	-1.42821e-10	-1.04144	0.00014828	-1.42821e-10	-1.04147
116686048	chr11:116686048:A:G	1.22341e-05	-1.42821e-10	0.597037	0.00106833	-1.42821e-10	0.933846	0.00106883	-1.42821e-10	0.933744
116686196	chr11:116686196:C:T	2.21391e-05	1.28722	-0.0970691	0.000340838	-0.485571	0.276969	0.000340985	-0.485623	0.276889
116686320	chr11:116686320:C:T	1.80913e-06	-1.42821e-10	-1.31435	0.000111042	-1.42821e-10	-1.3301	0.000111104	-1.42821e-10	-1.33011
116686328	chr11:116686328:G:C	1.04587e-05	0.15865	0.28159	0.000139883	-1.20766	0.108458	0.000139935	-1.2077	0.108307
116686426	chr11:116686426:C:A	8.06038e-07	-1.45038	-0.672442	4.34196e-05	-1.60598	-0.663119	4.34512e-05	-1.60602	-0.66291
116686439	chr11:116686439:A:G	5.55547e-07	-1.6557	-0.839296	3.46694e-05	-1.66797	-0.826183	3.46936e-05	-1.66795	-0.826062
116686500	chr11:116686500:A:C	2.72041e-06	-0.640749	-0.265661	6.21298e-05	-1.62994	-0.280844	6.21477e-05	-1.62998	-0.28108
116686532	chr11:116686532:T:C	9.66678e-06	0.311866	0.049635	8.63727e-05	-1.40466	-0.176677	8.63947e-05	-1.40488	-0.176769
116686598	chr11:116686598:G:T	4.27993e-07	-1.44743	-1.30841	2.10822e-05	-1.6734	-1.31818	2.10952e-05	-1.67334	-1.31819
116686983	chr11:116686983:G:T	1.47089e-05	-1.42821e-10	0.781261	0.00130392	-1.42821e-10	1.13312	0.00130453	-1.42821e-10	1.13302
116687166	chr11:116687166:A:C	4.05052e-06	-1.55798	1.04964	0.000274347	-1.59058	1.16497	0.000274627	-1.59055	1.16539
116687243	chr11:116687243:C:T	3.03802e-06	-0.795989	-3.37191e-10	0.000138968	-1.10577	-3.37191e-10	0.000139037	-1.10583	-3.37191e-10
116687529	chr11:116687529:T:A	2.35696e-05	-0.323934	1.5767	0.000334849	-1.60145	1.37512	0.000334932	-1.60158	1.37493
116687605	chr11:116687605:G:A	3.18745e-06	-1.42821e-10	-0.747974	0.000212551	-1.42821e-10	-0.680826	0.000212682	-1.42821e-10	-0.680775
116687637	chr11:116687637:C:T	3.8661e-06	-1.42821e-10	-0.554948	0.000150947	-1.42821e-10	-1.02308	0.000151027	-1.42821e-10	-1.02311
116687739	chr11:116687739:A:C	1.66952e-06	-1.4766	0.0819402	9.72211e-05	-1.58144	0.118421	9.73024e-05	-1.58141	0.118665
116687787	chr11:116687787:C:T	5.53977e-06	-0.195241	-3.37191e-10	0.000112311	-1.31874	-3.37191e-10	0.000112375	-1.31873	-3.37191e-10
116687809	chr11:116687809:A:G	2.22337e-05	-0.280129	1.47455	0.000309948	-1.59035	1.28674	0.000310031	-1.59048	1.28658
116688066	chr11:116688066:G:A	5.23205e-06	-1.42821e-10	-0.25239	0.000288312	-1.42821e-10	-0.375966	0.000288437	-1.42821e-10	-0.376096
116688112	chr11:116688112:G:A	8.11627e-06	1.26727	-1.08059	0.000107755	-0.482312	-0.877839	0.000107807	-0.482358	-0.877869
116688200	chr11:116688200:G:A	1.04244e-05	1.68937	-1.25241	0.000109022	-0.221936	-1.12653	0.000109075	-0.221988	-1.12655
116688492	chr11:116688492:A:G	1.02807e-05	-1.42821e-10	0.423072	0.000954832	-1.42821e-10	0.821525	0.000955204	-1.42821e-10	0.821353
116688932	chr11:116688932:C:A	7.55361e-06	-1.42821e-10	0.114833	0.000473776	-1.42821e-10	0.120724	0.000474248	-1.42821e-10	0.121159
116688947	chr11:116688947:A:G	2.05372e-06	-1.42821e-10	-1.18754	0.000160238	-1.42821e-10	-0.963352	0.000160325	-1.42821e-10	-0.963371
116689027	chr11:116689027:T:C	1.2411e-06	-1.02975	-0.661446	9.04213e-05	-1.38467	-0.150859	9.05022e-05	-1.38452	-0.150677
116689458	chr11:116689458:G:A	1.16709e-06	-1.00088	-0.751797	8.12678e-05	-1.36867	-0.273587	8.13398e-05	-1.36852	-0.273417
116689609	chr11:116689609:C:T	1.15638e-06	-1.06088	-0.701019	8.32794e-05	-1.40928	-0.208532	8.3353e-05	-1.40913	-0.208355
116689731	chr11:116689731:T:C	7.82265e-05	0.998725	1.45369	0.000462157	-1.28515	1.38104	0.000462459	-1.28518	1.38116
116689808	chr11:116689808:T:C	1.12096e-06	-1.04849	-0.744524	7.9421e-05	-1.40139	-0.263852	7.94908e-05	-1.40125	-0.263681
116689812	chr11:116689812:A:G	1.08415e-06	-1.08077	-0.745622	7.76215e-05	-1.42293	-0.265235	7.76892e-05	-1.42279	-0.265064
116689813	chr11:116689813:A:G	1.05983e-06	-1.09172	-0.75736	7.58652e-05	-1.43007	-0.280987	7.59311e-05	-1.42993	-0.280818
116689894	chr11:116689894:A:G	1.15684e-05	0.0116708	0.529409	0.000148612	-1.52773	0.489056	0.000148632	-1.52781	0.488715
116689950	chr11:116689950:C:T	6.80179e-06	-1.42821e-10	0.00999268	0.000426574	-1.42821e-10	0.0157763	0.000426993	-1.42821e-10	0.0161956
116689951	chr11:116689951:T:G	1.3206e-06	-0.440233	-1.18887	2.18111e-05	-1.62945	-1.32814	2.18213e-05	-1.62953	-1.32815
116690022	chr11:116690022:C:G	7.80449e-07	-1.47179	-0.683289	0.00012453	-1.07362	-0.141844	0.000124644	-1.07343	-0.141681
116690062	chr11:116690062:A:G	1.05024e-06	-1.09531	-0.762864	7.50608e-05	-1.43346	-0.288254	7.51259e-05	-1.43332	-0.288085
116690232	chr11:116690232:G:A	1.06567e-06	-1.0625	-0.781087	7.4829e-05	-1.41176	-0.313048	7.48942e-05	-1.41161	-0.312882
116690251	chr11:116690251:A:G	1.11858e-05	-0.00549914	0.512951	0.000145422	-1.53291	0.472543	0.000145442	-1.533	0.472203
116690276	chr11:116690276:A:G	1.01303e-06	-1.10485	-0.789403	7.20005e-05	-1.4389	-0.324434	7.20627e-05	-1.43877	-0.324269
116690486	chr11:116690486:G:A	9.96164e-07	-1.08521	-0.825825	6.92691e-05	-1.42653	-0.375478	6.93286e-05	-1.42639	-0.375319
116690540	chr11:116690540:G:A	1.77223e-06	-1.42821e-10	-1.33495	0.000112923	-1.42821e-10	-1.3133	0.000112986	-1.42821e-10	-1.31331
116690550	chr11:116690550:G:A	6.69888e-06	-1.42821e-10	-0.00525372	0.00041781	-1.42821e-10	-0.00498237	0.000418243	-1.42821e-10	-0.00450917
116690677	chr11:116690677:G:A	6.5559e-07	-1.06434	-1.26507	3.35728e-05	-1.41341	-1.11289	3.35998e-05	-1.41326	-1.11279
116690701	chr11:116690701:G:A	1.48765e-06	-1.50999	-3.37191e-10	0.000116255	-1.28422	-3.37191e-10	0.00011633	-1.28414	-3.37191e-10
116690754	chr11:116690754:C:A	1.40692e-06	-1.09178	-0.474009	0.000106366	-1.43289	0.0597659	0.00010646	-1.43276	0.0599494
116690879	chr11:116690879:A:G	3.11148e-06	-1.42821e-10	-0.772094	0.00018113	-1.42821e-10	-0.840795	0.000181232	-1.42821e-10	-0.840796
116690928	chr11:116690928:G:A	6.32187e-05	-1.42821e-10	2.23941	0.00219906	-1.42821e-10	1.65578	0.00220038	-1.42821e-10	1.65581
116690985	chr11:116690985:T:A	1.07762e-06	-1.02923	-0.803205	7.42904e-05	-1.38781	-0.344218	7.43552e-05	-1.38766	-0.344057
116691073	chr11:116691073:G:A	1.82422e-06	-1.42821e-10	-1.30604	0.000112119	-1.42821e-10	-1.32045	0.000112181	-1.42821e-10	-1.32046
116691074	chr11:116691074:T:G	3.99264e-05	1.11771	0.662135	0.000220856	-1.23772	0.595217	0.000220995	-1.23775	0.595318
116691210	chr11:116691210:C:T	5.08417e-06	-1.42821e-10	-0.281062	0.000304015	-1.42821e-10	-0.322933	0.000304294	-1.42821e-10	-0.322578
116691212	chr11:116691212:G:A	1.79808e-06	-1.08053	-0.239946	0.000145842	-1.41962	0.362135	0.000145976	-1.41948	0.362356
116691222	chr11:116691222:G:A	1.11546e-06	-1.06154	-0.736383	7.99537e-05	-1.40989	-0.24867	8.00237e-05	-1.40975	-0.2485
116691280	chr11:116691280:T:C	4.13789e-05	1.12972	0.685857	0.00022704	-1.23342	0.618539	0.000227184	-1.23345	0.61864
116691550	chr11:116691550:C:T	1.24135e-06	-1.04144	-0.649559	9.10941e-05	-1.39607	-0.132045	9.1175e-05	-1.39593	-0.131865
116691572	chr11:116691572:G:A	1.26962e-06	-1.01087	-0.657612	9.21285e-05	-1.37454	-0.142288	9.22106e-05	-1.37439	-0.142109
116691971	chr11:116691971:C:T	1.40456e-06	-1.56747	-3.37191e-10	8.65866e-05	-1.57887	-3.37191e-10	8.66369e-05	-1.57885	-3.37191e-10
116692543	chr11:116692543:G:A	1.77136e-06	-1.42821e-10	-1.33545	0.000110475	-1.42821e-10	-1.33522	0.000110538	-1.42821e-10	-1.33522
116692680	chr11:116692680:G:A	5.80682e-06	-1.42821e-10	-0.14816	0.000346331	-1.42821e-10	-0.192617	0.000346657	-1.42821e-10	-0.192236
116692775	chr11:116692775:A:G	2.57003e-06	-1.42821e-10	-0.963277	0.000177726	-1.42821e-10	-0.859764	0.000177842	-1.42821e-10	-0.859675
116692821	chr11:116692821:TGCG:T	1.54928e-06	-1.4694	-3.37191e-10	8.06877e-05	-1.64942	-3.37191e-10	8.07306e-05	-1.64945	-3.37191e-10
116692892	chr11:116692892:G:A	1.07931e-06	-0.547473	-1.2834	2.12758e-05	-1.65165	-1.33079	2.12865e-05	-1.65172	-1.33078
116692990	chr11:116692990:G:A	9.68234e-07	-0.642002	-1.29747	2.10835e-05	-1.66715	-1.32437	2.10945e-05	-1.6672	-1.32436
116693093	chr11:116693093:G:A	3.54046e-06	-1.42821e-10	-0.642937	0.00023991	-1.42821e-10	-0.559745	0.000240054	-1.42821e-10	-0.559707
116693276	chr11:116693276:C:G	1.30054e-05	0.905452	-0.247278	8.38911e-05	-1.31975	-0.290736	8.39161e-05	-1.31979	-0.290967
116693502	chr11:116693502:A:G	1.87656e-06	-1.42821e-10	-1.27776	0.000123073	-1.42821e-10	-1.22723	0.00012314	-1.42821e-10	-1.22725
116693604	chr11:116693604:C:T	1.77345e-06	-1.42821e-10	-1.33427	0.000115722	-1.42821e-10	-1.28882	0.000115786	-1.42821e-10	-1.28883
116693692	chr11:116693692:C:T	6.31446e-06	-1.44451	1.38016	0.0005834	-1.65514	1.984	0.000583963	-1.65509	1.98436
116693777	chr11:116693777:C:T	5.40665e-07	-1.38624	-1.13591	2.7203e-05	-1.59039	-1.14629	2.72198e-05	-1.5903	-1.14633
116693837	chr11:116693837:G:A	7.06256e-06	0.106486	-0.0588717	8.5371e-05	-1.50145	-0.0915559	8.53864e-05	-1.50154	-0.0918441
116693846	chr11:116693846:T:C	7.12575e-06	0.115394	-0.0588717	8.56018e-05	-1.49875	-0.0915559	8.56172e-05	-1.49884	-0.0918441
116694182	chr11:116694182:G:A	6.6895e-05	-1.42821e-10	2.29593	0.00697391	-1.42821e-10	2.80992	0.00697683	-1.42821e-10	2.80978
116694340	chr11:116694340:G:A	1.97025e-06	-1.42821e-10	-1.22903	0.00011844	-1.42821e-10	-1.26561	0.000118505	-1.42821e-10	-1.26561
116694593	chr11:116694593:G:A	1.21217e-06	-0.856804	-0.85798	7.67498e-05	-1.26312	-0.436338	7.68031e-05	-1.26295	-0.436375
116694866	chr11:116694866:C:T	5.47791e-05	-1.42821e-10	2.09611	0.00192619	-1.42821e-10	1.52329	0.00192734	-1.42821e-10	1.52333
116694887	chr11:116694887:C:A	5.02124e-07	-1.43737	-1.15874	2.58595e-05	-1.61885	-1.16848	2.58752e-05	-1.61877	-1.16851
116695016	chr11:116695016:G:A	2.03128e-06	-1.00094	-0.197592	3.80014e-05	-1.61378	-0.788604	3.80242e-05	-1.61377	-0.788579
116695401	chr11:116695401:C:T	3.37738e-06	-1.41153	0.721436	0.000281052	-1.66491	1.26344	0.00028131	-1.66487	1.26375
116695774	chr11:116695774:CCT:C	3.50908e-06	-0.65184	-3.37191e-10	0.000166704	-0.923793	-3.37191e-10	0.000166794	-0.923813	-3.37191e-10
116696217	chr11:116696217:T:C	4.06845e-06	-0.921757	0.417826	7.8509e-05	-1.61476	-0.0620345	7.85607e-05	-1.61483	-0.0618726
116696733	chr11:116696733:A:C	5.64733e-06	0.218219	-0.39423	6.43582e-05	-1.46292	-0.412627	6.43707e-05	-1.46303	-0.412879
116696763	chr11:116696763:G:A	2.79392e-06	-1.42821e-10	-0.879749	0.000185226	-1.42821e-10	-0.818431	0.000185338	-1.42821e-10	-0.81839
116696867	chr11:116696867:C:T	2.29658e-06	-1.42821e-10	-1.07577	0.000179506	-1.42821e-10	-0.849802	0.000179605	-1.42821e-10	-0.849813
116696897	chr11:116696897:G:A	2.42583e-06	-1.42821e-10	-1.02102	0.000149087	-1.42821e-10	-1.03548	0.000149168	-1.42821e-10	-1.0355
116696903	chr11:116696903:C:T	4.05749e-07	-1.55163	-1.25759	2.26369e-05	-1.62931	-1.29112	2.26524e-05	-1.6292	-1.2911
116697452	chr11:116697452:G:A	6.73057e-07	-0.979449	-1.32367	2.11783e-05	-1.68498	-1.30205	2.11912e-05	-1.68496	-1.30202
116697666	chr11:116697666:G:A	4.01352e-06	0.818073	-1.3356	2.96095e-05	-1.36839	-1.28352	2.96265e-05	-1.36841	-1.28349
116697800	chr11:116697800:T:G	3.04932e-06	-0.0672163	-0.725059	4.03326e-05	-1.55565	-0.7872	4.03442e-05	-1.55574	-0.787388
116697997	chr11:116697997:A:G	4.2206e-06	0.863394	-1.33061	2.93785e-05	-1.35273	-1.30702	2.93951e-05	-1.35275	-1.30699
116698488	chr11:116698488:A:G	3.07782e-06	0.0129531	-0.795926	3.86063e-05	-1.5318	-0.85479	3.86176e-05	-1.5319	-0.854966
116698999	chr11:116698999:T:A	4.99792e-06	-0.298172	-3.37191e-10	0.000293324	-0.358734	-3.37191e-10	0.000293523	-0.358616	-3.37191e-10
116699700	chr11:116699700:C:T	7.30585e-06	-1.42821e-10	0.081482	0.000539824	-1.42821e-10	0.251233	0.000540163	-1.42821e-10	0.251299
116699725	chr11:116699725:T:C	0.000345389	-1.42821e-10	3.93748	0.0220696	-1.42821e-10	3.96195	0.0221192	-1.42821e-10	3.96363
116699851	chr11:116699851:C:T	1.9264e-06	-1.42821e-10	-1.25154	0.000115662	-1.42821e-10	-1.28934	0.000115726	-1.42821e-10	-1.28935
116700002	chr11:116700002:G:C	4.30911e-06	0.887491	-1.33395	2.99082e-05	-1.34538	-1.29649	2.99252e-05	-1.34541	-1.29646
116700100	chr11:116700100:AAAAAAAT:A	9.87997e-07	-1.32791	-0.591361	4.7479e-05	-1.5457	-0.634027	4.75093e-05	-1.54558	-0.63407
116700226	chr11:116700226:G:A	4.68082e-06	0.971947	-1.33567	3.12069e-05	-1.31708	-1.28229	3.12247e-05	-1.31711	-1.28226
116700422	chr11:116700422:T:A	7.99696e-07	-0.796853	-1.33387	2.73675e-05	-1.39501	-1.33565	2.73914e-05	-1.39469	-1.33565
116700534	chr11:116700534:A:G	4.30491e-06	0.884382	-1.33182	2.9765e-05	-1.3425	-1.30417	2.97819e-05	-1.34253	-1.30415
116700568	chr11:116700568:T:C	1.34608e-06	-0.444574	-1.16542	3.47171e-05	-1.66326	-0.829515	3.47436e-05	-1.66332	-0.829257
116701453	chr11:116701453:T:C	0.000120717	2.88625	-3.37191e-10	0.0038022	2.20332	-3.37191e-10	0.0038037	2.20316	-3.37191e-10
116701489	chr11:116701489:T:C	3.79069e-06	0.757948	-1.33259	2.8491e-05	-1.3886	-1.30182	2.85071e-05	-1.38862	-1.3018
116701809	chr11:116701809:C:T	4.20146e-06	0.859357	-1.33112	2.93397e-05	-1.35498	-1.30609	2.93563e-05	-1.355	-1.30606
116702322	chr11:116702322:A:T	1.31884e-06	-1.63044	-3.37191e-10	7.85426e-05	-1.67637	-3.37191e-10	7.85861e-05	-1.67638	-3.37191e-10
116702808	chr11:116702808:AC:A	4.01935e-06	-1.42821e-10	-0.516073	0.000229874	-1.42821e-10	-0.602478	0.000230005	-1.42821e-10	-0.60247
116702992	chr11:116702992:C:T	1.57484e-05	-1.42821e-10	0.849547	0.00201873	-1.42821e-10	1.57022	0.00201963	-1.42821e-10	1.5701
116703526	chr11:116703526:G:A	1.67977e-05	-1.42821e-10	0.914046	0.00217837	-1.42821e-10	1.64632	0.00217934	-1.42821e-10	1.64621
116703582	chr11:116703582:A:C	2.67741e-06	-1.42821e-10	-0.922345	0.000178852	-1.42821e-10	-0.853454	0.000178946	-1.42821e-10	-0.853485
116703620	chr11:116703620:G:A	5.39886e-07	-1.35684	-1.16675	2.76379e-05	-1.67503	-1.0458	2.7658e-05	-1.67499	-1.04566
116703747	chr11:116703747:G:A	6.54528e-07	-1.15202	-1.17901	2.9523e-05	-1.46179	-1.19305	2.95435e-05	-1.46163	-1.19308
116703772	chr11:116703772:G:A	1.40533e-05	2.05103	-1.31537	3.1629e-05	-1.2502	-1.33573	3.16484e-05	-1.25015	-1.33573
116703898	chr11:116703898:CTG:C	2.18988e-06	0.117816	-1.24116	3.17415e-05	-1.50516	-1.07722	3.17588e-05	-1.50525	-1.07715
116704101	chr11:116704101:T:C	2.36385e-06	-0.0702178	-0.976684	3.32812e-05	-1.54988	-0.985136	3.32925e-05	-1.54997	-0.98527
116704192	chr11:116704192:A:G	0.000270686	-1.42821e-10	3.69376	0.0173306	-1.42821e-10	3.72022	0.017369	-1.42821e-10	3.72187
116704757	chr11:116704757:G:A	2.05087e-06	-1.13238	-0.0565485	4.57632e-05	-1.59692	-0.619611	4.57966e-05	-1.59679	-0.619566
116704839	chr11:116704839:A:G	4.06529e-06	0.383994	-0.888702	3.5001e-05	-1.41047	-1.07417	3.50135e-05	-1.41058	-1.07426
116704898	chr11:116704898:T:G	7.09967e-07	-1.26385	-0.985879	3.2318e-05	-1.51539	-1.049	3.23399e-05	-1.51525	-1.04902
116704957	chr11:116704957:A:AC	1.6863e-05	0.21947	0.698457	0.000181887	-1.48625	0.649629	0.000181904	-1.48636	0.649266
116705038	chr11:116705038:C:T	5.91072e-06	-1.10177	0.971341	0.000417069	-1.34304	1.33628	0.000417527	-1.34286	1.33664
116705056	chr11:116705056:G:A	3.83929e-06	-1.42821e-10	-0.561906	0.00021847	-1.42821e-10	-0.653361	0.000218587	-1.42821e-10	-0.653387
116705140	chr11:116705140:T:C	2.03478e-06	-1.42821e-10	-1.19681	0.000120954	-1.42821e-10	-1.2446	0.000121021	-1.42821e-10	-1.2446
116705164	chr11:116705164:A:G	7.88872e-07	-1.21842	-0.925927	3.51402e-05	-1.48613	-0.994529	3.51644e-05	-1.48598	-0.994553
116705420	chr11:116705420:AT:A	1.8806e-06	-1.42821e-10	-1.2756	0.000124989	-1.42821e-10	-1.21178	0.000125058	-1.42821e-10	-1.21179
116705494	chr11:116705494:C:T	2.38703e-06	-1.03714	-3.37191e-10	0.000104829	-1.38768	-3.37191e-10	0.000104907	-1.38749	-3.37191e-10
116705684	chr11:116705684:T:C	5.35913e-07	-1.19738	-1.3336	2.0492e-05	-1.68555	-1.33443	2.05037e-05	-1.68553	-1.33443
116705699	chr11:116705699:A:G	0.000114601	0.592945	2.24132	0.000648611	-1.53878	1.9736	0.000648688	-1.53883	1.97321
116706028	chr11:116706028:G:A	8.7356e-07	-0.774749	-1.26762	3.49046e-05	-1.20415	-1.28324	3.49319e-05	-1.20391	-1.28326
116706327	chr11:116706327:A:G	2.50812e-05	-0.269071	1.584	0.000314373	-1.65772	1.36829	0.000314413	-1.65777	1.36791
116706539	chr11:116706539:T:C	1.93631e-06	-1.42821e-10	-1.24641	0.000116791	-1.42821e-10	-1.27963	0.000116855	-1.42821e-10	-1.27963
116707255	chr11:116707255:A:T	8.27687e-07	-0.902473	-1.19384	3.41746e-05	-1.3002	-1.20833	3.42002e-05	-1.29998	-1.20836
116707501	chr11:116707501:C:G	2.79671e-05	2.43343	-1.0096	8.26706e-05	-0.357838	-1.26731	8.27114e-05	-0.357787	-1.26743
116707507	chr11:116707507:C:T	7.66848e-07	-0.884166	-1.28849	2.51393e-05	-1.59962	-1.21595	2.51537e-05	-1.59969	-1.21588
116707645	chr11:116707645:G:T	8.79638e-06	0.267146	-3.37191e-10	0.000338471	-0.215572	-3.37191e-10	0.000338622	-0.215688	-3.37191e-10
116707818	chr11:116707818:A:C	2.10541e-06	-1.42821e-10	-1.16268	0.00012559	-1.42821e-10	-1.20699	0.000125659	-1.42821e-10	-1.207
116707928	chr11:116707928:C:G	4.03736e-06	-1.42821e-10	-0.511602	0.000228788	-1.42821e-10	-0.607216	0.00022891	-1.42821e-10	-0.607243
116708316	chr11:116708316:G:A	3.20942e-06	-1.42821e-10	-0.741105	0.000185147	-1.42821e-10	-0.81886	0.000185252	-1.42821e-10	-0.818856
116708346	chr11:116708346:A:G	1.57168e-05	-1.42821e-10	0.847538	0.000813202	-1.42821e-10	0.660969	0.000813662	-1.42821e-10	0.660973
116708383	chr11:116708383:G:A	6.04004e-07	-1.12124	-1.29013	2.96227e-05	-1.34041	-1.31106	2.96316e-05	-1.34063	-1.3111
116708390	chr11:116708390:C:T	1.57045e-06	-1.45583	-3.37191e-10	0.000101466	-1.42029	-3.37191e-10	0.000101527	-1.42025	-3.37191e-10
116708564	chr11:116708564:C:T	1.88346e-06	-1.42821e-10	-1.27408	0.000121388	-1.42821e-10	-1.24101	0.000121457	-1.42821e-10	-1.24101
116708950	chr11:116708950:A:G	2.78784e-05	-1.42821e-10	1.42066	0.00258	-1.42821e-10	1.81553	0.00258127	-1.42821e-10	1.81547
116709080	chr11:116709080:C:T	2.20873e-06	-1.42821e-10	-1.11477	0.000131793	-1.42821e-10	-1.15878	0.000131868	-1.42821e-10	-1.15877
116709094	chr11:116709094:AC:A	4.23115e-06	-1.42821e-10	-0.464719	0.00023957	-1.42821e-10	-0.561166	0.000239696	-1.42821e-10	-0.561198
116709697	chr11:116709697:A:G	5.81596e-06	-0.146587	-3.37191e-10	0.000255478	-0.496873	-3.37191e-10	0.000255606	-0.496936	-3.37191e-10
116710082	chr11:116710082:A:G	4.7133e-07	-1.52302	-1.13637	3.0537e-05	-1.5498	-1.07127	3.0555e-05	-1.54982	-1.07123
116710443	chr11:116710443:C:G	1.17068e-06	-0.845817	-0.903796	4.63899e-05	-1.27294	-0.929992	4.64236e-05	-1.27272	-0.930042
116710457	chr11:116710457:G:A	2.48327e-05	-1.42821e-10	1.30497	0.0020073	-1.42821e-10	1.56454	0.00200861	-1.42821e-10	1.56463
116710523	chr11:116710523:C:T	3.80847e-06	-1.42821e-10	-0.569967	0.000211162	-1.42821e-10	-0.687383	0.000211274	-1.42821e-10	-0.687414
116710543	chr11:116710543:C:T	1.02548e-05	1.74073	-1.32017	3.40598e-05	-1.26522	-1.24667	3.40793e-05	-1.26522	-1.24666
116710598	chr11:116710598:GC:G	1.77273e-06	-1.42821e-10	-1.33467	0.000111415	-1.42821e-10	-1.32675	0.000111478	-1.42821e-10	-1.32675
116711080	chr11:116711080:G:A	1.80808e-06	-1.42821e-10	-1.31493	0.000120604	-1.42821e-10	-1.24749	0.000120671	-1.42821e-10	-1.2475
116711084	chr11:116711084:C:T	1.17745e-06	-0.839212	-0.904629	4.65424e-05	-1.26884	-0.930804	4.65763e-05	-1.26863	-0.930854
116711102	chr11:116711102:C:T	3.26649e-06	-1.42821e-10	-0.723477	0.000188631	-1.42821e-10	-0.800216	0.000188739	-1.42821e-10	-0.800205
116711826	chr11:116711826:C:T	1.19062e-06	-0.828301	-0.904415	4.69118e-05	-1.26114	-0.930596	4.6946e-05	-1.26093	-0.930646
116712301	chr11:116712301:G:A	4.06134e-05	2.3732	-0.576292	3.19921e-05	-1.63896	-0.935565	3.20056e-05	-1.63903	-0.935629
116712323	chr11:116712323:T:C	6.39467e-06	-1.42821e-10	-0.0517293	0.000622403	-1.42821e-10	0.393577	0.00062275	-1.42821e-10	0.393573
116712387	chr11:116712387:G:A	1.57211e-06	-0.632588	-0.822189	0.00012261	-0.411618	-0.819385	0.000122727	-0.411511	-0.819099
116712797	chr11:116712797:C:A	4.8622e-05	-0.450045	2.42693	0.000608657	-1.68134	2.05258	0.0006088	-1.68136	2.05228
116712969	chr11:116712969:G:A	2.80988e-05	2.30929	-0.880755	8.55327e-05	-0.987366	-0.603745	8.55808e-05	-0.987343	-0.603768
116713257	chr11:116713257:A:G	3.51616e-06	-1.42821e-10	-0.649825	0.000201991	-1.42821e-10	-0.731785	0.000202116	-1.42821e-10	-0.731732
116713731	chr11:116713731:A:C	1.26787e-06	-0.770255	-0.899603	4.90933e-05	-1.22033	-0.925953	4.91296e-05	-1.22011	-0.926003
116713788	chr11:116713788:C:T	0.000117413	1.85821	1.0003	0.000151449	-1.67541	0.655645	0.000151503	-1.67545	0.655476
116714728	chr11:116714728:G:A	1.11268e-06	-0.896625	-0.903796	4.485e-05	-1.30669	-0.929992	4.48822e-05	-1.30649	-0.930042
116714817	chr11:116714817:A:G	7.37502e-06	-0.695149	0.786054	0.000210875	-1.60003	0.911286	0.000210991	-1.5999	0.911146
116714897	chr11:116714897:G:A	1.47083e-06	-1.52136	-3.37191e-10	8.96645e-05	-1.54394	-3.37191e-10	8.97137e-05	-1.54395	-3.37191e-10
116714909	chr11:116714909:G:A	1.473e-06	-0.534561	-0.985328	0.000113239	-0.286175	-1.02433	0.000113334	-0.286082	-1.02415
116715515	chr11:116715515:G:A	6.90655e-07	-1.15967	-1.11763	3.04527e-05	-1.48704	-1.13679	3.04745e-05	-1.48686	-1.13683
116715567	chr11:116715567:T:C	0.000292572	3.87164	-0.100119	4.69344e-05	-1.62579	-0.565472	4.69653e-05	-1.62577	-0.565396
116715707	chr11:116715707:C:T	9.47042e-05	0.426928	2.21664	0.000652665	-1.65983	2.10089	0.000653058	-1.6599	2.101
116716065	chr11:116716065:TC:T	2.33627e-06	-0.400408	-0.65823	0.000188104	-0.13911	-0.663903	0.000188286	-0.138988	-0.663622
116716138	chr11:116716138:G:A	1.41303e-06	-0.756862	-0.804595	5.34093e-05	-1.22377	-0.838257	5.3452e-05	-1.22348	-0.83831
116716211	chr11:116716211:TTAGACTCCTGA:T	1.24894e-06	-1.6849	-3.37191e-10	8.23354e-05	-1.62921	-3.37191e-10	8.23847e-05	-1.62917	-3.37191e-10
116716287	chr11:116716287:G:A	7.37294e-06	-1.42821e-10	0.0906235	0.00075184	-1.42821e-10	0.582513	0.000752222	-1.42821e-10	0.582459
116717133	chr11:116717133:T:C	8.44494e-07	-1.68433	-0.391881	6.3545e-05	-1.45291	-0.435348	6.35667e-05	-1.45299	-0.435487
116717237	chr11:116717237:C:A	3.5051e-06	-0.137093	-0.515881	0.000293964	0.167679	-0.524232	0.00029426	0.167814	-0.523923
116717782	chr11:116717782:C:T	2.90205e-06	-1.42821e-10	-0.841778	0.000168838	-1.42821e-10	-0.911068	0.000168935	-1.42821e-10	-0.911056
116717826	chr11:116717826:G:C	1.80076e-06	-1.42821e-10	-1.31898	0.000116487	-1.42821e-10	-1.28223	0.000116551	-1.42821e-10	-1.28224
116717877	chr11:116717877:C:T	1.80278e-06	-1.42821e-10	-1.31786	0.000111201	-1.42821e-10	-1.32867	0.000111264	-1.42821e-10	-1.32867
116717913	chr11:116717913:T:C	1.18288e-06	-0.847155	-0.892083	3.04475e-05	-1.53048	-1.09353	3.04711e-05	-1.53031	-1.09348
116718193	chr11:116718193:A:G	4.93683e-07	-1.62095	-0.992109	3.60321e-05	-1.61863	-0.83697	3.60587e-05	-1.6186	-0.836825
116718221	chr11:116718221:G:A	5.37661e-06	-1.42821e-10	-0.225136	0.000516423	-1.42821e-10	0.206917	0.000516685	-1.42821e-10	0.206862
116718411	chr11:116718411:T:C	7.3574e-07	-1.52432	-0.689752	4.53466e-05	-1.66694	-0.558738	4.53818e-05	-1.66692	-0.558542
116718557	chr11:116718557:G:A	2.23014e-06	-1.42821e-10	-1.10513	0.000124348	-1.42821e-10	-1.21692	0.00012442	-1.42821e-10	-1.21691
116718592	chr11:116718592:G:A	2.19891e-06	-1.42821e-10	-1.11923	0.000131498	-1.42821e-10	-1.16102	0.000131572	-1.42821e-10	-1.16102
116718625	chr11:116718625:G:A	7.54278e-06	-1.42821e-10	0.113397	0.000406174	-1.42821e-10	-0.0332296	0.000406402	-1.42821e-10	-0.0332278
116718802	chr11:116718802:C:T	1.6821e-06	-0.373767	-1.01338	0.000113366	-0.290582	-1.01881	0.000113455	-0.290561	-1.0186
116718936	chr11:116718936:G:C	4.60892e-06	-0.75838	0.37918	0.000107467	-1.55783	0.194996	0.000107554	-1.55767	0.195088
116719091	chr11:116719091:G:C	1.81551e-06	-1.42821e-10	-1.31083	0.000111373	-1.42821e-10	-1.32712	0.000111436	-1.42821e-10	-1.32712
116719152	chr11:116719152:G:A	1.94703e-06	-0.245046	-0.995843	0.000131791	-0.157185	-1.00161	0.000131895	-0.157163	-1.0014
116719323	chr11:116719323:G:C	8.81657e-06	0.289403	-0.0199643	6.58044e-05	-1.59641	-0.256918	6.58311e-05	-1.5965	-0.256977
116719508	chr11:116719508:A:G	4.78073e-06	-1.42821e-10	-0.3426	0.000267727	-1.42821e-10	-0.450043	0.000267887	-1.42821e-10	-0.450006
116719697	chr11:116719697:C:T	2.26361e-06	-1.42821e-10	-1.09023	0.000126075	-1.42821e-10	-1.20313	0.000126147	-1.42821e-10	-1.20313
116719812	chr11:116719812:G:A	6.6122e-07	-1.22816	-1.0927	2.9733e-05	-1.53499	-1.11276	2.97537e-05	-1.53483	-1.11279
116719959	chr11:116719959:A:AAAG	2.34376e-06	-1.42821e-10	-1.05544	0.000129406	-1.42821e-10	-1.17705	0.000129482	-1.42821e-10	-1.17703
116720071	chr11:116720071:G:A	0.000329511	5.2031	-1.31268	0.000215707	0.40039	-1.06648	0.000215859	0.400425	-1.06637
116720324	chr11:116720324:C:T	9.86443e-06	0.204968	0.176775	7.74435e-05	-1.61246	-0.0780048	7.74738e-05	-1.61255	-0.0780867
116720702	chr11:116720702:G:A	4.26126e-07	-1.51973	-1.24049	2.25368e-05	-1.60785	-1.31701	2.25508e-05	-1.60776	-1.31704
116720754	chr11:116720754:T:C	2.02663e-06	-1.42821e-10	-1.20082	0.000132247	-1.42821e-10	-1.15533	0.000132326	-1.42821e-10	-1.1553
116720778	chr11:116720778:C:G	4.45254e-06	-1.42821e-10	-0.413719	0.000263399	-1.42821e-10	-0.466339	0.000263548	-1.42821e-10	-0.466336
116720837	chr11:116720837:C:A	1.04805e-06	-1.01953	-0.840739	5.29438e-05	-1.25264	-0.818137	5.29885e-05	-1.25247	-0.818028
116721532	chr11:116721532:T:C	6.58143e-07	-1.19782	-1.1277	2.91367e-05	-1.52152	-1.14649	2.91574e-05	-1.52134	-1.14652
116721649	chr11:116721649:C:T	4.83577e-06	0.516081	-0.847235	3.27536e-05	-1.53371	-1.01729	3.27694e-05	-1.53383	-1.01725
116721744	chr11:116721744:G:C	1.02874e-06	-1.2341	-0.644758	6.62874e-05	-1.31247	-0.533544	6.63289e-05	-1.31249	-0.53346
116722342	chr11:116722342:A:T	4.13462e-07	-1.53834	-1.25204	2.25944e-05	-1.6004	-1.32191	2.26086e-05	-1.60031	-1.32193
116722736	chr11:116722736:CTATT:C	4.65489e-06	-1.42821e-10	-0.369276	0.000335132	-1.42821e-10	-0.225486	0.000335295	-1.42821e-10	-0.225561
116722979	chr11:116722979:C:G	4.69993e-06	-1.42821e-10	-0.359646	0.000338708	-1.42821e-10	-0.214873	0.000338872	-1.42821e-10	-0.214949
116723030	chr11:116723030:T:A	1.84993e-06	-1.42821e-10	-1.29204	0.000119423	-1.42821e-10	-1.25734	0.000119491	-1.42821e-10	-1.25733
116723038	chr11:116723038:T:C	1.82166e-06	-0.331838	-0.975607	0.000122944	-0.246602	-0.981678	0.000123042	-0.246581	-0.981462
116723076	chr11:116723076:C:T	2.25213e-06	-1.42821e-10	-1.09532	0.000125212	-1.42821e-10	-1.21	0.000125284	-1.42821e-10	-1.20999
116723109	chr11:116723109:CCT:C	1.79289e-05	0.979219	-3.37191e-10	0.000102144	-1.41363	-3.37191e-10	0.000102204	-1.4136	-3.37191e-10
116723315	chr11:116723315:G:A	7.88282e-07	-1.34046	-0.804637	5.04801e-05	-1.41133	-0.707101	5.05114e-05	-1.41135	-0.707026
116723578	chr11:116723578:C:T	1.0477e-06	-1.05525	-0.805346	6.5496e-05	-1.15021	-0.70781	6.55361e-05	-1.15024	-0.707736
116723579	chr11:116723579:G:A	4.97931e-06	-1.42821e-10	-0.301903	0.000311938	-1.42821e-10	-0.297204	0.000312221	-1.42821e-10	-0.29686
116723858	chr11:116723858:C:A	8.43804e-06	-1.42821e-10	0.225557	0.00061529	-1.42821e-10	0.382084	0.000615706	-1.42821e-10	0.382198
116723999	chr11:116723999:A:G	4.05376e-07	-1.51931	-1.29082	2.21439e-05	-1.60836	-1.33409	2.21581e-05	-1.60827	-1.3341
116724595	chr11:116724595:A:G	3.5598e-06	-1.42821e-10	-0.637489	0.000187339	-1.42821e-10	-0.80709	0.000187451	-1.42821e-10	-0.807055
116724640	chr11:116724640:C:T	1.56646e-06	-0.432091	-1.02628	0.000105619	-0.348939	-1.03123	0.000105702	-0.348918	-1.03103
116725040	chr11:116725040:C:T	4.28178e-07	-1.47458	-1.28083	2.16242e-05	-1.63438	-1.33181	2.16376e-05	-1.63431	-1.33183
116725178	chr11:116725178:G:A	4.27753e-06	-1.42821e-10	-0.453818	0.000395313	-1.42821e-10	-0.0603333	0.000395515	-1.42821e-10	-0.0603831
116725593	chr11:116725593:A:C	8.09448e-06	1.0345	-0.85051	2.76174e-05	-1.4952	-1.22636	2.76338e-05	-1.49519	-1.22634
116725710	chr11:116725710:T:C	3.09721e-06	-1.42821e-10	-0.776692	0.000179304	-1.42821e-10	-0.850929	0.000179407	-1.42821e-10	-0.850916
116725712	chr11:116725712:C:T	4.93942e-06	-1.42821e-10	-0.309946	0.000260048	-1.42821e-10	-0.479142	0.000260199	-1.42821e-10	-0.479124
116725728	chr11:116725728:C:T	1.78025e-06	-1.42821e-10	-1.33044	0.000115361	-1.42821e-10	-1.29195	0.000115421	-1.42821e-10	-1.29199
116726036	chr11:116726036:A:G	4.22417e-07	-1.49732	-1.27164	2.69455e-05	-1.53398	-1.21221	2.69593e-05	-1.53397	-1.21228
116726071	chr11:116726071:G:A	1.78587e-06	-1.42821e-10	-1.32729	0.000112504	-1.42821e-10	-1.31702	0.000112568	-1.42821e-10	-1.31701
116726546	chr11:116726546:A:G	1.78988e-05	-1.42821e-10	0.977539	0.00159508	-1.42821e-10	1.33467	0.00159567	-1.42821e-10	1.33448
116726606	chr11:116726606:G:A	2.95703e-06	-1.42821e-10	-0.823007	0.000171803	-1.42821e-10	-0.89366	0.000171902	-1.42821e-10	-0.893647
116726701	chr11:116726701:A:G	4.23121e-06	-1.42821e-10	-0.464705	0.000149835	-1.42821e-10	-1.03048	0.000149916	-1.42821e-10	-1.03049
116726998	chr11:116726998:G:A	3.9787e-06	-0.526239	-3.37191e-10	0.000253391	-0.505076	-3.37191e-10	0.000253563	-0.504958	-3.37191e-10
116727173	chr11:116727173:T:C	4.42337e-07	-1.52045	-1.20243	2.74281e-05	-1.54603	-1.18241	2.74456e-05	-1.54602	-1.18235
116727349	chr11:116727349:G:A	8.42455e-07	-0.865315	-1.21331	3.54566e-05	-1.30876	-1.16294	3.54864e-05	-1.30853	-1.16289
116727402	chr11:116727402:A:G	4.37792e-07	-1.47115	-1.26206	2.95697e-05	-1.63199	-1.02127	2.95904e-05	-1.63192	-1.0212
116727532	chr11:116727532:T:C	2.23633e-06	-0.813714	-0.288645	4.13014e-05	-1.52405	-0.795063	4.13359e-05	-1.52388	-0.794962
116727599	chr11:116727599:C:T	5.64208e-06	-0.176941	-3.37191e-10	8.29789e-05	-1.62142	-3.37191e-10	8.30263e-05	-1.62141	-3.37191e-10
116727767	chr11:116727767:T:C	4.86606e-06	-1.42821e-10	-0.324908	0.000351899	-1.42821e-10	-0.176666	0.00035207	-1.42821e-10	-0.176743
116728272	chr11:116728272:A:G	9.01145e-07	-0.699115	-1.31217	2.12888e-05	-1.64743	-1.3344	2.13007e-05	-1.64744	-1.33439
116728565	chr11:116728565:A:G	4.46875e-07	-1.44494	-1.26773	2.1433e-05	-1.64726	-1.32782	2.1446e-05	-1.6472	-1.32784
116728676	chr11:116728676:C:T	4.37746e-07	-1.45876	-1.27455	2.15116e-05	-1.64138	-1.33003	2.15248e-05	-1.64132	-1.33005
116728788	chr11:116728788:T:C	1.35826e-06	-0.285524	-1.31546	5.72764e-05	-0.756076	-1.23605	5.73252e-05	-0.755789	-1.23604
116728818	chr11:116728818:C:T	4.3593e-07	-1.45965	-1.27781	2.14995e-05	-1.64098	-1.331	2.15128e-05	-1.64091	-1.33102
116728819	chr11:116728819:G:A	2.19625e-06	-1.42821e-10	-1.12044	0.000143306	-1.42821e-10	-1.07503	0.000143382	-1.42821e-10	-1.07506
116728870	chr11:116728870:G:A	1.27622e-06	-0.733218	-0.930071	8.50739e-05	-0.660688	-0.935802	8.51427e-05	-0.660669	-0.935574
116729054	chr11:116729054:G:A	4.715e-06	-1.42821e-10	-0.356445	0.000444198	-1.42821e-10	0.0562599	0.000444424	-1.42821e-10	0.0562081
116729184	chr11:116729184:A:G	7.72846e-05	3.54447	-1.10416	4.73841e-05	-0.849177	-1.33255	4.74121e-05	-0.849147	-1.33255
116729305	chr11:116729305:T:C	1.74347e-06	-1.62174	0.270429	0.000110283	-1.15393	-0.183034	0.000110414	-1.15348	-0.182851
116729364	chr11:116729364:A:T	2.10141e-06	-1.42821e-10	-1.16459	0.000119343	-1.42821e-10	-1.25801	0.000119412	-1.42821e-10	-1.25799
116729465	chr11:116729465:T:C	3.24741e-06	-1.42821e-10	-0.729337	0.000182187	-1.42821e-10	-0.834975	0.000182291	-1.42821e-10	-0.834967
116729848	chr11:116729848:G:A	8.01023e-05	3.57276	-1.09665	4.79179e-05	-0.838934	-1.33159	4.79462e-05	-0.838903	-1.33159
116729849	chr11:116729849:G:A	8.16699e-06	-1.42821e-10	0.192907	0.000287744	-1.42821e-10	-0.377937	0.000287928	-1.42821e-10	-0.377861
116730439	chr11:116730439:C:T	5.75463e-06	-1.42821e-10	-0.157189	0.00042236	-1.42821e-10	0.00584823	0.000422547	-1.42821e-10	0.00572873
116730479	chr11:116730479:G:A	1.87968e-06	-1.42821e-10	-1.27609	0.000115296	-1.42821e-10	-1.29251	0.00011536	-1.42821e-10	-1.29251
116730622	chr11:116730622:A:C	3.2596e-06	-0.725589	-3.37191e-10	0.000184154	-0.82424	-3.37191e-10	0.000184252	-0.824269	-3.37191e-10
116730748	chr11:116730748:C:T	3.37211e-06	-1.42821e-10	-0.691654	0.00019419	-1.42821e-10	-0.771173	0.000194302	-1.42821e-10	-0.771159
116730762	chr11:116730762:G:T	1.10967e-06	-0.815032	-0.988096	7.37468e-05	-0.745643	-0.99373	7.38051e-05	-0.745624	-0.993519
116730995	chr11:116730995:A:T	3.55944e-06	0.360191	-0.99778	2.53695e-05	-1.58954	-1.21693	2.53812e-05	-1.58963	-1.21693
116731246	chr11:116731246:G:A	3.37107e-06	-1.42821e-10	-0.691964	0.000188452	-1.42821e-10	-0.801168	0.000188559	-1.42821e-10	-0.80116
116731948	chr11:116731948:T:C	2.33839e-06	-1.42821e-10	-1.05773	0.000166872	-1.42821e-10	-0.922781	0.000166979	-1.42821e-10	-0.922705
116732418	chr11:116732418:C:G	2.6806e-06	-0.897129	-0.0240246	5.1725e-05	-1.4955	-0.598565	5.17701e-05	-1.49531	-0.598447
116732938	chr11:116732938:T:C	5.75784e-06	-1.42821e-10	-0.156631	0.000336227	-1.42821e-10	-0.222225	0.000336417	-1.42821e-10	-0.22222
116732961	chr11:116732961:G:A	2.0173e-05	1.30542	-0.208267	0.000236747	-0.131557	-0.441459	0.000237142	-0.130608	-0.441305
116733008	chr11:116733008:C:A	8.48444e-05	3.5651	-1.03148	4.88598e-05	-0.833483	-1.31757	4.88882e-05	-0.833462	-1.31757
116733154	chr11:116733154:A:G	1.12353e-06	-0.878722	-0.911993	7.42626e-05	-0.812185	-0.920218	7.43227e-05	-0.812167	-0.919989
116733316	chr11:116733316:T:C	4.59796e-05	3.11861	-1.1976	4.01037e-05	-1.01531	-1.33323	4.0127e-05	-1.0153	-1.33323
116733354	chr11:116733354:T:C	5.35512e-07	-1.68124	-0.850488	3.62044e-05	-1.43144	-1.01939	3.62272e-05	-1.43128	-1.01949
116733357	chr11:116733357:A:G	5.18588e-06	-1.42821e-10	-0.261254	0.00037705	-1.42821e-10	-0.107632	0.000377232	-1.42821e-10	-0.107713
116733709	chr11:116733709:C:A	5.7045e-06	-1.42821e-10	-0.165937	0.00021854	-1.42821e-10	-0.65304	0.000218676	-1.42821e-10	-0.652982
116733798	chr11:116733798:G:A	4.02922e-06	0.23014	-0.74376	0.00010743	-0.740062	-0.623112	0.000107562	-0.739507	-0.623
116734354	chr11:116734354:C:T	3.43034e-05	2.94502	-1.31697	5.41887e-05	-0.93789	-1.10965	5.42194e-05	-0.937886	-1.10965
116734549	chr11:116734549:G:A	6.61959e-07	-1.21489	-1.10486	2.94235e-05	-1.5338	-1.12442	2.94442e-05	-1.53362	-1.12445
116735005	chr11:116735005:T:C	1.90993e-06	-1.42821e-10	-1.26013	0.000116891	-1.42821e-10	-1.27877	0.000116956	-1.42821e-10	-1.27878
116735178	chr11:116735178:A:G	1.25454e-06	-0.848167	-0.832257	8.33285e-05	-0.777994	-0.839226	8.33961e-05	-0.77798	-0.83899
116735362	chr11:116735362:C:A	2.94845e-06	-1.42821e-10	-0.825914	0.000166866	-1.42821e-10	-0.922818	0.000166961	-1.42821e-10	-0.922811
116735858	chr11:116735858:A:ATAGT	1.19388e-06	-0.936088	-0.7939	7.88592e-05	-0.87162	-0.800725	7.89238e-05	-0.871607	-0.800481
116735902	chr11:116735902:C:T	2.02544e-06	-1.42821e-10	-1.20141	0.00012312	-1.42821e-10	-1.22685	0.000123189	-1.42821e-10	-1.22686
116735914	chr11:116735914:G:A	7.31895e-07	-1.59071	-0.6286	3.86371e-05	-1.54139	-0.844411	3.86597e-05	-1.54126	-0.844508
116736050	chr11:116736050:G:A	0.00425485	6.99954	-0.550917	4.43181e-05	-1.30711	-0.941508	4.43481e-05	-1.30705	-0.941451
116736335	chr11:116736335:TTCTG:T	3.66208e-06	0.224087	-0.833249	9.64585e-05	-0.749616	-0.721281	9.65761e-05	-0.749063	-0.721177
116736504	chr11:116736504:G:A	3.05153e-06	-1.42821e-10	-0.791551	0.000172124	-1.42821e-10	-0.891797	0.000172222	-1.42821e-10	-0.89179
116736721	chr11:116736721:C:T	0.00414672	6.77588	-0.353004	4.90034e-05	-1.35333	-0.79479	4.90368e-05	-1.35328	-0.794724
116736925	chr11:116736925:C:T	4.09762e-06	0.835527	-1.33232	2.72403e-05	-1.4444	-1.29091	2.7252e-05	-1.44455	-1.2909
116737310	chr11:116737310:G:A	8.91017e-06	-1.42821e-10	0.28	0.00101113	-1.42821e-10	0.878809	0.00101172	-1.42821e-10	0.878833
116737903	chr11:116737903:T:C	3.83227e-06	-1.42821e-10	-0.563737	0.000141444	-1.42821e-10	-1.08811	0.000141521	-1.42821e-10	-1.08812
116738180	chr11:116738180:T:C	1.37001e-06	-0.837917	-0.754456	9.09092e-05	-0.768427	-0.761722	9.09845e-05	-0.768413	-0.761469
116738824	chr11:116738824:G:T	1.48797e-06	-1.50978	-3.37191e-10	0.000133501	-1.1459	-3.37191e-10	0.000133592	-1.14578	-3.37191e-10
116739332	chr11:116739332:C:T	0.000229331	0.357223	3.17075	0.00151741	-1.58719	2.87194	0.00151769	-1.5873	2.87167
116739533	chr11:116739533:A:G	0.000104461	3.37289	-0.631273	7.42233e-05	-0.578738	-1.15419	7.42606e-05	-0.578739	-1.15425
116739578	chr11:116739578:T:C	5.46029e-06	1.01748	-1.22717	8.23979e-05	-0.457024	-1.17143	8.25186e-05	-0.456182	-1.17137
116739607	chr11:116739607:T:C	1.77584e-06	-1.42821e-10	-1.33292	0.000110655	-1.42821e-10	-1.3336	0.000110717	-1.42821e-10	-1.3336
116740103	chr11:116740103:A:G	1.81946e-06	-1.42821e-10	-1.30866	0.000121069	-1.42821e-10	-1.24365	0.000121129	-1.42821e-10	-1.24372
116740490	chr11:116740490:G:A	5.14955e-06	-1.42821e-10	-0.268285	0.000201967	-1.42821e-10	-0.731907	0.000202092	-1.42821e-10	-0.73185
116740561	chr11:116740561:G:A	8.05519e-06	-1.42821e-10	0.179124	0.000891215	-1.42821e-10	0.752575	0.000891735	-1.42821e-10	0.752597
116740741	chr11:116740741:C:T	5.70204e-06	0.139703	-0.306072	2.91456e-05	-1.56457	-1.10314	2.91625e-05	-1.56457	-1.10311
116741017	chr11:116741017:C:G	0.00464367	6.84674	-0.310674	5.13546e-05	-1.33957	-0.761685	5.13899e-05	-1.33951	-0.761616
116741111	chr11:116741111:A:T	4.67436e-06	0.780263	-1.14536	3.86899e-05	-1.19664	-1.18779	3.87182e-05	-1.19641	-1.18785
116741248	chr11:116741248:G:C	1.11564e-06	-0.766317	-1.03145	7.66922e-05	-0.668202	-1.03201	7.67494e-05	-0.66819	-1.03184
116741269	chr11:116741269:G:A	8.36895e-05	1.75854	0.761378	5.907e-05	-1.44496	-0.516331	5.91064e-05	-1.44495	-0.516282
116741279	chr11:116741279:G:A	5.45147e-07	-1.58945	-0.924443	3.03946e-05	-1.54049	-1.08525	3.0413e-05	-1.54037	-1.08533
116741412	chr11:116741412:A:G	0.000204569	4.48205	-1.06834	0.000122047	0.0611229	-1.29673	0.000122112	0.0611251	-1.29676
116741558	chr11:116741558:G:A	4.1266e-06	0.517496	-1.00724	9.85006e-05	-0.532842	-0.917105	9.86244e-05	-0.532232	-0.917021
116741596	chr11:116741596:G:C	6.37858e-07	-1.59736	-0.759472	3.49929e-05	-1.53131	-0.953552	3.50136e-05	-1.53118	-0.953651
116742301	chr11:116742301:G:A	7.23898e-07	-1.59964	-0.630659	3.90184e-05	-1.52852	-0.847458	3.90416e-05	-1.52839	-0.847556
116742468	chr11:116742468:T:C	0.000101641	0.43822	2.27603	0.000579554	-1.57342	1.89567	0.000579723	-1.57353	1.89551
116742707	chr11:116742707:G:T	4.94597e-05	1.81747	0.176499	4.14966e-05	-1.43239	-0.882007	4.15218e-05	-1.43238	-0.881971
116742862	chr11:116742862:G:A	1.29066e-06	-1.65204	-3.37191e-10	7.79862e-05	-1.68348	-3.37191e-10	7.80306e-05	-1.68347	-3.37191e-10
116742944	chr11:116742944:C:T	1.57209e-05	1.67389	-0.826092	2.77773e-05	-1.43441	-1.28138	2.77934e-05	-1.43441	-1.28137
116743544	chr11:116743544:C:T	2.84341e-06	-1.42821e-10	-0.862191	0.000171743	-1.42821e-10	-0.89401	0.000171859	-1.42821e-10	-0.893895
116744147	chr11:116744147:T:C	4.5183e-05	2.39997	-0.496445	3.86904e-05	-1.24821	-1.13621	3.87129e-05	-1.24821	-1.13619
116744528	chr11:116744528:G:A	5.41982e-07	-1.30111	-1.21861	2.51162e-05	-1.5842	-1.2323	2.51335e-05	-1.58405	-1.23232
116744779	chr11:116744779:T:G	5.91383e-06	-1.42821e-10	-0.1299	0.000345336	-1.42821e-10	-0.195491	0.000345532	-1.42821e-10	-0.195487
116745386	chr11:116745386:C:T	7.27357e-07	-1.09045	-1.13508	4.89492e-05	-1.01414	-1.13508	4.89845e-05	-1.01413	-1.13494
116745429	chr11:116745429:A:C	2.74375e-06	-1.42821e-10	-0.897869	0.00015625	-1.42821e-10	-0.988555	0.000156339	-1.42821e-10	-0.988543
116745686	chr11:116745686:T:C	6.40567e-06	0.632165	-0.682174	3.17943e-05	-1.53783	-1.04289	3.1807e-05	-1.53795	-1.04293
116746514	chr11:116746514:G:A	1.81809e-06	-1.42821e-10	-1.30941	0.000120261	-1.42821e-10	-1.25035	0.000120319	-1.42821e-10	-1.25042
116746524	chr11:116746524:A:C	2.72901e-06	0.0779505	-0.981207	7.30138e-05	-0.859847	-0.889515	7.30981e-05	-0.859342	-0.889427
116746600	chr11:116746600:T:G	2.99719e-06	-1.42821e-10	-0.80952	0.000186914	-1.42821e-10	-0.809363	0.000187065	-1.42821e-10	-0.809115
116747066	chr11:116747066:C:T	3.62288e-07	-1.66021	-1.2623	2.05105e-05	-1.68333	-1.33574	2.05216e-05	-1.68335	-1.33574
116747129	chr11:116747129:G:A	4.26418e-06	-1.42821e-10	-0.456943	0.000172615	-1.42821e-10	-0.888944	0.000172721	-1.42821e-10	-0.888893
116747580	chr11:116747580:T:C	3.82586e-06	-1.42821e-10	-0.56541	0.000141095	-1.42821e-10	-1.09058	0.000141172	-1.42821e-10	-1.09059
116747748	chr11:116747748:G:A	4.07549e-06	-1.42821e-10	-0.502202	0.000167193	-1.42821e-10	-0.920858	0.000167296	-1.42821e-10	-0.920809
116748316	chr11:116748316:A:G	5.54392e-06	-1.42821e-10	-0.194491	0.000405747	-1.42821e-10	-0.0342791	0.000405927	-1.42821e-10	-0.034399
116748318	chr11:116748318:T:C	1.27344e-06	-1.66547	-3.37191e-10	7.77509e-05	-1.6865	-3.37191e-10	7.77947e-05	-1.6865	-3.37191e-10
116748335	chr11:116748335:G:A	1.03308e-06	-0.923729	-0.950924	7.0525e-05	-0.832941	-0.951102	7.05791e-05	-0.83293	-0.950907
116748357	chr11:116748357:C:G	1.96559e-05	2.01162	-0.940432	2.84864e-05	-1.37604	-1.31455	2.85028e-05	-1.37602	-1.31455
116748674	chr11:116748674:A:T	6.17324e-06	-0.0869701	-3.37191e-10	0.000134325	-1.13975	-3.37191e-10	0.000134404	-1.13972	-3.37191e-10
116748940	chr11:116748940:G:A	1.77583e-06	-1.42821e-10	-1.33293	0.000112476	-1.42821e-10	-1.31727	0.000112541	-1.42821e-10	-1.31726
116749021	chr11:116749021:G:GA	1.27753e-06	-1.66226	-3.37191e-10	7.9125e-05	-1.66898	-3.37191e-10	7.91642e-05	-1.66905	-3.37191e-10
116749108	chr11:116749108:C:A	5.29397e-06	-1.42821e-10	-0.240624	0.00054415	-1.42821e-10	0.259216	0.000544473	-1.42821e-10	0.259247
116749141	chr11:116749141:A:ACT	2.61807e-06	-1.42821e-10	-0.944756	0.000149909	-1.42821e-10	-1.02998	0.000149995	-1.42821e-10	-1.02997
116749151	chr11:116749151:C:A	1.93236e-05	1.5355	-0.481363	2.69481e-05	-1.53002	-1.21608	2.6964e-05	-1.53001	-1.21606
116749271	chr11:116749271:C:T	1.84402e-06	-1.42821e-10	-1.29525	0.000118735	-1.42821e-10	-1.26311	0.000118801	-1.42821e-10	-1.26312
116749369	chr11:116749369:T:C	5.58414e-06	-1.42821e-10	-0.187263	0.000580801	-1.42821e-10	0.324399	0.000581144	-1.42821e-10	0.324427
116749540	chr11:116749540:C:A	3.19192e-06	0.144959	-0.89153	8.48055e-05	-0.81302	-0.78663	8.49058e-05	-0.8125	-0.78653
116749627	chr11:116749627:A:G	4.38474e-06	-1.42821e-10	-0.429064	0.000287183	-1.42821e-10	-0.379892	0.000287309	-1.42821e-10	-0.380012
116749661	chr11:116749661:G:A	1.29218e-06	-1.65086	-3.37191e-10	9.18035e-05	-1.52036	-3.37191e-10	9.18603e-05	-1.5203	-3.37191e-10
116749954	chr11:116749954:T:C	5.26191e-07	-1.34626	-1.20303	2.48988e-05	-1.60748	-1.21771	2.49154e-05	-1.60735	-1.21773
116750080	chr11:116750080:C:T	8.70991e-06	1.1269	-0.869629	3.31298e-05	-1.39347	-1.14611	3.31417e-05	-1.39363	-1.14615
116750122	chr11:116750122:T:C	2.98179e-06	-1.42821e-10	-0.81467	0.000192276	-1.42821e-10	-0.78108	0.000192422	-1.42821e-10	-0.78088
116750186	chr11:116750186:G:A	2.81967e-06	-1.42821e-10	-0.870574	0.000160109	-1.42821e-10	-0.964157	0.000160201	-1.42821e-10	-0.964143
116750332	chr11:116750332:C:T	3.55665e-06	-1.42821e-10	-0.638375	0.000135147	-1.42821e-10	-1.13365	0.00013522	-1.42821e-10	-1.13367
116750473	chr11:116750473:C:A	4.86494e-06	-1.42821e-10	-0.32514	0.000292851	-1.42821e-10	-0.360347	0.000293075	-1.42821e-10	-0.360142
116750506	chr11:116750506:A:G	2.91961e-06	-1.42821e-10	-0.835745	0.000165133	-1.42821e-10	-0.93326	0.000165228	-1.42821e-10	-0.933245
116750683	chr11:116750683:T:C	4.38421e-06	-1.42821e-10	-0.429184	0.000176245	-1.42821e-10	-0.868137	0.000176353	-1.42821e-10	-0.868084
116750907	chr11:116750907:G:A	2.30277e-06	-1.07308	-3.37191e-10	0.000114031	-1.30354	-3.37191e-10	0.000114093	-1.30356	-3.37191e-10
116751054	chr11:116751054:G:A	6.09709e-07	-1.278	-1.12396	2.78631e-05	-1.5725	-1.14021	2.78828e-05	-1.57234	-1.14022
116751115	chr11:116751115:C:T	2.34866e-06	-1.42821e-10	-1.05335	0.000129189	-1.42821e-10	-1.17874	0.000129264	-1.42821e-10	-1.17872
116751120	chr11:116751120:A:C	4.98509e-06	-1.42821e-10	-0.300742	0.000362394	-1.42821e-10	-0.147279	0.000362554	-1.42821e-10	-0.147398
116751142	chr11:116751142:T:C	1.93299e-06	-1.42821e-10	-1.24813	0.000126362	-1.42821e-10	-1.20086	0.000126435	-1.42821e-10	-1.20084
116751256	chr11:116751256:C:T	1.24838e-06	-1.68535	-3.37191e-10	8.52172e-05	-1.59481	-3.37191e-10	8.52695e-05	-1.59475	-3.37191e-10
116751274	chr11:116751274:T:C	1.83134e-06	-1.42821e-10	-1.30215	0.000122619	-1.42821e-10	-1.23092	0.000122679	-1.42821e-10	-1.231
116751366	chr11:116751366:C:T	1.34595e-05	-1.42821e-10	0.692493	0.0012485	-1.42821e-10	1.08968	0.00124899	-1.42821e-10	1.08952
116751502	chr11:116751502:C:T	2.91275e-06	-1.42821e-10	-0.838095	0.000164803	-1.42821e-10	-0.935257	0.000164898	-1.42821e-10	-0.935243
116751626	chr11:116751626:G:A	1.10038e-06	-0.801944	-1.0096	7.55713e-05	-0.704227	-1.01071	7.56281e-05	-0.704216	-1.01053
116752006	chr11:116752006:C:T	2.81334e-05	2.41179	-0.982029	3.20984e-05	-1.25168	-1.31952	3.21168e-05	-1.25167	-1.31952
116752045	chr11:116752045:G:A	9.29686e-07	-0.975193	-1.00491	3.02294e-05	-1.33431	-1.29688	3.02528e-05	-1.33414	-1.29685
116752168	chr11:116752168:A:G	3.17489e-06	-1.42821e-10	-0.751922	0.000178064	-1.42821e-10	-0.857868	0.000178167	-1.42821e-10	-0.857853
116752242	chr11:116752242:G:A	7.32973e-06	1.08546	-1.00072	2.87817e-05	-1.41294	-1.26733	2.87938e-05	-1.4131	-1.26731
116752310	chr11:116752310:A:G	6.09316e-07	-1.62881	-0.773801	3.54577e-05	-1.4771	-0.994563	3.54801e-05	-1.47696	-0.99464
116752399	chr11:116752399:A:G	5.02623e-06	-1.42821e-10	-0.292524	0.000365613	-1.42821e-10	-0.138435	0.000365775	-1.42821e-10	-0.138554
116752943	chr11:116752943:C:T	0.00194775	6.75368	-1.08644	0.000115426	0.0266995	-1.31808	0.000115539	0.0271228	-1.31808
116753634	chr11:116753634:A:C	5.85435e-06	-1.42821e-10	-0.140009	0.00042984	-1.42821e-10	0.0234027	0.000430027	-1.42821e-10	0.023276
116753969	chr11:116753969:G:A	5.71681e-06	-1.42821e-10	-0.163782	0.00041924	-1.42821e-10	-0.00156663	0.000419423	-1.42821e-10	-0.00169214
116753987	chr11:116753987:G:T	0.000725372	4.53029	0.149205	0.000117307	-0.899939	-0.375273	0.000117424	-0.899668	-0.375108
116754200	chr11:116754200:C:T	2.9539e-06	-0.824068	-3.37191e-10	0.000199531	-0.744043	-3.37191e-10	0.000199645	-0.744029	-3.37191e-10
116754542	chr11:116754542:T:G	2.48776e-06	-1.42821e-10	-0.99581	0.000146483	-1.42821e-10	-1.0531	0.000146567	-1.42821e-10	-1.05309
116754578	chr11:116754578:G:C	5.19145e-07	-1.56188	-1.00089	2.78313e-05	-1.56951	-1.14434	2.78483e-05	-1.5694	-1.1444
116754616	chr11:116754616:T:C	5.37967e-07	-1.54402	-0.98313	2.77596e-05	-1.58558	-1.13085	2.77763e-05	-1.58547	-1.13092
116754646	chr11:116754646:G:A	2.12143e-05	2.11455	-0.967067	2.98353e-05	-1.32767	-1.31664	2.98524e-05	-1.32766	-1.31664
116754860	chr11:116754860:T:C	2.03826e-06	-1.42821e-10	-1.1951	0.000122035	-1.42821e-10	-1.2357	0.000122104	-1.42821e-10	-1.2357
116755035	chr11:116755035:C:T	4.35129e-06	-1.42821e-10	-0.436721	0.000175337	-1.42821e-10	-0.873299	0.000175445	-1.42821e-10	-0.873246
116755181	chr11:116755181:T:C	1.23651e-06	-1.65266	-0.0422409	8.2511e-05	-1.52977	-0.097303	8.25396e-05	-1.52982	-0.0974732
116755510	chr11:116755510:C:T	5.52221e-07	-1.2973	-1.2037	2.55017e-05	-1.58292	-1.21834	2.55193e-05	-1.58277	-1.21837
116755542	chr11:116755542:G:A	2.43075e-05	2.18033	-0.896738	3.04867e-05	-1.32516	-1.29756	3.05042e-05	-1.32515	-1.29756
116755854	chr11:116755854:A:G	1.03886e-06	-0.824647	-1.04442	3.44478e-05	-1.21852	-1.28204	3.44747e-05	-1.21833	-1.28202
116756019	chr11:116756019:T:C	4.0522e-07	-1.61183	-1.19869	2.33696e-05	-1.5654	-1.32317	2.33818e-05	-1.56544	-1.32317
116756339	chr11:116756339:C:T	2.33556e-06	-0.11086	-0.948084	6.65142e-05	-0.990175	-0.85242	6.65884e-05	-0.989712	-0.852329
116756340	chr11:116756340:G:A	2.54559e-05	1.5835	-0.253751	3.03632e-05	-1.51825	-1.10853	3.03812e-05	-1.51824	-1.10851
116756381	chr11:116756381:G:A	2.60347e-05	2.26591	-0.913671	3.17221e-05	-1.2798	-1.30319	3.17403e-05	-1.27979	-1.30319
116757341	chr11:116757341:G:A	2.50963e-05	1.61061	-0.295082	2.99261e-05	-1.51302	-1.12826	2.99439e-05	-1.51301	-1.12823
116757555	chr11:116757555:C:T	2.85664e-05	1.70686	-0.261827	3.10859e-05	-1.49003	-1.11323	3.11044e-05	-1.49002	-1.1132
116757680	chr11:116757680:C:T	8.09366e-06	0.183887	-3.37191e-10	0.000132033	-1.15696	-3.37191e-10	0.000132108	-1.15695	-3.37191e-10
116757685	chr11:116757685:T:C	7.35161e-07	-1.67597	-0.538889	2.65602e-05	-1.61869	-1.14191	2.65794e-05	-1.61852	-1.14191
116758432	chr11:116758432:T:C	5.3058e-06	-1.42821e-10	-0.238393	0.000387385	-1.42821e-10	-0.0805917	0.000387555	-1.42821e-10	-0.0807147
116758437	chr11:116758437:G:A	7.42281e-06	0.0973637	-3.37191e-10	0.000214023	-0.673927	-3.37191e-10	0.000214104	-0.674111	-3.37191e-10
116759189	chr11:116759189:G:A	5.34341e-07	-1.32184	-1.21208	2.4992e-05	-1.5953	-1.22615	2.5009e-05	-1.59516	-1.22617
116759233	chr11:116759233:C:T	5.81651e-07	-1.57411	-0.874973	3.10082e-05	-1.55854	-1.04722	3.10268e-05	-1.55842	-1.0473
116759884	chr11:116759884:C:T	7.36455e-06	1.10954	-1.02005	2.9227e-05	-1.38969	-1.27523	2.92391e-05	-1.38985	-1.27521
116760051	chr11:116760051:C:G	2.4886e-06	-1.42821e-10	-0.995474	0.000143287	-1.42821e-10	-1.07516	0.000143369	-1.42821e-10	-1.07515
116760515	chr11:116760515:G:A	4.67499e-06	-1.42821e-10	-0.364966	0.000273687	-1.42821e-10	-0.428023	0.000273871	-1.42821e-10	-0.427914
116760675	chr11:116760675:T:C	0.000339291	0.448498	3.47117	0.00198481	-1.57073	3.124	0.00198523	-1.57084	3.12376
116760826	chr11:116760826:G:C	1.25125e-06	-1.68305	-3.37191e-10	8.10665e-05	-1.64474	-3.37191e-10	8.11133e-05	-1.64473	-3.37191e-10
116760991	chr11:116760991:T:C	0.00621114	7.43208	-0.605178	4.44291e-05	-1.2648	-0.981316	4.44592e-05	-1.26474	-0.981262
116761099	chr11:116761099:T:C	1.88159e-06	-1.42821e-10	-1.27508	0.000121903	-1.42821e-10	-1.23678	0.000121971	-1.42821e-10	-1.23679
116761137	chr11:116761137:C:T	5.21311e-06	-1.42821e-10	-0.256018	0.000380087	-1.42821e-10	-0.0996098	0.000380254	-1.42821e-10	-0.0997309
116761196	chr11:116761196:T:C	5.62768e-07	-1.26313	-1.21895	2.55917e-05	-1.56515	-1.23259	2.56097e-05	-1.56499	-1.23261
116761409	chr11:116761409:CA:C	5.31838e-07	-1.59459	-0.944022	3.01114e-05	-1.53473	-1.10038	3.01297e-05	-1.5346	-1.10046
116761784	chr11:116761784:C:T	2.02956e-05	2.36084	-1.25763	3.28303e-05	-1.24048	-1.30818	3.2849e-05	-1.24047	-1.30818
116762057	chr11:116762057:T:C	1.77539e-06	-1.42821e-10	-1.33317	0.000113969	-1.42821e-10	-1.30408	0.000114031	-1.42821e-10	-1.3041
116762071	chr11:116762071:A:G	5.74993e-07	-1.57921	-0.881377	3.10619e-05	-1.55301	-1.05101	3.10803e-05	-1.55289	-1.0511
116762082	chr11:116762082:T:C	3.16662e-06	0.00290407	-0.757432	8.96587e-05	-0.903731	-0.640268	8.97632e-05	-0.903241	-0.640156
116762240	chr11:116762240:C:T	6.4787e-05	1.72805	0.535863	5.22408e-05	-1.46614	-0.618009	5.2271e-05	-1.46614	-0.617994
116762259	chr11:116762259:G:A	5.5127e-07	-1.5835	-0.91922	3.02963e-05	-1.54828	-1.08071	3.03145e-05	-1.54815	-1.08079
116762637	chr11:116762637:A:T	5.20332e-06	-1.42821e-10	-0.257896	0.00037925	-1.42821e-10	-0.101814	0.000379417	-1.42821e-10	-0.101936
116762832	chr11:116762832:T:C	2.15129e-06	-1.42821e-10	-1.14113	0.00011347	-1.42821e-10	-1.30847	0.000113535	-1.42821e-10	-1.30846
116763146	chr11:116763146:G:A	2.57836e-05	2.23779	-0.895242	3.19688e-05	-1.28021	-1.29504	3.19872e-05	-1.2802	-1.29504
116763231	chr11:116763231:G:A	5.37952e-07	-1.3505	-1.17668	2.54732e-05	-1.6096	-1.19278	2.54901e-05	-1.60947	-1.19281
116763457	chr11:116763457:C:T	1.48353e-06	-0.214855	-1.29791	2.89493e-05	-1.5056	-1.16886	2.89608e-05	-1.50573	-1.1689
116763581	chr11:116763581:A:C	5.56317e-07	-1.30202	-1.19159	2.57389e-05	-1.58504	-1.20697	2.57566e-05	-1.58489	-1.20699
116763797	chr11:116763797:A:G	5.86e-06	-1.42821e-10	-0.139044	0.00042959	-1.42821e-10	0.0228219	0.000429802	-1.42821e-10	0.022753
116764457	chr11:116764457:G:T	1.77186e-05	-1.42821e-10	0.967424	0.000985239	-1.42821e-10	0.852874	0.000985844	-1.42821e-10	0.852927
116764897	chr11:116764897:C:A	1.77552e-05	1.54041	-0.570927	2.58695e-05	-1.54171	-1.24524	2.58845e-05	-1.5417	-1.24523
116765068	chr11:116765068:A:G	5.01624e-07	-1.3971	-1.19999	2.43183e-05	-1.63085	-1.21793	2.43341e-05	-1.63074	-1.21795
116765185	chr11:116765185:A:G	9.33504e-06	-1.42821e-10	0.326582	0.000857432	-1.42821e-10	0.713932	0.000857826	-1.42821e-10	0.71383
116765235	chr11:116765235:T:C	1.32397e-06	-1.62656	-3.37191e-10	7.77337e-05	-1.68672	-3.37191e-10	7.77774e-05	-1.68672	-3.37191e-10
116766029	chr11:116766029:G:A	2.27773e-06	-1.42821e-10	-1.08401	0.000135308	-1.42821e-10	-1.13246	0.000135385	-1.42821e-10	-1.13245
116766281	chr11:116766281:A:C	2.45372e-05	-1.42821e-10	1.293	0.00341893	-1.42821e-10	2.09707	0.00342077	-1.42821e-10	2.09705
116766430	chr11:116766430:C:T	1.34288e-05	1.25803	-0.567829	2.43621e-05	-1.60209	-1.24489	2.43764e-05	-1.60208	-1.24488
116766718	chr11:116766718:C:T	2.44738e-06	-1.42821e-10	-1.01218	0.000140635	-1.42821e-10	-1.09384	0.000140718	-1.42821e-10	-1.09382
116766729	chr11:116766729:G:A	3.09045e-06	-1.42821e-10	-0.778877	0.000125597	-1.42821e-10	-1.20693	0.000125666	-1.42821e-10	-1.20694
116767248	chr11:116767248:C:T	1.78462e-06	-1.42821e-10	-1.32799	0.000112741	-1.42821e-10	-1.31492	0.000112805	-1.42821e-10	-1.31491
116767269	chr11:116767269:A:C	0.000465218	0.496082	3.73923	0.00206471	-1.56945	3.16219	0.00206527	-1.56956	3.16201
116767518	chr11:116767518:G:A	6.28181e-06	-1.42821e-10	-0.0695353	0.000231716	-1.42821e-10	-0.594496	0.000231863	-1.42821e-10	-0.594427
116767883	chr11:116767883:G:A	1.88787e-05	-1.42821e-10	1.03084	0.002538	-1.42821e-10	1.79912	0.00253944	-1.42821e-10	1.79913
116767941	chr11:116767941:T:G	1.78539e-06	-1.32756	-3.37191e-10	9.36785e-05	-1.50014	-3.37191e-10	9.37269e-05	-1.50019	-3.37191e-10
116768035	chr11:116768035:G:A	5.97368e-07	-1.43484	-0.987573	2.94251e-05	-1.64657	-1.01159	2.94432e-05	-1.64647	-1.01163
116768138	chr11:116768138:T:C	9.1604e-07	-1.06948	-0.92541	6.43588e-05	-0.94916	-0.926377	6.44082e-05	-0.949148	-0.926182
116768388	chr11:116768388:A:G	0.00974743	8.13353	-0.855962	4.29212e-05	-1.1304	-1.15024	4.29501e-05	-1.13033	-1.1502
116768507	chr11:116768507:T:G	4.25365e-06	-1.42821e-10	-0.459416	0.000171995	-1.42821e-10	-0.892547	0.0001721	-1.42821e-10	-0.892493
116768619	chr11:116768619:T:A	1.30596e-06	-1.64026	-3.37191e-10	7.80318e-05	-1.68289	-3.37191e-10	7.80752e-05	-1.6829	-3.37191e-10
116768737	chr11:116768737:C:T	1.92175e-06	-1.42821e-10	-1.25396	0.00012406	-1.42821e-10	-1.21924	0.000124132	-1.42821e-10	-1.21923
116768976	chr11:116768976:C:T	1.92177e-06	0.0447304	-1.29868	2.74466e-05	-1.51531	-1.21246	2.74653e-05	-1.51525	-1.21239
116769225	chr11:116769225:A:G	5.46451e-07	-1.5869	-0.924605	2.29779e-05	-1.6792	-1.22627	2.29918e-05	-1.67918	-1.22626
116769346	chr11:116769346:T:C	8.9118e-07	-1.54623	-0.476177	3.14126e-05	-1.58292	-1.00988	3.14346e-05	-1.58289	-1.00978
116769521	chr11:116769521:A:G	0.00925579	8.11618	-0.890366	4.18472e-05	-1.13456	-1.17142	4.18753e-05	-1.13449	-1.17139
116769652	chr11:116769652:A:G	9.05749e-07	-1.54974	-0.456451	3.16993e-05	-1.58616	-0.997556	3.17215e-05	-1.58613	-0.99745
116770135	chr11:116770135:C:T	1.53197e-05	-1.42821e-10	0.821945	0.00115686	-1.42821e-10	1.01345	0.00115767	-1.42821e-10	1.01359
116770312	chr11:116770312:C:T	1.25373e-05	1.31882	-0.697302	2.94501e-05	-1.48828	-1.16904	2.94668e-05	-1.48829	-1.16901
116771225	chr11:116771225:T:C	6.55346e-06	-1.42821e-10	-0.0272002	0.000483889	-1.42821e-10	0.141846	0.000484126	-1.42821e-10	0.141774
116771333	chr11:116771333:T:C	1.88761e-06	-1.27188	-3.37191e-10	9.92445e-05	-1.44242	-3.37191e-10	9.92991e-05	-1.44243	-3.37191e-10
116771421	chr11:116771421:C:T	4.59115e-06	0.509701	-0.892763	2.24561e-05	-1.65711	-1.27134	2.24697e-05	-1.65711	-1.27129
116771570	chr11:116771570:G:A	1.91352e-06	-1.42821e-10	-1.25825	0.0001248	-1.42821e-10	-1.2133	0.000124869	-1.42821e-10	-1.21331
116771870	chr11:116771870:G:A	1.97313e-06	-1.42821e-10	-1.22757	0.000136604	-1.42821e-10	-1.12293	0.000136666	-1.42821e-10	-1.12303
116772039	chr11:116772039:G:A	1.7732e-06	-1.33441	-3.37191e-10	0.000146699	-1.05163	-3.37191e-10	0.000146797	-1.05152	-3.37191e-10
116772119	chr11:116772119:C:T	3.28975e-06	-1.42821e-10	-0.716382	0.000129521	-1.42821e-10	-1.17616	0.000129592	-1.42821e-10	-1.17618
116772295	chr11:116772295:A:G	6.23745e-07	-1.3892	-0.990002	2.99124e-05	-1.62775	-1.01399	2.99314e-05	-1.62763	-1.01403
116772729	chr11:116772729:G:A	1.77099e-06	-1.42821e-10	-1.33565	0.000110467	-1.42821e-10	-1.3353	0.000110529	-1.42821e-10	-1.3353
116774370	chr11:116774370:T:C	4.24673e-06	-1.42821e-10	-0.461044	0.00017165	-1.42821e-10	-0.894555	0.000171755	-1.42821e-10	-0.894501
116774378	chr11:116774378:TCA:T	4.56276e-07	-1.45733	-1.23452	2.30475e-05	-1.65587	-1.24658	2.3062e-05	-1.65579	-1.2466
116774433	chr11:116774433:A:G	5.33795e-07	-1.68657	-0.848368	3.2392e-05	-1.2966	-1.2655	3.24082e-05	-1.29664	-1.26552
116774559	chr11:116774559:C:T	4.36607e-05	2.40655	-0.537296	2.40942e-05	-1.68672	-1.17132	2.41072e-05	-1.68672	-1.17134
116774651	chr11:116774651:A:G	2.64627e-06	-1.42821e-10	-0.934043	0.000155076	-1.42821e-10	-0.996097	0.000155165	-1.42821e-10	-0.996085
116774829	chr11:116774829:C:G	1.78784e-06	-1.42821e-10	-1.32618	0.000116952	-1.42821e-10	-1.27825	0.000117011	-1.42821e-10	-1.2783
116774966	chr11:116774966:C:A	1.10104e-06	-0.906505	-0.904433	7.8825e-05	-0.767015	-0.905764	7.88861e-05	-0.766999	-0.905567
116775346	chr11:116775346:C:G	7.05836e-05	2.99285	-0.643247	0.00103615	1.41642	-0.513157	0.00103673	1.41629	-0.513036
116775355	chr11:116775355:A:G	1.9477e-06	-1.42821e-10	-1.24055	0.000127385	-1.42821e-10	-1.1928	0.000127455	-1.42821e-10	-1.19281
116775391	chr11:116775391:A:G	9.67818e-06	1.42609	-1.06341	2.2954e-05	-1.57076	-1.33575	2.2967e-05	-1.57076	-1.33575
116776016	chr11:116776016:A:G	6.10468e-06	-1.42821e-10	-0.0981378	0.00035597	-1.42821e-10	-0.165162	0.000356172	-1.42821e-10	-0.165157
116776104	chr11:116776104:C:G	1.27121e-06	-1.66722	-3.37191e-10	7.91068e-05	-1.66921	-3.37191e-10	7.91517e-05	-1.66921	-3.37191e-10
116776142	chr11:116776142:C:T	7.56963e-05	3.09687	-0.677331	0.0010879	1.50245	-0.550455	0.0010885	1.50232	-0.550336
116776436	chr11:116776436:T:C	1.25934e-06	-1.67661	-3.37191e-10	8.34804e-05	-1.6154	-3.37191e-10	8.35299e-05	-1.61537	-3.37191e-10
116776579	chr11:116776579:G:A	4.31445e-06	-1.42821e-10	-0.445223	0.000173349	-1.42821e-10	-0.884706	0.000173456	-1.42821e-10	-0.88465
116776891	chr11:116776891:C:T	0.0121108	7.43025	0.0644147	5.6958e-05	-1.31989	-0.677802	5.69987e-05	-1.31984	-0.677707
116777008	chr11:116777008:G:A	1.2726e-06	-1.66613	-3.37191e-10	9.10901e-05	-1.52816	-3.37191e-10	9.11469e-05	-1.5281	-3.37191e-10
116777507	chr11:116777507:A:G	1.28218e-06	-1.65863	-3.37191e-10	9.29087e-05	-1.50839	-3.37191e-10	9.2967e-05	-1.50833	-3.37191e-10
116778060	chr11:116778060:C:A	1.67885e-06	-1.38909	-3.37191e-10	8.41875e-05	-1.60696	-3.37191e-10	8.42378e-05	-1.60693	-3.37191e-10
116778201	chr11:116778201:G:C	0.634556	11.6289	-0.175407	4.49108e-05	-1.05409	-1.18124	4.49406e-05	-1.05402	-1.18121
116778419	chr11:116778419:G:A	1.16694e-05	1.07007	-0.520297	2.31105e-05	-1.64271	-1.25702	2.31239e-05	-1.6427	-1.257
116778822	chr11:116778822:A:G	2.41603e-05	2.6074	-1.32988	3.71566e-05	-1.17684	-1.24803	3.7178e-05	-1.17681	-1.24805
116779043	chr11:116779043:T:C	1.74068e-06	-1.35292	-3.37191e-10	9.04567e-05	-1.53514	-3.37191e-10	9.05032e-05	-1.53519	-3.37191e-10
116779259	chr11:116779259:G:C	1.91811e-06	-1.42821e-10	-1.25585	0.0001323	-1.42821e-10	-1.15494	0.000132373	-1.42821e-10	-1.15495
116779402	chr11:116779402:C:T	1.15756e-05	1.15322	-0.611519	2.27808e-05	-1.63083	-1.28326	2.2794e-05	-1.63082	-1.28325
116779738	chr11:116779738:ATC:A	1.53452e-05	-1.42821e-10	0.823611	0.00200038	-1.42821e-10	1.56108	0.00200145	-1.42821e-10	1.56105
116779855	chr11:116779855:C:A	2.16972e-06	-1.13259	-3.37191e-10	0.000110518	-1.33483	-3.37191e-10	0.000110578	-1.33485	-3.37191e-10
116779922	chr11:116779922:C:T	1.77111e-06	-1.42821e-10	-1.33559	0.000110958	-1.42821e-10	-1.33086	0.000111021	-1.42821e-10	-1.33086
116779950	chr11:116779950:CTAGT:C	8.42053e-05	3.2036	-0.67754	0.00118854	1.59116	-0.550691	0.0011892	1.59104	-0.550572
116779989	chr11:116779989:A:G	2.04116e-06	-1.42821e-10	-1.19368	0.000114984	-1.42821e-10	-1.29522	0.000115049	-1.42821e-10	-1.29521
116780399	chr11:116780399:C:T	0.0168467	8.56873	-0.744017	5.53197e-05	-0.720974	-1.30591	5.53403e-05	-0.721152	-1.30592
116781585	chr11:116781585:C:T	8.28495e-05	3.18602	-0.676188	0.00117401	1.57739	-0.54922	0.00117466	1.57726	-0.549101
116781635	chr11:116781635:A:G	1.20639e-05	0.977457	-0.394431	2.46429e-05	-1.65091	-1.18462	2.46568e-05	-1.6509	-1.18462
116781707	chr11:116781707:G:A	0.0172178	8.65445	-0.807943	4.99284e-05	-1.00947	-1.11995	4.99625e-05	-1.00939	-1.11991
116781775	chr11:116781775:A:G	0.0189723	8.7995	-0.855962	5.02875e-05	-0.972012	-1.15024	5.03218e-05	-0.97193	-1.1502
116782000	chr11:116782000:A:G	1.77085e-06	-1.42821e-10	-1.33573	0.000110497	-1.42821e-10	-1.33503	0.000110559	-1.42821e-10	-1.33503
116782076	chr11:116782076:A:G	2.89777e-06	-1.42821e-10	-0.843251	0.000168629	-1.42821e-10	-0.912307	0.000168726	-1.42821e-10	-0.912295
116782469	chr11:116782469:G:C	2.49055e-06	-0.994692	-3.37191e-10	0.000121257	-1.2421	-3.37191e-10	0.000121323	-1.24212	-3.37191e-10
116782491	chr11:116782491:T:C	2.74944e-06	-1.42821e-10	-0.895795	0.000157413	-1.42821e-10	-0.981139	0.000157497	-1.42821e-10	-0.981163
116782580	chr11:116782580:C:T	0.00522439	6.7892	-0.135299	4.54817e-05	-1.41127	-0.811427	4.55135e-05	-1.41122	-0.811343
116783046	chr11:116783046:C:T	5.77162e-07	-1.43862	-1.0182	2.85085e-05	-1.64877	-1.04104	2.8526e-05	-1.64867	-1.04108
116783321	chr11:116783321:C:T	3.0803e-06	-1.42821e-10	-0.782167	0.000178475	-1.42821e-10	-0.855561	0.000178578	-1.42821e-10	-0.855548
116783370	chr11:116783370:A:C	3.28324e-06	-1.42821e-10	-0.718363	0.000183395	-1.42821e-10	-0.828369	0.000183501	-1.42821e-10	-0.828352
116783443	chr11:116783443:A:G	3.35802e-07	-1.68	-1.31843	3.89177e-05	-1.04305	-1.33551	3.89339e-05	-1.0432	-1.33551
116783719	chr11:116783719:C:T	0.000374911	0.399596	3.6199	0.00193275	-1.58491	3.1116	0.00193308	-1.58501	3.11131
116783815	chr11:116783815:G:A	1.55416e-05	-1.42821e-10	0.836327	0.00204091	-1.42821e-10	1.58114	0.002042	-1.42821e-10	1.58111
116784243	chr11:116784243:G:A	8.31018e-07	-1.07892	-1.01338	5.8437e-05	-0.958204	-1.01386	5.84807e-05	-0.958189	-1.01369
116784246	chr11:116784246:C:T	1.7709e-06	-1.42821e-10	-1.33571	0.000110483	-1.42821e-10	-1.33515	0.000110545	-1.42821e-10	-1.33515
116784739	chr11:116784739:T:G	1.77873e-06	-1.42821e-10	-1.3313	0.000111483	-1.42821e-10	-1.32614	0.000111546	-1.42821e-10	-1.32614
116786072	chr11:116786072:C:A	0.0108408	7.18698	0.196903	5.99104e-05	-1.36125	-0.585905	5.99534e-05	-1.3612	-0.585804
116786693	chr11:116786693:G:A	3.26462e-06	-1.42821e-10	-0.72405	0.000129397	-1.42821e-10	-1.17713	0.000129468	-1.42821e-10	-1.17714
116786740	chr11:116786740:G:A	4.73066e-06	-1.42821e-10	-0.353128	0.000211538	-1.42821e-10	-0.685604	0.000211626	-1.42821e-10	-0.685752
116786845	chr11:116786845:C:T	0.00926914	8.38998	-1.16273	4.77525e-05	-0.850324	-1.32365	4.77707e-05	-0.850517	-1.32364
116786874	chr11:116786874:C:CA	5.82948e-06	0.831772	-0.976037	2.12915e-05	-1.65353	-1.32818	2.13035e-05	-1.65352	-1.32818
116786951	chr11:116786951:C:T	1.97076e-06	-1.42821e-10	-1.22877	0.000128626	-1.42821e-10	-1.1831	0.000128698	-1.42821e-10	-1.18311
116787071	chr11:116787071:A:G	3.84911e-06	-1.42821e-10	-0.559352	0.000160033	-1.42821e-10	-0.964629	0.000160131	-1.42821e-10	-0.964579
116787406	chr11:116787406:G:T	9.49904e-07	-0.901831	-1.05676	6.76354e-05	-0.768475	-1.0574	6.76851e-05	-0.768458	-1.05725
116787466	chr11:116787466:T:A	7.4123e-06	-1.42821e-10	0.095947	0.000425999	-1.42821e-10	0.0144275	0.000426384	-1.42821e-10	0.0147678
116788257	chr11:116788257:G:T	4.19259e-06	-1.42821e-10	-0.473876	0.000273845	-1.42821e-10	-0.427449	0.000273967	-1.42821e-10	-0.427565
116788979	chr11:116788979:A:G	1.78197e-06	-1.42821e-10	-1.32948	0.000111968	-1.42821e-10	-1.3218	0.000112031	-1.42821e-10	-1.3218
116789356	chr11:116789356:G:A	6.429e-06	-1.42821e-10	-0.0463739	0.000374054	-1.42821e-10	-0.115609	0.000374266	-1.42821e-10	-0.115606
116789734	chr11:116789734:A:G	7.18098e-07	-1.1177	-1.12065	3.80196e-05	-1.15443	-1.24748	3.80391e-05	-1.15443	-1.24752
116789838	chr11:116789838:C:CCT	7.26779e-07	-1.09159	-1.13474	3.86227e-05	-1.12975	-1.25642	3.86427e-05	-1.12975	-1.25647
116789956	chr11:116789956:G:A	1.77116e-06	-1.42821e-10	-1.33556	0.000110933	-1.42821e-10	-1.33109	0.000110995	-1.42821e-10	-1.33109
116789970	chr11:116789970:G:A	0.0174945	8.9034	-1.04095	4.7439e-05	-0.926114	-1.25445	4.74707e-05	-0.926032	-1.25443
116790052	chr11:116790052:G:A	1.13612e-06	-0.776236	-1.00334	8.18285e-05	-0.633332	-1.00205	8.18901e-05	-0.633314	-1.00188
116790097	chr11:116790097:G:A	3.72844e-07	-1.6829	-1.21089	3.30477e-05	-1.26363	-1.27843	3.30611e-05	-1.26374	-1.27847
116790254	chr11:116790254:G:A	5.78118e-06	-1.42821e-10	-0.152586	0.000422711	-1.42821e-10	0.00667963	0.00042292	-1.42821e-10	0.00661107
116791110	chr11:116791110:T:C	0.0330788	9.70519	-1.20573	6.15323e-05	-0.597158	-1.32329	6.15732e-05	-0.597064	-1.32328
116791317	chr11:116791317:TG:T	7.70656e-07	-1.66763	-0.500079	0.00011683	-1.34693	0.0676423	0.000116897	-1.34705	0.0677675
116791615	chr11:116791615:G:T	1.58567e-05	1.56137	-0.70497	2.79187e-05	-1.51232	-1.1984	2.79344e-05	-1.51231	-1.1984
116791636	chr11:116791636:G:T	1.21149e-05	-1.42821e-10	0.587245	0.0011107	-1.42821e-10	0.972735	0.00111115	-1.42821e-10	0.972576
116791725	chr11:116791725:C:T	2.76149e-06	-1.42821e-10	-0.891423	0.000161451	-1.42821e-10	-0.95581	0.000161543	-1.42821e-10	-0.955798
116791757	chr11:116791757:C:A	3.92639e-06	-1.42821e-10	-0.539474	0.000373263	-1.42821e-10	-0.117726	0.000373429	-1.42821e-10	-0.117845
116791863	chr11:116791863:C:T	0.013134	8.64464	-1.06887	6.893e-05	-0.668114	-1.1388	6.89727e-05	-0.668041	-1.13882
116792069	chr11:116792069:G:A	3.58598e-06	-1.42821e-10	-0.63016	0.000199327	-1.42821e-10	-0.745064	0.000199428	-1.42821e-10	-0.745117
116792399	chr11:116792399:G:A	1.81102e-06	-1.42821e-10	-1.3133	0.000112283	-1.42821e-10	-1.31899	0.000112347	-1.42821e-10	-1.31898
116792603	chr11:116792603:T:C	2.30947e-06	-1.42821e-10	-1.07017	0.000160933	-1.42821e-10	-0.95902	0.000161037	-1.42821e-10	-0.95894
116792880	chr11:116792880:C:T	4.74723e-07	-1.57413	-1.07809	2.59762e-05	-1.68539	-1.09744	2.59903e-05	-1.68538	-1.09747
116792959	chr11:116792959:G:A	5.61598e-07	-1.47165	-1.01251	2.72846e-05	-1.68468	-1.04901	2.72977e-05	-1.68466	-1.0491
116792991	chr11:116792991:G:A	0.0266253	9.0145	-0.732078	0.000106068	-0.600612	-0.775317	0.00010614	-0.600531	-0.775279
116793089	chr11:116793089:G:A	2.05595e-06	-1.42821e-10	-1.18646	0.00013193	-1.42821e-10	-1.15774	0.000132002	-1.42821e-10	-1.15776
116793135	chr11:116793135:C:T	2.75325e-05	0.987598	0.420576	0.000720454	-0.0700529	0.609924	0.000720943	-0.0701084	0.610096
116793324	chr11:116793324:G:A	5.14384e-05	1.7527	0.280497	5.13385e-05	-1.62625	-0.475322	5.13636e-05	-1.62626	-0.475376
116793938	chr11:116793938:C:T	1.24756e-06	-1.686	-3.37191e-10	7.92365e-05	-1.66757	-3.37191e-10	7.92823e-05	-1.66756	-3.37191e-10
116794244	chr11:116794244:C:A	2.06345e-06	-1.42821e-10	-1.18281	0.000132405	-1.42821e-10	-1.15414	0.000132477	-1.42821e-10	-1.15416
116794309	chr11:116794309:T:A	4.78228e-07	-1.68666	-0.958197	3.08116e-05	-1.65856	-0.953562	3.08314e-05	-1.65862	-0.953416
116794363	chr11:116794363:C:T	8.15742e-05	2.68963	-0.195305	0.00154569	2.042	-0.738789	0.00154643	2.04197	-0.73884
116794799	chr11:116794799:C:T	3.84927e-06	-0.55931	-3.37191e-10	0.000100583	-1.42903	-3.37191e-10	0.000100641	-1.42901	-3.37191e-10
116794837	chr11:116794837:C:G	3.6022e-06	-0.62565	-3.37191e-10	0.000125718	-1.20597	-3.37191e-10	0.000125834	-1.20561	-3.37191e-10
116794945	chr11:116794945:G:C	1.64239e-06	-1.67523	0.264189	0.000106484	-1.67084	0.298829	0.000106506	-1.67089	0.298523
116795217	chr11:116795217:AG:A	2.56726e-06	-1.42821e-10	-0.964354	0.000134965	-1.42821e-10	-1.13499	0.000135044	-1.42821e-10	-1.13497
116795383	chr11:116795383:C:T	1.42913e-05	0.500435	0.252023	0.000452532	-0.335873	0.410722	0.000452839	-0.335919	0.410883
116795622	chr11:116795622:G:T	3.01599e-06	-1.42821e-10	-0.803267	0.000158132	-1.42821e-10	-0.976578	0.000158227	-1.42821e-10	-0.976539
116796367	chr11:116796367:A:G	0.0208154	9.2595	-1.22324	0.000155844	0.329737	-1.32089	0.000155806	0.328916	-1.32088
116796401	chr11:116796401:G:A	4.08133e-06	-1.42821e-10	-0.500771	0.000178255	-1.42821e-10	-0.856794	0.000178366	-1.42821e-10	-0.856736
116796440	chr11:116796440:G:A	4.0401e-06	-1.42821e-10	-0.510924	0.000177026	-1.42821e-10	-0.863713	0.000177136	-1.42821e-10	-0.863656
116796492	chr11:116796492:G:A	2.10598e-06	-1.42821e-10	-1.16241	0.000126671	-1.42821e-10	-1.19842	0.000126743	-1.42821e-10	-1.19841
116796875	chr11:116796875:A:G	1.11794e-05	-1.42821e-10	0.506878	0.000649136	-1.42821e-10	0.435633	0.000649507	-1.42821e-10	0.435642
116797795	chr11:116797795:C:T	8.78183e-07	-1.62821	-0.408885	5.7766e-05	-1.51111	-0.4725	5.78067e-05	-1.51097	-0.472499
116798127	chr11:116798127:T:C	7.06016e-06	0.0472736	-3.37191e-10	0.000208808	-0.698595	-3.37191e-10	0.000208917	-0.698637	-3.37191e-10
116798151	chr11:116798151:A:T	2.33311e-05	1.24259	-3.37191e-10	0.00012874	-1.18222	-3.37191e-10	0.00012875	-1.1827	-3.37191e-10
116798692	chr11:116798692:G:T	2.25216e-06	-1.42821e-10	-1.0953	0.000136684	-1.42821e-10	-1.12234	0.000136772	-1.42821e-10	-1.12226
116798712	chr11:116798712:T:C	8.61748e-07	-1.64604	-0.409947	5.81005e-05	-1.55034	-0.427498	5.81227e-05	-1.55037	-0.42764
116799112	chr11:116799112:G:A	1.98437e-06	-0.0447252	-1.17716	5.87912e-05	-0.772021	-1.194	5.8821e-05	-0.772062	-1.19401
116799345	chr11:116799345:A:G	2.17988e-06	-1.42821e-10	-1.12792	0.000133458	-1.42821e-10	-1.14622	0.00013353	-1.42821e-10	-1.14625
116799466	chr11:116799466:T:C	1.11089e-05	0.776261	-0.275712	0.000280289	-0.223313	-0.180876	0.000280469	-0.223362	-0.180744
116799629	chr11:116799629:A:G	3.67251e-06	-1.42821e-10	-0.606319	0.000185588	-1.42821e-10	-0.816481	0.0001857	-1.42821e-10	-0.816439
116799960	chr11:116799960:A:C	0.0342379	9.82692	-1.29302	0.000309812	1.01862	-1.32266	0.0003097	1.01771	-1.32267
116800289	chr11:116800289:A:G	2.78533e-06	-1.42821e-10	-0.882827	0.000162954	-1.42821e-10	-0.946541	0.000163037	-1.42821e-10	-0.946595
116800760	chr11:116800760:T:C	0.0422919	9.68493	-0.939768	0.000339898	0.949108	-1.16047	0.000339809	0.948244	-1.16043
116800824	chr11:116800824:G:C	1.84753e-06	-0.140204	-1.15314	5.60254e-05	-0.842963	-1.17124	5.60538e-05	-0.843001	-1.17126
116801159	chr11:116801159:G:T	5.25849e-06	-1.42821e-10	-0.24735	0.000252681	-1.42821e-10	-0.507882	0.000252834	-1.42821e-10	-0.507839
116801515	chr11:116801515:A:G	7.02096e-07	-1.18159	-1.07929	3.0523e-05	-1.5805	-1.04103	3.05328e-05	-1.58061	-1.04116
116801829	chr11:116801829:T:C	7.42134e-06	-1.42821e-10	0.097166	0.000266653	-1.42821e-10	-0.454061	0.000266823	-1.42821e-10	-0.453986
116802277	chr11:116802277:G:A	2.08865e-06	-1.42821e-10	-1.17067	0.000130355	-1.42821e-10	-1.16975	0.000130433	-1.42821e-10	-1.16971
116802316	chr11:116802316:T:C	5.94612e-06	-1.42821e-10	-0.124454	0.000351782	-1.42821e-10	-0.176999	0.000351984	-1.42821e-10	-0.176986
116802507	chr11:116802507:T:C	1.95805e-06	-1.42821e-10	-1.23525	0.000119864	-1.42821e-10	-1.25365	0.000119938	-1.42821e-10	-1.2536
116802599	chr11:116802599:G:T	3.86395e-06	0.638964	-1.19447	8.95053e-05	-0.332571	-1.21314	8.95493e-05	-0.332627	-1.21316
116802707	chr11:116802707:G:A	3.22673e-06	-1.42821e-10	-0.735724	0.000223256	-1.42821e-10	-0.63169	0.000223405	-1.42821e-10	-0.631585
116802748	chr11:116802748:C:T	5.78748e-06	-0.151497	-3.37191e-10	0.000111464	-1.32631	-3.37191e-10	0.000111527	-1.32631	-3.37191e-10
116802793	chr11:116802793:A:G	2.95785e-06	-1.42821e-10	-0.822731	0.000172477	-1.42821e-10	-0.889749	0.000172571	-1.42821e-10	-0.889764
116803052	chr11:116803052:A:G	5.79774e-07	-1.54657	-0.905744	3.11333e-05	-1.68671	-0.915026	3.11459e-05	-1.6867	-0.915185
116803208	chr11:116803208:G:T	1.82596e-06	-1.42821e-10	-1.30509	0.000113394	-1.42821e-10	-1.30914	0.000113459	-1.42821e-10	-1.30913
116803267	chr11:116803267:G:A	3.92929e-06	-1.42821e-10	-0.538734	0.000204954	-1.42821e-10	-0.717224	0.000205075	-1.42821e-10	-0.717193
116803787	chr11:116803787:G:A	1.2671e-06	-1.63887	-0.0315864	0.000104014	-1.61679	0.221305	0.000104078	-1.61678	0.221344
116804181	chr11:116804181:C:G	1.58351e-06	-1.44755	-3.37191e-10	0.000125582	-1.20705	-3.37191e-10	0.000125654	-1.20704	-3.37191e-10
116804474	chr11:116804474:G:A	1.86301e-06	-1.42821e-10	-1.285	0.00011148	-1.42821e-10	-1.32616	0.000111543	-1.42821e-10	-1.32616
116804578	chr11:116804578:A:T	4.76801e-06	-0.555743	0.210479	0.000108279	-1.60296	0.247663	0.000108356	-1.60299	0.247841
116805392	chr11:116805392:G:A	2.17804e-06	-1.42821e-10	-1.12877	0.000131384	-1.42821e-10	-1.16189	0.000131458	-1.42821e-10	-1.16189
116805874	chr11:116805874:G:A	1.05034e-06	-1.53736	-0.320717	6.03324e-05	-1.59554	-0.344604	6.03619e-05	-1.59557	-0.344649
116806332	chr11:116806332:T:C	1.64283e-06	-1.41078	-3.37191e-10	0.000121536	-1.2398	-3.37191e-10	0.000121616	-1.2397	-3.37191e-10
116806508	chr11:116806508:A:ATTT	1.95251e-06	-1.23808	-3.37191e-10	0.000193365	-0.775428	-3.37191e-10	0.000192877	-0.778519	-3.37191e-10
116806640	chr11:116806640:C:T	1.95414e-06	-1.23724	-3.37191e-10	0.000106555	-1.37135	-3.37191e-10	0.00010661	-1.3714	-3.37191e-10
116806655	chr11:116806655:G:A	2.01801e-06	-0.837706	-0.367375	6.05669e-05	-1.57282	-0.363441	6.05826e-05	-1.57295	-0.363615
116807007	chr11:116807007:A:G	2.09483e-06	-0.784748	-0.382971	5.73411e-05	-1.55559	-0.435402	5.73559e-05	-1.55573	-0.435568
116807053	chr11:116807053:A:G	1.77195e-06	-1.42821e-10	-1.33511	0.000110425	-1.42821e-10	-1.33567	0.000110487	-1.42821e-10	-1.33567
116807283	chr11:116807283:C:T	1.06227e-06	-0.787616	-1.05917	2.83196e-05	-1.66984	-1.02662	2.83263e-05	-1.66998	-1.0268
116807423	chr11:116807423:A:T	1.3116e-06	-0.678789	-0.957157	3.20909e-05	-1.65214	-0.919298	3.20956e-05	-1.65234	-0.919514
116807475	chr11:116807475:A:G	2.02751e-06	-1.20038	-3.37191e-10	0.000203962	-0.722076	-3.37191e-10	0.000203429	-0.725256	-3.37191e-10
116807697	chr11:116807697:T:C	1.19591e-06	-0.754345	-0.973938	3.11464e-05	-1.66436	-0.936948	3.11524e-05	-1.66452	-0.937159
116807954	chr11:116807954:G:A	3.73121e-06	-1.42821e-10	-0.59046	0.000337965	-1.42821e-10	-0.217069	0.000338189	-1.42821e-10	-0.216966
116808044	chr11:116808044:C:T	3.66482e-07	-1.64622	-1.26477	2.23685e-05	-1.66881	-1.26355	2.23815e-05	-1.66871	-1.26363
116808070	chr11:116808070:T:C	1.79678e-06	-1.42821e-10	-1.3212	0.000113178	-1.42821e-10	-1.31105	0.00011324	-1.42821e-10	-1.31106
116808439	chr11:116808439:G:A	5.1967e-07	-1.612	-0.949758	3.24731e-05	-1.67813	-0.88147	3.24935e-05	-1.67814	-0.881392
116808732	chr11:116808732:G:A	3.56872e-06	-1.42821e-10	-0.634986	0.000210462	-1.42821e-10	-0.690705	0.000210582	-1.42821e-10	-0.690696
116809348	chr11:116809348:A:G	3.41486e-06	-1.42821e-10	-0.679058	0.000205205	-1.42821e-10	-0.716001	0.000205327	-1.42821e-10	-0.715967
116809486	chr11:116809486:TTGAAA:T	1.14465e-06	-0.745656	-1.02644	3.41027e-05	-1.53507	-0.975564	3.41137e-05	-1.53522	-0.975654
116809506	chr11:116809506:G:A	1.97189e-06	-1.42821e-10	-1.2282	0.000121288	-1.42821e-10	-1.24184	0.000121359	-1.42821e-10	-1.24182
116809702	chr11:116809702:T:C	1.1086e-05	-0.485133	0.983625	0.000225054	-1.62082	0.997155	0.000225226	-1.62085	0.997379
116809719	chr11:116809719:G:C	2.08651e-06	-1.42821e-10	-1.1717	0.000129316	-1.42821e-10	-1.17775	0.000129392	-1.42821e-10	-1.17772
116810202	chr11:116810202:G:A	1.56379e-06	-1.13786	-0.322225	6.07191e-05	-1.6449	-0.288854	6.07338e-05	-1.64492	-0.289151
116810245	chr11:116810245:A:C	4.83634e-07	-1.30204	-1.33158	4.64668e-05	-0.867044	-1.33423	4.63572e-05	-0.869967	-1.33423
116810847	chr11:116810847:G:A	1.32471e-05	-0.381187	1.05778	0.000235475	-1.64987	1.07146	0.000235657	-1.64989	1.07169
116811412	chr11:116811412:T:C	2.83283e-06	-1.42821e-10	-0.865916	0.000189241	-1.42821e-10	-0.796988	0.000189353	-1.42821e-10	-0.796959
116811440	chr11:116811440:G:A	1.46538e-05	-0.420053	1.19756	0.000272346	-1.64347	1.21053	0.000272557	-1.64349	1.21076
116811633	chr11:116811633:CAG:C	1.82645e-06	-0.784539	-0.520282	4.8883e-05	-1.668	-0.482581	4.88899e-05	-1.66815	-0.482855
116811702	chr11:116811702:C:T	2.0636e-06	-1.42821e-10	-1.18274	0.000126554	-1.42821e-10	-1.19934	0.000126628	-1.42821e-10	-1.19931
116811711	chr11:116811711:C:T	2.07835e-06	-1.42821e-10	-1.17562	0.000141374	-1.42821e-10	-1.0886	0.000141464	-1.42821e-10	-1.08853
116811808	chr11:116811808:C:T	3.25963e-06	-1.42821e-10	-0.725579	0.000196303	-1.42821e-10	-0.760353	0.000196419	-1.42821e-10	-0.76032
116812658	chr11:116812658:C:T	1.50644e-06	-0.598237	-0.89921	3.48022e-05	-1.63188	-0.858445	3.48051e-05	-1.63213	-0.858675
116812778	chr11:116812778:T:C	4.95583e-07	-1.36002	-1.2492	3.70245e-05	-1.31656	-1.11187	3.70312e-05	-1.31675	-1.11206
116812787	chr11:116812787:ATAAT:A	1.69792e-06	-1.37779	-3.37191e-10	9.5035e-05	-1.48577	-3.37191e-10	9.50847e-05	-1.4858	-3.37191e-10
116813146	chr11:116813146:C:T	1.78352e-06	-1.13024	-0.198363	8.9089e-05	-1.28085	-0.269525	8.91293e-05	-1.28092	-0.269567
116813448	chr11:116813448:T:C	3.49237e-06	-0.465572	-0.191042	6.98582e-05	-1.64104	-0.152506	6.99017e-05	-1.64106	-0.152421
116813844	chr11:116813844:C:T	3.36075e-07	-1.66866	-1.32896	2.0461e-05	-1.68585	-1.33564	2.04725e-05	-1.68585	-1.33564
116814028	chr11:116814028:G:A	3.75908e-07	-1.66095	-1.22465	2.36288e-05	-1.6548	-1.22274	2.36429e-05	-1.65467	-1.22283
116814051	chr11:116814051:G:A	1.34868e-06	-0.644063	-0.964003	3.22039e-05	-1.64233	-0.92559	3.22079e-05	-1.64256	-0.925802
116814485	chr11:116814485:T:C	5.15884e-07	-1.27888	-1.29018	3.76812e-05	-1.23022	-1.18063	3.76887e-05	-1.23042	-1.18079
116814599	chr11:116814599:T:C	5.22886e-06	-1.42821e-10	-0.252999	0.000367399	-1.42821e-10	-0.133563	0.000367646	-1.42821e-10	-0.133452
116814675	chr11:116814675:G:A	3.33062e-07	-1.6842	-1.32242	2.07016e-05	-1.67449	-1.33531	2.07136e-05	-1.67448	-1.33531
116815050	chr11:116815050:C:G	1.31237e-05	-0.439196	1.10642	0.000249699	-1.63847	1.11872	0.000249891	-1.6385	1.11895
116815518	chr11:116815518:G:A	2.38338e-06	-1.42821e-10	-1.03867	0.000190478	-1.42821e-10	-0.790471	0.000190598	-1.42821e-10	-0.790403
116815572	chr11:116815572:T:C	8.40182e-07	-0.869873	-1.21146	2.26218e-05	-1.64761	-1.27348	2.26406e-05	-1.64735	-1.27348
116815862	chr11:116815862:A:C	1.87285e-06	-1.42821e-10	-1.27973	0.00012145	-1.42821e-10	-1.24051	0.000121514	-1.42821e-10	-1.24055
116815989	chr11:116815989:C:T	3.29408e-06	-1.42821e-10	-0.715066	0.000198497	-1.42821e-10	-0.749237	0.000198615	-1.42821e-10	-0.749204
116816158	chr11:116816158:G:A	1.92877e-06	-1.42821e-10	-1.25031	0.00011895	-1.42821e-10	-1.26131	0.000119019	-1.42821e-10	-1.26129
116817026	chr11:116817026:A:G	1.7786e-06	-1.42821e-10	-1.33137	0.000110858	-1.42821e-10	-1.33176	0.00011092	-1.42821e-10	-1.33176
116817513	chr11:116817513:A:C	2.39003e-06	-1.42821e-10	-1.03589	0.000150867	-1.42821e-10	-1.02361	0.00015095	-1.42821e-10	-1.02362
116817667	chr11:116817667:G:A	6.52856e-07	-1.11201	-1.22158	3.82259e-05	-1.12175	-1.27474	3.82491e-05	-1.12174	-1.27471
116817762	chr11:116817762:C:T	1.92517e-06	-0.691291	-0.560886	5.03561e-05	-1.51705	-0.603845	5.03688e-05	-1.5172	-0.603996
116817950	chr11:116817950:G:A	2.13198e-06	-1.42821e-10	-1.15014	0.000116407	-1.42821e-10	-1.28291	0.000116475	-1.42821e-10	-1.2829
116819407	chr11:116819407:T:C	4.15093e-07	-1.61916	-1.16729	2.70559e-05	-1.64782	-1.09428	2.70705e-05	-1.64765	-1.09447
116819996	chr11:116819996:C:T	3.4629e-07	-1.64936	-1.31831	2.33518e-05	-1.60645	-1.28289	2.33698e-05	-1.60622	-1.2829
116820359	chr11:116820359:G:A	1.49948e-06	-1.50208	-3.37191e-10	7.83171e-05	-1.67924	-3.37191e-10	7.83607e-05	-1.67925	-3.37191e-10
116820918	chr11:116820918:C:A	3.5491e-07	-1.6396	-1.30348	2.14345e-05	-1.6648	-1.31021	2.14468e-05	-1.66477	-1.31023
116821212	chr11:116821212:G:A	2.6532e-06	-1.42821e-10	-0.931429	0.000164236	-1.42821e-10	-0.938704	0.000164334	-1.42821e-10	-0.938671
116821278	chr11:116821278:G:A	2.3589e-06	-1.42821e-10	-1.049	0.000145919	-1.42821e-10	-1.05696	0.000146007	-1.42821e-10	-1.05692
116821608	chr11:116821608:G:A	1.2688e-06	-1.66912	-3.37191e-10	9.40094e-05	-1.49661	-3.37191e-10	9.40702e-05	-1.49653	-3.37191e-10
116821618	chr11:116821618:C:T	1.33368e-05	-0.626231	1.30956	0.000315427	-1.59095	1.30486	0.000315665	-1.59098	1.30509
116821836	chr11:116821836:A:G	1.95376e-06	-1.23744	-3.37191e-10	0.000193718	-0.773606	-3.37191e-10	0.000193222	-0.776731	-3.37191e-10
116821918	chr11:116821918:G:A	5.40217e-06	-1.42821e-10	-0.220392	0.000364362	-1.42821e-10	-0.141862	0.000364571	-1.42821e-10	-0.14185
116821970	chr11:116821970:A:G	4.65072e-06	-1.42821e-10	-0.370171	0.000275211	-1.42821e-10	-0.422471	0.000275377	-1.42821e-10	-0.422429
116821978	chr11:116821978:G:A	3.44256e-07	-1.67489	-1.29868	2.53974e-05	-1.55352	-1.25184	2.54185e-05	-1.55323	-1.25187
116822015	chr11:116822015:C:T	1.78523e-06	-1.42821e-10	-1.32765	0.000110915	-1.42821e-10	-1.33125	0.000110978	-1.42821e-10	-1.33124
116822097	chr11:116822097:G:C	1.86136e-06	-1.42821e-10	-1.28588	0.000110482	-1.42821e-10	-1.33516	0.000110544	-1.42821e-10	-1.33515
116822379	chr11:116822379:G:A	3.44788e-07	-1.67324	-1.29878	2.52521e-05	-1.55903	-1.25207	2.52729e-05	-1.55875	-1.25209
116822447	chr11:116822447:A:G	1.18751e-06	-0.432493	-1.30284	3.21419e-05	-1.35513	-1.21472	3.21511e-05	-1.35535	-1.21478
116822637	chr11:116822637:C:T	4.23895e-07	-1.59714	-1.16832	2.48554e-05	-1.67024	-1.15669	2.48704e-05	-1.67026	-1.15664
116822638	chr11:116822638:G:A	1.7891e-06	-1.18154	-0.143934	9.12892e-05	-1.31635	-0.209626	9.13307e-05	-1.31642	-0.209669
116822748	chr11:116822748:C:T	5.21025e-06	0.129721	-0.386288	5.72411e-05	-1.63497	-0.357773	5.72612e-05	-1.63527	-0.357677
116823155	chr11:116823155:C:T	5.51187e-06	-0.20029	-3.37191e-10	0.000139772	-1.1	-3.37191e-10	0.00013985	-1.1	-3.37191e-10
116823339	chr11:116823339:C:G	2.37898e-06	-1.04052	-3.37191e-10	0.000101213	-1.42279	-3.37191e-10	0.00010126	-1.42288	-3.37191e-10
116823625	chr11:116823625:C:T	2.19655e-06	-1.42821e-10	-1.12031	0.000136242	-1.42821e-10	-1.12558	0.000136321	-1.42821e-10	-1.12556
116824150	chr11:116824150:G:A	3.64222e-07	-1.61566	-1.30152	2.2706e-05	-1.64789	-1.26949	2.27203e-05	-1.64773	-1.26959
116824222	chr11:116824222:A:G	2.18251e-06	0.205259	-1.33198	2.39676e-05	-1.59684	-1.26646	2.39682e-05	-1.59726	-1.26658
116824495	chr11:116824495:C:T	2.45646e-06	-1.42821e-10	-1.00847	0.000147204	-1.42821e-10	-1.04819	0.000147287	-1.42821e-10	-1.04819
116825064	chr11:116825064:A:G	1.25898e-05	-0.563069	1.18877	0.000273513	-1.61054	1.18188	0.000273719	-1.61057	1.1821
116825327	chr11:116825327:G:A	3.46827e-07	-1.64246	-1.32366	2.18516e-05	-1.62025	-1.33548	2.18688e-05	-1.62003	-1.33548
116825472	chr11:116825472:T:G	1.99707e-05	-1.42821e-10	1.08707	0.00110372	-1.42821e-10	0.96643	0.00110439	-1.42821e-10	0.966478
116825485	chr11:116825485:G:A	1.88447e-06	-1.42821e-10	-1.27355	0.000133548	-1.42821e-10	-1.14555	0.000133594	-1.42821e-10	-1.14577
116825964	chr11:116825964:C:T	4.64847e-07	-1.59381	-1.07943	3.01569e-05	-1.66071	-0.972887	3.01727e-05	-1.66057	-0.973065
116825965	chr11:116825965:G:A	1.16099e-06	-0.422479	-1.33544	0.000150288	0.271931	-1.29939	0.000149705	0.267571	-1.29948
116826350	chr11:116826350:G:A	9.65097e-07	-0.780798	-1.16192	2.54753e-05	-1.63987	-1.16243	2.54942e-05	-1.63967	-1.16246
116826365	chr11:116826365:C:T	1.26934e-06	-1.66869	-3.37191e-10	9.43025e-05	-1.4935	-3.37191e-10	9.43637e-05	-1.49341	-3.37191e-10
116826432	chr11:116826432:C:T	1.25186e-05	-1.42821e-10	0.620025	0.000489561	-1.42821e-10	0.153499	0.000489894	-1.42821e-10	0.153617
116826578	chr11:116826578:C:T	2.23892e-06	-1.42821e-10	-1.1012	0.000177279	-1.42821e-10	-0.862287	0.000177317	-1.42821e-10	-0.862635
116826605	chr11:116826605:G:C	3.45469e-07	-1.63589	-1.33415	2.16914e-05	-1.63022	-1.33287	2.17076e-05	-1.63001	-1.3329
116826628	chr11:116826628:C:T	3.42477e-07	-1.64424	-1.3345	2.19593e-05	-1.61846	-1.33236	2.19761e-05	-1.61823	-1.33239
116826822	chr11:116826822:T:C	4.20882e-07	-1.61899	-1.15361	2.38762e-05	-1.64487	-1.22226	2.3897e-05	-1.64469	-1.22213
116827022	chr11:116827022:C:A	3.9892e-07	-1.65079	-1.1754	2.43484e-05	-1.60851	-1.23904	2.43709e-05	-1.60827	-1.23891
116827132	chr11:116827132:G:A	4.11641e-07	-1.66281	-1.13199	2.57688e-05	-1.58783	-1.20302	2.5794e-05	-1.58756	-1.20287
116827421	chr11:116827421:C:T	2.35432e-06	-1.42821e-10	-1.05094	0.000158204	-1.42821e-10	-0.976127	0.000158296	-1.42821e-10	-0.976102
116827617	chr11:116827617:G:A	2.56234e-06	-1.42821e-10	-0.966272	0.000213106	-1.42821e-10	-0.678222	0.000213138	-1.42821e-10	-0.67863
116827684	chr11:116827684:C:T	2.46697e-06	-1.42821e-10	-1.0042	0.000142526	-1.42821e-10	-1.08048	0.000142605	-1.42821e-10	-1.08049
116827796	chr11:116827796:G:A	2.11377e-06	-1.42821e-10	-1.15872	0.000130369	-1.42821e-10	-1.16964	0.000130441	-1.42821e-10	-1.16965
116827949	chr11:116827949:G:A	1.10965e-06	-0.681042	-1.12211	0.000164646	-0.0461304	-0.890085	0.000164023	-0.0501408	-0.890424
116828252	chr11:116828252:C:T	4.38771e-06	-1.42821e-10	-0.428386	0.000250797	-1.42821e-10	-0.515366	0.000250997	-1.42821e-10	-0.515131
116828434	chr11:116828434:A:G	8.60157e-06	-1.42821e-10	0.244751	0.000499378	-1.42821e-10	0.173352	0.000499655	-1.42821e-10	0.173347
116828440	chr11:116828440:G:GA	2.9941e-06	-1.42821e-10	-0.810551	0.000180557	-1.42821e-10	-0.843963	0.000180658	-1.42821e-10	-0.843965
116828482	chr11:116828482:T:C	5.35803e-06	-1.42821e-10	-0.228597	0.000334901	-1.42821e-10	-0.226176	0.000335186	-1.42821e-10	-0.225887
116828620	chr11:116828620:G:T	2.91265e-06	-1.42821e-10	-0.838131	0.000243153	-1.42821e-10	-0.546318	0.000243226	-1.42821e-10	-0.546582
116828673	chr11:116828673:A:G	2.86462e-05	1.44783	-3.37191e-10	0.000136535	-1.12343	-3.37191e-10	0.000136619	-1.12338	-3.37191e-10
116828679	chr11:116828679:C:A	5.3393e-07	-1.30996	-1.22472	2.6394e-05	-1.55737	-1.2095	2.64087e-05	-1.55738	-1.2095
116828729	chr11:116828729:C:A	4.30181e-07	-1.63313	-1.11762	2.92115e-05	-1.63375	-1.0317	2.92291e-05	-1.63355	-1.03186
116828932	chr11:116828932:C:T	1.884e-06	-1.42821e-10	-1.2738	0.000110682	-1.42821e-10	-1.33335	0.000110744	-1.42821e-10	-1.33335
116828965	chr11:116828965:G:A	4.21949e-06	-0.0945684	-0.372911	8.23211e-05	-1.22063	-0.408752	8.23336e-05	-1.2209	-0.408897
116829426	chr11:116829426:T:C	9.56301e-07	-0.867393	-1.08448	2.40165e-05	-1.65533	-1.20594	2.40333e-05	-1.65531	-1.20582
116829453	chr11:116829453:C:T	7.33638e-07	-1.30422	-0.912716	2.70547e-05	-1.65708	-1.08507	2.707e-05	-1.65723	-1.08492
116829478	chr11:116829478:T:C	3.70222e-06	-1.42821e-10	-0.598262	0.000169976	-1.42821e-10	-0.904354	0.000170074	-1.42821e-10	-0.904336
116829811	chr11:116829811:C:T	1.25707e-05	-1.42821e-10	0.624173	0.000924133	-1.42821e-10	0.788846	0.000924578	-1.42821e-10	0.788765
116830059	chr11:116830059:C:T	3.32342e-06	-0.706199	-3.37191e-10	0.000392918	-0.0664095	-3.37191e-10	0.000391425	-0.0707788	-3.37191e-10
116830437	chr11:116830437:T:G	3.34109e-07	-1.68589	-1.3176	2.27494e-05	-1.58902	-1.32646	2.27662e-05	-1.58886	-1.32643
116830487	chr11:116830487:C:T	1.78568e-06	-1.42821e-10	-1.3274	0.000110933	-1.42821e-10	-1.33109	0.000110996	-1.42821e-10	-1.33108
116830488	chr11:116830488:C:T	2.28929e-06	-1.42821e-10	-1.07895	0.000132049	-1.42821e-10	-1.15683	0.000132122	-1.42821e-10	-1.15684
116830500	chr11:116830500:G:A	1.94966e-06	-1.42821e-10	-1.23954	0.000142012	-1.42821e-10	-1.0841	0.000142055	-1.42821e-10	-1.08436
116830508	chr11:116830508:C:T	1.85247e-05	-1.42821e-10	1.01191	0.00105441	-1.42821e-10	0.920729	0.00105525	-1.42821e-10	0.920963
116830819	chr11:116830819:T:C	4.38771e-05	1.94246	-0.0682605	5.3515e-05	-1.57519	-0.484863	5.35562e-05	-1.57513	-0.48471
116831117	chr11:116831117:G:A	3.86254e-06	0.653284	-1.20915	0.000521862	1.32646	-1.10907	0.000519829	1.32213	-1.1092
116831138	chr11:116831138:G:A	2.33951e-06	-1.42821e-10	-1.05725	0.000134212	-1.42821e-10	-1.14059	0.000134286	-1.42821e-10	-1.1406
116831405	chr11:116831405:C:T	2.45658e-06	-1.42821e-10	-1.00842	0.000140083	-1.42821e-10	-1.09777	0.00014016	-1.42821e-10	-1.09778
116831407	chr11:116831407:T:C	3.17187e-05	0.543179	1.00653	0.000194639	-1.68537	0.916504	0.000194789	-1.68537	0.916713
116831451	chr11:116831451:G:A	2.54363e-06	-1.42821e-10	-0.973603	0.000152472	-1.42821e-10	-1.01303	0.000152557	-1.42821e-10	-1.01303
116831513	chr11:116831513:C:T	2.01135e-06	-1.42821e-10	-1.20839	0.000122371	-1.42821e-10	-1.23295	0.000122439	-1.42821e-10	-1.23296
116831629	chr11:116831629:T:C	1.73531e-06	-0.0202793	-1.33573	0.000190631	0.530516	-1.32019	0.00019002	0.526792	-1.32023
116831637	chr11:116831637:T:C	4.18059e-06	-1.42821e-10	-0.476741	0.000271067	-1.42821e-10	-0.437642	0.000271209	-1.42821e-10	-0.437682
116831646	chr11:116831646:T:C	6.38442e-05	2.54918	-0.299923	0.000128438	-0.889684	-0.294883	0.000128303	-0.891017	-0.295156
116831863	chr11:116831863:T:C	1.94305e-06	0.0923706	-1.3353	0.000215993	0.659187	-1.32395	0.000215279	0.655355	-1.32399
116831914	chr11:116831914:G:A	1.55665e-06	-1.46466	-3.37191e-10	8.76905e-05	-1.5662	-3.37191e-10	8.77391e-05	-1.5662	-3.37191e-10
116832682	chr11:116832682:G:A	1.83961e-06	-1.42821e-10	-1.29764	0.000131373	-1.42821e-10	-1.16197	0.000131442	-1.42821e-10	-1.16201
116832924	chr11:116832924:G:C	8.7175e-06	0.0752783	0.18286	6.56476e-05	-1.6398	-0.215905	6.56944e-05	-1.63982	-0.215735
116832955	chr11:116832955:G:T	5.50843e-05	2.7011	-0.599431	7.45669e-05	-1.02929	-0.699019	7.45234e-05	-1.03015	-0.699312
116833033	chr11:116833033:T:A	2.25072e-06	-1.42821e-10	-1.09594	0.000149969	-1.42821e-10	-1.02958	0.000150057	-1.42821e-10	-1.02956
116833462	chr11:116833462:C:A	1.19546e-05	1.71338	-1.13946	3.80538e-05	-1.30981	-1.0912	3.80311e-05	-1.31078	-1.09138
116833594	chr11:116833594:A:G	3.65988e-06	-1.42821e-10	-0.609763	0.000247786	-1.42821e-10	-0.527443	0.000247934	-1.42821e-10	-0.527411
116833733	chr11:116833733:C:T	2.76878e-06	-1.42821e-10	-0.888786	0.000155565	-1.42821e-10	-0.992944	0.000155651	-1.42821e-10	-0.992954
116833887	chr11:116833887:A:G	3.2885e-07	-1.68636	-1.33298	2.05218e-05	-1.68323	-1.33529	2.05335e-05	-1.68321	-1.3353
116834800	chr11:116834800:G:A	0.000937454	3.80041	1.13556	0.000543372	-0.778814	1.0366	0.00054289	-0.779874	1.03621
116834874	chr11:116834874:A:G	3.05045e-06	-0.791934	2.98026e-05	7.91729e-05	-1.54304	-0.125338	7.92608e-05	-1.54303	-0.124797
116835003	chr11:116835003:T:C	4.4852e-07	-1.47368	-1.23531	2.45401e-05	-1.59836	-1.24135	2.45529e-05	-1.59838	-1.24136
116835219	chr11:116835219:T:C	2.12252e-06	-1.42821e-10	-1.15459	0.000128847	-1.42821e-10	-1.18138	0.000128919	-1.42821e-10	-1.18138
116835452	chr11:116835452:T:G	4.23713e-07	-1.62679	-1.13911	2.48752e-05	-1.68054	-1.1456	2.48885e-05	-1.68055	-1.14562
116835627	chr11:116835627:T:C	9.3028e-07	-0.682305	-1.29716	9.06425e-05	-0.20794	-1.32515	9.03585e-05	-0.211686	-1.3251
116835630	chr11:116835630:A:T	1.386e-06	-1.23475	-0.346016	7.17862e-05	-1.25364	-0.512677	7.18401e-05	-1.25363	-0.512494
116836474	chr11:116836474:G:A	1.67189e-06	-0.0671279	-1.32611	0.000224988	0.702773	-1.32673	0.000223962	0.697691	-1.32679
116836622	chr11:116836622:A:G	2.2113e-05	1.60614	-0.417166	0.000120183	-1.21718	-0.033818	0.000120056	-1.21832	-0.0342889
116836685	chr11:116836685:G:A	4.33568e-07	-1.68477	-1.05813	2.70941e-05	-1.67791	-1.06278	2.7109e-05	-1.6779	-1.0628
116836797	chr11:116836797:C:T	1.87904e-06	-1.42821e-10	-1.27643	0.000137172	-1.42821e-10	-1.11878	0.000137244	-1.42821e-10	-1.11881
116836867	chr11:116836867:A:G	2.98692e-05	0.0486111	1.44102	0.000297699	-1.66945	1.32552	0.000297928	-1.66946	1.32573
116836968	chr11:116836968:A:G	3.11874e-05	-0.103665	1.63649	0.000368647	-1.64942	1.51925	0.00036893	-1.64944	1.51947
116837304	chr11:116837304:A:G	7.06752e-06	0.798613	-0.750297	3.09142e-05	-1.58261	-1.02619	3.09371e-05	-1.58255	-1.02606
116837538	chr11:116837538:G:A	1.58057e-06	-0.113754	-1.33565	0.000218911	0.643512	-1.29486	0.000217919	0.638518	-1.29497
116837947	chr11:116837947:T:G	3.38304e-06	-0.688418	-3.37191e-10	0.000405142	-0.035772	-3.37191e-10	0.000403539	-0.0402991	-3.37191e-10
116838241	chr11:116838241:T:C	2.21126e-06	-1.42821e-10	-1.11363	0.000135235	-1.42821e-10	-1.133	0.000135315	-1.42821e-10	-1.13296
116838309	chr11:116838309:A:T	1.77155e-06	-1.42821e-10	-1.33534	0.000116135	-1.42821e-10	-1.28526	0.000116198	-1.42821e-10	-1.28528
116838722	chr11:116838722:C:T	2.90435e-06	0.0141064	-0.855091	3.87264e-05	-1.33844	-1.04504	3.87522e-05	-1.33838	-1.045
116839130	chr11:116839130:A:G	4.28322e-06	-1.42821e-10	-0.452489	0.000277169	-1.42821e-10	-0.415381	0.000277314	-1.42821e-10	-0.415422
116840066	chr11:116840066:G:A	1.7721e-06	-1.42821e-10	-1.33503	0.000110742	-1.42821e-10	-1.33281	0.000110804	-1.42821e-10	-1.3328
116840144	chr11:116840144:A:AC	2.15533e-06	-1.42821e-10	-1.13925	0.000130735	-1.42821e-10	-1.16684	0.000130808	-1.42821e-10	-1.16684
116840252	chr11:116840252:A:G	0.0002431	3.22275	0.36353	0.000266202	-0.790049	0.334295	0.000265946	-0.791132	0.333855
116840634	chr11:116840634:G:A	1.8828e-06	0.0145804	-1.28901	2.97506e-05	-1.33027	-1.31689	2.97694e-05	-1.33021	-1.31688
116840775	chr11:116840775:G:A	1.83096e-06	-1.42821e-10	-1.30235	0.000115806	-1.42821e-10	-1.2881	0.000115871	-1.42821e-10	-1.2881
116841258	chr11:116841258:C:T	6.93227e-06	0.891691	-0.862697	0.000160466	-0.0994728	-0.862454	0.000160248	-0.101173	-0.862679
116841693	chr11:116841693:G:A	1.7758e-06	-1.42821e-10	-1.33294	0.000110506	-1.42821e-10	-1.33494	0.000110568	-1.42821e-10	-1.33494
116841726	chr11:116841726:C:T	4.60937e-07	-1.45138	-1.2303	3.0628e-05	-1.48817	-1.12992	3.06433e-05	-1.48817	-1.12999
116842303	chr11:116842303:G:T	1.96888e-06	-1.42821e-10	-1.22973	0.00012472	-1.42821e-10	-1.21394	0.000124794	-1.42821e-10	-1.21391
116842812	chr11:116842812:T:C	3.36305e-07	-1.66505	-1.33187	2.14375e-05	-1.64639	-1.32848	2.14512e-05	-1.64633	-1.32846
116843369	chr11:116843369:C:T	1.7805e-06	-1.42821e-10	-1.3303	0.000111589	-1.42821e-10	-1.32519	0.000111652	-1.42821e-10	-1.32519
116843402	chr11:116843402:T:G	1.53828e-06	-0.14167	-1.33486	0.000132392	0.16919	-1.32343	0.000131997	0.165682	-1.32348
116844380	chr11:116844380:C:CAA	1.78074e-06	-1.42821e-10	-1.33017	0.000111501	-1.42821e-10	-1.32598	0.000111563	-1.42821e-10	-1.32598
116844396	chr11:116844396:CTTTA:C	2.25438e-06	-1.42821e-10	-1.09432	0.000137878	-1.42821e-10	-1.11364	0.000137956	-1.42821e-10	-1.11364
116844674	chr11:116844674:ATAT:A	1.49732e-06	-1.50352	-3.37191e-10	8.89025e-05	-1.55247	-3.37191e-10	8.89532e-05	-1.55246	-3.37191e-10
116844972	chr11:116844972:A:G	2.15824e-06	0.191913	-1.32981	0.000228204	0.725967	-1.33574	0.000227385	0.721811	-1.33574
116845068	chr11:116845068:G:A	3.92917e-07	-1.61867	-1.22268	2.38536e-05	-1.67405	-1.19403	2.38675e-05	-1.67405	-1.194
116846183	chr11:116846183:T:C	2.62703e-06	-1.42821e-10	-0.941339	0.000148809	-1.42821e-10	-1.03734	0.000148891	-1.42821e-10	-1.03736
116846205	chr11:116846205:G:A	1.87278e-06	-1.42821e-10	-1.27977	0.000132336	-1.42821e-10	-1.15466	0.000132379	-1.42821e-10	-1.1549
116847047	chr11:116847047:C:G	3.18441e-06	-1.42821e-10	-0.748927	0.000218556	-1.42821e-10	-0.652968	0.000218769	-1.42821e-10	-0.652556
116847699	chr11:116847699:G:A	2.93402e-06	-0.592164	-0.238658	5.36561e-05	-1.51663	-0.540786	5.36926e-05	-1.5166	-0.540701
116847757	chr11:116847757:G:C	1.77082e-06	-1.42821e-10	-1.33575	0.000114442	-1.42821e-10	-1.29994	0.000114494	-1.42821e-10	-1.30005
116847838	chr11:116847838:C:G	3.92998e-06	-0.53856	-3.37191e-10	0.000476817	0.127122	-3.37191e-10	0.000474787	0.122295	-3.37191e-10
116847868	chr11:116847868:A:G	1.98515e-06	-1.42821e-10	-1.2215	0.000124863	-1.42821e-10	-1.21279	0.000124937	-1.42821e-10	-1.21276
116848127	chr11:116848127:A:G	2.80404e-06	-1.42821e-10	-0.876134	0.000175102	-1.42821e-10	-0.874641	0.000175203	-1.42821e-10	-0.874624
116848142	chr11:116848142:G:A	3.25515e-05	1.46122	0.114406	0.000121002	-1.29758	0.0533708	0.000120932	-1.29825	0.0529121
116848213	chr11:116848213:G:T	3.9e-06	-0.324509	-0.221706	6.23178e-05	-1.38333	-0.524437	6.23607e-05	-1.38328	-0.524352
116848304	chr11:116848304:G:A	2.83289e-06	-1.42821e-10	-0.865897	0.000159043	-1.42821e-10	-0.970835	0.000159131	-1.42821e-10	-0.970847
116848919	chr11:116848919:C:T	3.39048e-06	-1.42821e-10	-0.686222	0.000200438	-1.42821e-10	-0.739508	0.000200551	-1.42821e-10	-0.739502
116849305	chr11:116849305:G:C	1.77185e-06	-1.42821e-10	-1.33517	0.000113925	-1.42821e-10	-1.30447	0.000113988	-1.42821e-10	-1.30448
116849373	chr11:116849373:T:C	8.23936e-06	-0.1168	0.318529	8.69923e-05	-1.68673	0.112538	8.70656e-05	-1.68673	0.112818
116849756	chr11:116849756:G:C	1.79259e-06	-1.42821e-10	-1.32353	0.000114011	-1.42821e-10	-1.30371	0.000114077	-1.42821e-10	-1.30369
116850113	chr11:116850113:C:G	0.000266998	2.03609	1.64395	0.000725576	-1.07705	1.62401	0.000725024	-1.0779	1.62354
116850318	chr11:116850318:T:C	1.7965e-06	-1.42821e-10	-1.32135	0.000110587	-1.42821e-10	-1.3342	0.000110649	-1.42821e-10	-1.33421
116850485	chr11:116850485:T:C	6.43717e-07	-1.45705	-0.890645	4.14321e-05	-1.47411	-0.841842	4.14575e-05	-1.47419	-0.84171
116850541	chr11:116850541:A:G	3.12751e-06	-1.42821e-10	-0.766957	0.00020994	-1.42821e-10	-0.693186	0.000210068	-1.42821e-10	-0.693142
116850626	chr11:116850626:C:A	1.94508e-06	-1.42821e-10	-1.24189	0.000113107	-1.42821e-10	-1.31167	0.000113183	-1.42821e-10	-1.31157
116850689	chr11:116850689:C:T	4.23443e-07	-1.48984	-1.27669	2.3145e-05	-1.63	-1.26823	2.31576e-05	-1.63001	-1.26824
116850749	chr11:116850749:G:A	1.25412e-06	-1.68076	-3.37191e-10	7.80896e-05	-1.68215	-3.37191e-10	7.81331e-05	-1.68216	-3.37191e-10
116850933	chr11:116850933:C:T	2.49488e-06	-1.42821e-10	-0.992953	0.0001505	-1.42821e-10	-1.02604	0.000150585	-1.42821e-10	-1.02604
116851110	chr11:116851110:C:T	1.25311e-06	-1.4465	-0.235058	7.93684e-05	-1.47951	-0.186402	7.94239e-05	-1.47959	-0.186184
116851455	chr11:116851455:A:G	4.59873e-07	-1.35453	-1.32947	2.65941e-05	-1.44886	-1.31046	2.6605e-05	-1.44895	-1.31052
116851835	chr11:116851835:G:T	9.61882e-06	1.05361	-0.697077	0.000149668	-0.291894	-0.739694	0.000149449	-0.293649	-0.739968
116851977	chr11:116851977:G:C	0.000293539	1.82338	1.95144	0.000884818	-1.18227	1.92764	0.000884197	-1.18304	1.92715
116852272	chr11:116852272:C:T	1.79129e-06	-1.42821e-10	-1.32426	0.000112353	-1.42821e-10	-1.31836	0.000112417	-1.42821e-10	-1.31836
116852455	chr11:116852455:T:C	1.20445e-06	-0.393372	-1.3278	0.000103721	-0.102649	-1.29566	0.000103439	-0.105859	-1.29574
116852698	chr11:116852698:AAAAC:A	1.8615e-05	1.01678	-3.37191e-10	0.000789278	0.631109	-3.37191e-10	0.000789709	0.631094	-3.37191e-10
116852991	chr11:116852991:C:T	1.77234e-06	-1.42821e-10	-1.33489	0.000110429	-1.42821e-10	-1.33563	0.000110491	-1.42821e-10	-1.33564
116853121	chr11:116853121:C:T	4.1665e-06	-0.480116	-3.37191e-10	0.000513528	0.201294	-3.37191e-10	0.000511285	0.196355	-3.37191e-10
116853488	chr11:116853488:T:C	3.60246e-07	-1.59539	-1.33277	2.14975e-05	-1.65357	-1.3185	2.15092e-05	-1.65357	-1.31852
116853517	chr11:116853517:G:A	4.10761e-06	-0.494353	-3.37191e-10	0.000505892	0.186314	-3.37191e-10	0.000503693	0.181395	-3.37191e-10
116853609	chr11:116853609:A:C	1.77092e-06	-1.42821e-10	-1.33569	0.000110497	-1.42821e-10	-1.33502	0.000110559	-1.42821e-10	-1.33503
116854132	chr11:116854132:G:A	1.77228e-06	-1.42821e-10	-1.33493	0.000115753	-1.42821e-10	-1.28855	0.000115804	-1.42821e-10	-1.28867
116854925	chr11:116854925:T:C	1.77255e-06	-1.42821e-10	-1.33478	0.000110762	-1.42821e-10	-1.33263	0.000110824	-1.42821e-10	-1.33263
116855371	chr11:116855371:T:C	3.75821e-07	-1.55744	-1.3284	2.0948e-05	-1.67291	-1.32506	2.09598e-05	-1.67291	-1.32506
116855465	chr11:116855465:C:T	2.85174e-06	-0.859264	-3.37191e-10	0.000326319	-0.252135	-3.37191e-10	0.000325144	-0.256303	-3.37191e-10
116855594	chr11:116855594:A:G	1.79471e-06	-1.42821e-10	-1.32235	0.000112386	-1.42821e-10	-1.31807	0.000112449	-1.42821e-10	-1.31807
116855935	chr11:116855935:T:C	4.36962e-07	-1.40552	-1.32959	2.50063e-05	-1.48622	-1.33467	2.5018e-05	-1.4863	-1.33468
116856080	chr11:116856080:C:G	4.15173e-07	-1.48505	-1.30121	2.25985e-05	-1.62752	-1.2946	2.26109e-05	-1.62753	-1.29461
116856749	chr11:116856749:C:T	2.40533e-06	-0.398596	-0.630911	4.2824e-05	-1.41229	-0.870619	4.28524e-05	-1.41225	-0.870557
116856831	chr11:116856831:T:C	4.27153e-06	-0.455221	-3.37191e-10	0.000530358	0.233542	-3.37191e-10	0.000528019	0.22856	-3.37191e-10
116856876	chr11:116856876:G:A	4.10488e-07	-1.48079	-1.31681	2.19146e-05	-1.64042	-1.31244	2.19266e-05	-1.64043	-1.31244
116857134	chr11:116857134:G:C	1.33949e-06	-1.13956	-0.475343	5.31562e-05	-1.52478	-0.541996	5.31892e-05	-1.52485	-0.541869
116857155	chr11:116857155:T:C	4.09871e-06	-0.49652	-3.37191e-10	0.000503434	0.181443	-3.37191e-10	0.000501248	0.176529	-3.37191e-10
116857179	chr11:116857179:C:T	1.95325e-06	-1.42821e-10	-1.2377	0.000124695	-1.42821e-10	-1.21414	0.000124766	-1.42821e-10	-1.21413
116857220	chr11:116857220:A:T	1.00419e-05	1.47985	-1.08028	0.000160206	0.140255	-1.10381	0.00015994	0.13821	-1.10398
116857313	chr11:116857313:A:G	4.99235e-07	-1.26642	-1.33545	2.80785e-05	-1.37344	-1.33156	2.80907e-05	-1.37355	-1.33159
116857544	chr11:116857544:C:T	4.00555e-06	-0.519512	-3.37191e-10	0.000489146	0.152651	-3.37191e-10	0.000487041	0.147776	-3.37191e-10
116857561	chr11:116857561:G:A	6.37295e-06	0.544779	-0.59991	0.000100648	-0.593717	-0.834662	0.000100552	-0.595297	-0.834602
116858173	chr11:116858173:C:T	3.24527e-05	-1.42821e-10	1.57259	0.00104371	-1.42821e-10	0.910529	0.00104445	-1.42821e-10	0.910673
116858197	chr11:116858197:G:A	6.70518e-06	-1.42821e-10	-0.0043128	0.000645603	-1.42821e-10	0.430174	0.00064566	-1.42821e-10	0.429701
116858480	chr11:116858480:T:C	4.6162e-07	-1.35432	-1.32589	2.60832e-05	-1.4431	-1.33562	2.60954e-05	-1.44318	-1.33563
116859922	chr11:116859922:A:G	8.81746e-06	-0.23765	0.50719	0.000108116	-1.67069	0.31389	0.000108193	-1.67071	0.314057
116859956	chr11:116859956:G:A	1.77504e-06	-1.42821e-10	-1.33337	0.000110479	-1.42821e-10	-1.33519	0.00011054	-1.42821e-10	-1.33519
116859969	chr11:116859969:C:T	2.09198e-06	-1.42821e-10	-1.16908	0.000127317	-1.42821e-10	-1.19333	0.000127389	-1.42821e-10	-1.19333
116860022	chr11:116860022:G:A	0.000621319	2.34527	2.17938	0.00143876	-0.929289	2.16081	0.00143748	-0.930225	2.1603
116860031	chr11:116860031:G:C	2.20545e-06	-1.42821e-10	-1.11626	0.000133566	-1.42821e-10	-1.14541	0.000133641	-1.42821e-10	-1.14541
116860117	chr11:116860117:C:T	6.80138e-06	0.312281	-0.30235	0.000114427	-0.956	-0.344076	0.00011442	-0.956394	-0.344298
116860489	chr11:116860489:G:A	1.33519e-06	-1.17152	-0.446603	5.57339e-05	-1.50638	-0.513037	5.57684e-05	-1.50646	-0.512908
116860544	chr11:116860544:T:A	1.70819e-06	-0.0495454	-1.32221	0.000176976	0.471735	-1.33573	0.000176379	0.467795	-1.33573
116860745	chr11:116860745:A:ACCCAAATCT	1.25503e-06	-0.34429	-1.33575	0.000135894	0.195409	-1.32355	0.000135362	0.190979	-1.32359
116861028	chr11:116861028:T:G	4.09668e-06	-0.497018	-3.37191e-10	0.000501062	0.176721	-3.37191e-10	0.000498897	0.171829	-3.37191e-10
116861136	chr11:116861136:C:G	1.31018e-06	-1.63703	-3.37191e-10	7.7733e-05	-1.68673	-3.37191e-10	7.77767e-05	-1.68673	-3.37191e-10
116861254	chr11:116861254:G:A	1.97288e-06	-1.42821e-10	-1.2277	0.000124921	-1.42821e-10	-1.21233	0.000124995	-1.42821e-10	-1.2123
116861515	chr11:116861515:T:C	1.58668e-06	-1.44555	-3.37191e-10	8.44217e-05	-1.60419	-3.37191e-10	8.44656e-05	-1.60423	-3.37191e-10
116861796	chr11:116861796:G:T	2.44734e-06	-1.22727	0.215074	0.000105084	-1.46383	0.0785771	0.000105155	-1.46391	0.0787714
116861803	chr11:116861803:G:A	1.45799e-06	-1.53014	-3.37191e-10	9.53543e-05	-1.48241	-3.37191e-10	9.54057e-05	-1.48243	-3.37191e-10
116862140	chr11:116862140:A:G	0.000813284	2.21598	2.57791	0.00208069	-0.961088	2.56153	0.00207882	-0.962006	2.56099
116862487	chr11:116862487:T:A	6.16647e-06	-1.42821e-10	-0.0880672	0.000286817	-1.42821e-10	-0.381166	0.000286995	-1.42821e-10	-0.381106
116862594	chr11:116862594:C:T	2.44509e-06	-1.28101	0.267893	0.000114882	-1.42537	0.129269	0.000114959	-1.42546	0.129468
116862600	chr11:116862600:T:C	6.5029e-06	1.27775	-1.31269	5.95048e-05	-0.733958	-1.21999	5.95249e-05	-0.734012	-1.22017
116862849	chr11:116862849:G:A	9.73672e-07	-1.41736	-0.516519	4.20336e-05	-1.5596	-0.741945	4.20589e-05	-1.55961	-0.741888
116863012	chr11:116863012:T:C	0.000250846	2.00095	1.61669	0.000758977	-1.0491	1.64106	0.00075843	-1.04996	1.64064
116863152	chr11:116863152:T:C	2.23365e-06	-1.42821e-10	-1.10356	0.000171883	-1.42821e-10	-0.893197	0.000171912	-1.42821e-10	-0.893591
116863829	chr11:116863829:G:A	6.11407e-07	-1.1171	-1.28209	2.18463e-05	-1.66755	-1.28843	2.18553e-05	-1.66764	-1.28849
116863972	chr11:116863972:G:A	5.73158e-07	-1.14842	-1.31536	3.55654e-05	-1.20534	-1.26329	3.55842e-05	-1.20534	-1.26333
116864249	chr11:116864249:G:C	3.21111e-06	-1.42821e-10	-0.740577	0.000220845	-1.42821e-10	-0.642548	0.000221061	-1.42821e-10	-0.642133
116864333	chr11:116864333:G:A	1.77691e-06	-1.42821e-10	-1.33232	0.000117345	-1.42821e-10	-1.27489	0.000117395	-1.42821e-10	-1.27503
116865052	chr11:116865052:C:CA	4.27822e-06	-0.453656	-3.37191e-10	0.000532996	0.238504	-3.37191e-10	0.00053069	0.233607	-3.37191e-10
116865072	chr11:116865072:C:G	9.88569e-07	-1.00079	-0.917903	3.20548e-05	-1.60178	-0.97078	3.20733e-05	-1.60183	-0.970717
116865963	chr11:116865963:A:G	0.000142056	1.52529	1.52374	0.000582491	-1.21793	1.54523	0.000582141	-1.21867	1.54481
116866061	chr11:116866061:T:C	1.7773e-06	-1.42821e-10	-1.3321	0.000110537	-1.42821e-10	-1.33466	0.000110599	-1.42821e-10	-1.33466
116866343	chr11:116866343:G:T	3.82377e-06	-1.42821e-10	-0.565957	0.000225347	-1.42821e-10	-0.622367	0.000225476	-1.42821e-10	-0.622359
116866377	chr11:116866377:T:G	5.48861e-06	0.0934471	-0.297965	0.000105188	-1.04737	-0.336885	0.000105185	-1.04774	-0.33711
116866570	chr11:116866570:T:C	1.77089e-06	-1.42821e-10	-1.33571	0.000110515	-1.42821e-10	-1.33486	0.000110577	-1.42821e-10	-1.33486
116866582	chr11:116866582:C:T	1.77109e-06	-1.42821e-10	-1.3356	0.000110423	-1.42821e-10	-1.33569	0.000110485	-1.42821e-10	-1.33569
116866586	chr11:116866586:C:T	4.61629e-06	-0.377603	-3.37191e-10	0.000583799	0.329546	-3.37191e-10	0.000581591	0.325195	-3.37191e-10
116867020	chr11:116867020:T:A	6.16576e-07	-1.05748	-1.33329	3.35841e-05	-1.19119	-1.33477	3.35981e-05	-1.19132	-1.33478
116867330	chr11:116867330:A:G	8.19383e-06	0.513189	-0.317002	0.000131353	-0.806057	-0.356063	0.000131341	-0.806492	-0.356285
116867779	chr11:116867779:T:C	4.823e-06	-1.42821e-10	-0.333797	0.000274243	-1.42821e-10	-0.425997	0.000274474	-1.42821e-10	-0.425714
116869679	chr11:116869679:A:T	5.41801e-06	-1.42821e-10	-0.217465	0.000397154	-1.42821e-10	-0.0556864	0.000397299	-1.42821e-10	-0.0558813
116869766	chr11:116869766:C:T	8.86e-06	0.274354	-3.37191e-10	0.000472936	0.11895	-3.37191e-10	0.00047328	0.119116	-3.37191e-10
116869943	chr11:116869943:G:C	8.35191e-07	-0.760831	-1.32646	5.03103e-05	-0.786329	-1.33547	5.0329e-05	-0.786526	-1.33546
116870530	chr11:116870530:G:A	1.7876e-06	-1.42821e-10	-1.32632	0.000111238	-1.42821e-10	-1.32833	0.000111295	-1.42821e-10	-1.32838
116871124	chr11:116871124:G:A	2.12049e-06	-1.15555	-3.37191e-10	9.91159e-05	-1.44372	-3.37191e-10	9.91627e-05	-1.44381	-3.37191e-10
116871910	chr11:116871910:C:T	4.71277e-06	-0.356917	-3.37191e-10	0.000575105	0.314542	-3.37191e-10	0.000572629	0.309667	-3.37191e-10
116872150	chr11:116872150:A:G	1.11477e-05	-1.42821e-10	0.504043	0.000731646	-1.42821e-10	0.555286	0.000732116	-1.42821e-10	0.555367
116872749	chr11:116872749:C:T	1.80903e-06	-1.42821e-10	-1.3144	0.000110478	-1.42821e-10	-1.33519	0.00011054	-1.42821e-10	-1.33519
116873302	chr11:116873302:C:T	1.92718e-05	0.0696689	0.981779	0.000287177	-1.12873	0.748821	0.000287429	-1.12868	0.749082
116874280	chr11:116874280:C:T	1.25811e-06	-1.67759	-3.37191e-10	8.34026e-05	-1.61633	-3.37191e-10	8.34524e-05	-1.61629	-3.37191e-10
116874768	chr11:116874768:C:G	1.21604e-06	-0.565665	-1.14593	2.42169e-05	-1.67744	-1.17552	2.42315e-05	-1.67746	-1.17546
116875603	chr11:116875603:T:A	2.75478e-06	-1.42821e-10	-0.893855	0.000177136	-1.42821e-10	-0.86309	0.00017725	-1.42821e-10	-0.86301
116875710	chr11:116875710:TTTGA:T	1.77536e-06	-1.42821e-10	-1.33319	0.00011308	-1.42821e-10	-1.31191	0.000113142	-1.42821e-10	-1.31192
116876566	chr11:116876566:C:G	3.72362e-07	-1.56746	-1.32763	2.18384e-05	-1.64308	-1.31326	2.18506e-05	-1.6431	-1.31325
116877453	chr11:116877453:G:A	3.77122e-07	-1.55848	-1.3239	2.20905e-05	-1.63761	-1.30725	2.21029e-05	-1.63762	-1.30724
116877505	chr11:116877505:G:T	3.77597e-07	-1.55863	-1.32249	2.2136e-05	-1.63767	-1.30513	2.21484e-05	-1.63769	-1.30512
116877598	chr11:116877598:T:C	5.82296e-06	-0.145384	-3.37191e-10	0.000199516	-0.744115	-3.37191e-10	0.000199586	-0.744324	-3.37191e-10
116877768	chr11:116877768:C:CTCTATT	2.43295e-06	-0.0581643	-0.959926	2.90519e-05	-1.66667	-1.00426	2.90712e-05	-1.66664	-1.00418
116877799	chr11:116877799:A:G	3.80616e-07	-1.54688	-1.32628	2.21684e-05	-1.63033	-1.31102	2.21808e-05	-1.63034	-1.311
116877977	chr11:116877977:A:C	1.77741e-06	-1.42821e-10	-1.33204	0.000112685	-1.42821e-10	-1.31541	0.000112749	-1.42821e-10	-1.3154
116878028	chr11:116878028:T:C	3.82053e-07	-1.54215	-1.32724	2.22048e-05	-1.62713	-1.31257	2.22172e-05	-1.62715	-1.31255
116878138	chr11:116878138:A:G	5.4423e-07	-1.1799	-1.33567	2.30872e-05	-1.566	-1.33473	2.30977e-05	-1.56612	-1.33472
116878189	chr11:116878189:C:G	1.23144e-06	-0.720024	-0.978986	3.06614e-05	-1.61646	-1.00054	3.06666e-05	-1.61666	-1.00073
116878356	chr11:116878356:C:A	3.88098e-07	-1.5355	-1.31819	2.26074e-05	-1.62294	-1.2988	2.26201e-05	-1.62295	-1.29878
116878368	chr11:116878368:C:A	1.42987e-06	-1.54961	-3.37191e-10	0.000100326	-1.43158	-3.37191e-10	0.000100385	-1.43156	-3.37191e-10
116878793	chr11:116878793:T:G	1.29235e-05	-0.139524	0.791382	0.00019911	-1.28569	0.539535	0.00019928	-1.28564	0.53978
116878955	chr11:116878955:C:T	2.31597e-06	-1.42821e-10	-1.06736	0.000147104	-1.42821e-10	-1.04887	0.000147194	-1.42821e-10	-1.04882
116879162	chr11:116879162:G:A	3.56229e-06	0.576325	-1.21312	4.70173e-05	-1.10857	-1.08093	4.69856e-05	-1.10957	-1.08116
116879261	chr11:116879261:C:T	2.00288e-06	-0.162351	-1.05026	2.64291e-05	-1.6769	-1.08865	2.64462e-05	-1.67688	-1.08858
116879886	chr11:116879886:A:C	6.16779e-06	-1.42821e-10	-0.087853	0.000402467	-1.42821e-10	-0.0423977	0.000402746	-1.42821e-10	-0.042266
116879973	chr11:116879973:T:G	1.1127e-05	-1.42821e-10	0.502185	0.000652191	-1.42821e-10	0.440328	0.000652556	-1.42821e-10	0.440325
116880158	chr11:116880158:A:C	0.000189426	2.69773	0.639073	0.000526876	-0.669545	0.896501	0.000526328	-0.670667	0.89602
116880833	chr11:116880833:G:A	6.14363e-06	1.10091	-1.19269	4.91913e-05	-0.905805	-1.23849	4.92224e-05	-0.905755	-1.23847
116881262	chr11:116881262:T:TTG	3.47165e-07	-1.66546	-1.29969	2.05409e-05	-1.68669	-1.3309	2.05526e-05	-1.68669	-1.33089
116881475	chr11:116881475:G:A	1.47657e-06	-1.51747	-3.37191e-10	8.05243e-05	-1.65145	-3.37191e-10	8.05671e-05	-1.65148	-3.37191e-10
116881503	chr11:116881503:A:T	1.88986e-06	-0.110865	-1.15982	2.43484e-05	-1.67014	-1.17741	2.43638e-05	-1.67012	-1.17736
116881683	chr11:116881683:A:G	4.19467e-06	-1.42821e-10	-0.473379	0.000292997	-1.42821e-10	-0.359846	0.000293104	-1.42821e-10	-0.360044
116881842	chr11:116881842:T:C	1.10702e-05	0.26821	0.228851	0.000190898	-0.966593	0.178322	0.000190877	-0.966986	0.178046
116882836	chr11:116882836:A:G	3.76165e-07	-1.55938	-1.32554	2.20153e-05	-1.63848	-1.30979	2.20276e-05	-1.63849	-1.30978
116883114	chr11:116883114:A:G	5.4341e-06	-0.2145	-3.37191e-10	0.000232812	-0.589778	-3.37191e-10	0.000232909	-0.589926	-3.37191e-10
116883264	chr11:116883264:C:T	1.4347e-06	-1.54624	-3.37191e-10	0.00010945	-1.34454	-3.37191e-10	0.000109521	-1.34446	-3.37191e-10
116883549	chr11:116883549:T:C	3.92975e-07	-1.53109	-1.31012	2.29411e-05	-1.62001	-1.28707	2.2954e-05	-1.62003	-1.28705
116883707	chr11:116883707:G:A	1.79218e-06	-1.42821e-10	-1.32376	0.000112619	-1.42821e-10	-1.316	0.000112683	-1.42821e-10	-1.31599
116884037	chr11:116884037:A:T	1.39964e-06	-1.57098	-3.37191e-10	8.94177e-05	-1.54669	-3.37191e-10	8.94707e-05	-1.54666	-3.37191e-10
116884325	chr11:116884325:T:C	0.00287098	3.521	2.53421	0.00365245	-0.349394	2.51254	0.00364791	-0.350662	2.512
116884803	chr11:116884803:CACAA:C	1.1939e-05	-1.42821e-10	0.572613	0.000658816	-1.42821e-10	0.450434	0.000659328	-1.42821e-10	0.450649
116884868	chr11:116884868:G:A	5.65285e-06	-0.559767	0.384732	0.000113117	-1.48155	0.169957	0.000113209	-1.48152	0.170178
116885467	chr11:116885467:G:A	3.76626e-07	-1.56431	-1.31939	2.21552e-05	-1.64144	-1.3005	2.21676e-05	-1.64146	-1.30048
116885920	chr11:116885920:T:C	1.03289e-05	-1.42821e-10	0.427752	0.000573171	-1.42821e-10	0.311174	0.000573611	-1.42821e-10	0.31138
116885974	chr11:116885974:A:G	1.41957e-06	-1.55684	-3.37191e-10	9.92728e-05	-1.44214	-3.37191e-10	9.93362e-05	-1.44206	-3.37191e-10
116886270	chr11:116886270:G:A	3.76091e-07	-1.5711	-1.31402	2.22356e-05	-1.64547	-1.29285	2.22482e-05	-1.64548	-1.29283
116886532	chr11:116886532:A:G	3.73685e-07	-1.57376	-1.31778	2.20808e-05	-1.64712	-1.29818	2.20933e-05	-1.64714	-1.29816
116886682	chr11:116886682:C:T	3.67595e-07	-1.5946	-1.31337	2.19558e-05	-1.659	-1.29198	2.19683e-05	-1.65901	-1.29196
116887004	chr11:116887004:T:C	5.61637e-06	-0.181508	-3.37191e-10	0.000744312	0.572451	-3.37191e-10	0.000740683	0.567002	-3.37191e-10
116887049	chr11:116887049:C:A	1.34992e-06	-1.60715	-3.37191e-10	9.27371e-05	-1.51024	-3.37191e-10	9.27908e-05	-1.51022	-3.37191e-10
116887077	chr11:116887077:T:C	4.10101e-07	-1.5192	-1.27934	2.40513e-05	-1.61268	-1.24714	2.40649e-05	-1.6127	-1.24712
116887385	chr11:116887385:G:A	4.02569e-06	0.691047	-1.20554	4.46755e-05	-1.08591	-1.15467	4.465e-05	-1.0869	-1.15482
116887500	chr11:116887500:C:T	2.43621e-06	0.213915	-1.23066	0.000311659	1.00503	-1.30313	0.00031009	0.999285	-1.303
116887559	chr11:116887559:G:A	1.86662e-06	-1.42821e-10	-1.28307	0.000111265	-1.42821e-10	-1.3281	0.000111335	-1.42821e-10	-1.32803
116887942	chr11:116887942:T:C	1.27714e-06	-1.66257	-3.37191e-10	8.66455e-05	-1.57819	-3.37191e-10	8.6698e-05	-1.57814	-3.37191e-10
116887975	chr11:116887975:ATACATGAATTGT:A	1.33957e-05	-1.42821e-10	0.68774	0.000954925	-1.42821e-10	0.821622	0.000955284	-1.42821e-10	0.821437
116887977	chr11:116887977:A:C	3.86551e-07	-1.55638	-1.3013	2.28699e-05	-1.6365	-1.27368	2.28829e-05	-1.63652	-1.27367
116888346	chr11:116888346:C:A	3.68514e-06	-1.42821e-10	-0.602885	0.000219457	-1.42821e-10	-0.648856	0.000219578	-1.42821e-10	-0.648863
116888616	chr11:116888616:T:C	6.02651e-06	1.08829	-1.19931	4.72656e-05	-0.939259	-1.24497	4.72955e-05	-0.939207	-1.24495
116888958	chr11:116888958:T:C	1.80877e-06	-1.42821e-10	-1.31455	0.000110417	-1.42821e-10	-1.33575	0.000110479	-1.42821e-10	-1.33575
116889108	chr11:116889108:A:G	3.85503e-07	-1.57459	-1.28581	2.30347e-05	-1.64757	-1.25544	2.30478e-05	-1.64758	-1.25542
116889769	chr11:116889769:C:T	1.47664e-06	-1.51743	-3.37191e-10	8.09773e-05	-1.64584	-3.37191e-10	8.1022e-05	-1.64585	-3.37191e-10
116889829	chr11:116889829:G:A	6.49365e-06	-0.491168	0.454799	0.000125419	-1.43722	0.228873	0.000125522	-1.43719	0.229097
116889915	chr11:116889915:G:T	2.04784e-06	-1.42821e-10	-1.19041	0.000130067	-1.42821e-10	-1.17196	0.000130145	-1.42821e-10	-1.17192
116890784	chr11:116890784:G:A	1.8119e-06	-1.42821e-10	-1.31282	0.000110418	-1.42821e-10	-1.33574	0.00011048	-1.42821e-10	-1.33573
116891099	chr11:116891099:G:C	1.44197e-05	0.761404	-3.37191e-10	0.000626922	0.400812	-3.37191e-10	0.000627264	0.400796	-3.37191e-10
116891195	chr11:116891195:T:C	1.98449e-06	-1.42821e-10	-1.22183	0.000125277	-1.42821e-10	-1.20948	0.000125352	-1.42821e-10	-1.20945
116891304	chr11:116891304:G:A	2.05984e-06	-1.42821e-10	-1.18457	0.000133788	-1.42821e-10	-1.14376	0.000133867	-1.42821e-10	-1.14372
116891312	chr11:116891312:G:A	1.63804e-06	-0.211716	-1.20197	2.41395e-05	-1.66485	-1.19131	2.4155e-05	-1.66483	-1.19125
116891353	chr11:116891353:C:T	2.01126e-06	-1.42821e-10	-1.20843	0.000130968	-1.42821e-10	-1.16505	0.000131047	-1.42821e-10	-1.16502
116891441	chr11:116891441:C:A	1.24205e-06	-0.422549	-1.26788	2.15935e-05	-1.68473	-1.28289	2.16065e-05	-1.68472	-1.28286
116891837	chr11:116891837:A:AG	3.7621e-07	-1.5581	-1.3267	2.19966e-05	-1.63749	-1.31163	2.20089e-05	-1.63751	-1.31162
116891867	chr11:116891867:C:G	2.08837e-06	-0.0734042	-1.0974	0.000130367	-0.0488953	-1.12076	0.000130041	-0.0522139	-1.12051
116891919	chr11:116891919:G:A	1.8259e-06	-1.42821e-10	-1.30512	0.000110504	-1.42821e-10	-1.33496	0.000110568	-1.42821e-10	-1.33494
116893067	chr11:116893067:A:G	1.53413e-06	-1.47923	-3.37191e-10	8.44419e-05	-1.60395	-3.37191e-10	8.44866e-05	-1.60398	-3.37191e-10
116893083	chr11:116893083:G:C	1.99247e-06	-1.21782	-3.37191e-10	0.000147078	-1.04905	-3.37191e-10	0.000147164	-1.04902	-3.37191e-10
116893305	chr11:116893305:C:T	2.7651e-06	0.212109	-1.10222	2.53835e-05	-1.61755	-1.18837	2.54011e-05	-1.61751	-1.18827
116893385	chr11:116893385:A:C	1.93154e-06	-1.42821e-10	-1.24888	0.000113032	-1.42821e-10	-1.31234	0.000113108	-1.42821e-10	-1.31223
116893720	chr11:116893720:C:G	6.12441e-07	-1.22504	-1.17245	3.06887e-05	-1.42691	-1.1892	3.07094e-05	-1.42701	-1.18899
116893746	chr11:116893746:G:C	1.8895e-06	-1.42821e-10	-1.27088	0.000119346	-1.42821e-10	-1.25798	0.000119414	-1.42821e-10	-1.25798
116893866	chr11:116893866:C:T	9.94368e-07	-0.580899	-1.33194	2.80261e-05	-1.38336	-1.32352	2.80365e-05	-1.38354	-1.32352
116894201	chr11:116894201:C:T	2.6385e-06	-1.42821e-10	-0.936981	0.000169165	-1.42821e-10	-0.909133	0.000169271	-1.42821e-10	-0.909072
116894984	chr11:116894984:T:C	1.7797e-06	-0.486157	-0.844589	3.75981e-05	-1.42568	-0.987372	3.76189e-05	-1.42566	-0.987407
116895185	chr11:116895185:C:T	4.02911e-06	-1.42821e-10	-0.513649	0.000240061	-1.42821e-10	-0.559117	0.000240194	-1.42821e-10	-0.559123
116895201	chr11:116895201:G:A	6.944e-06	-1.42821e-10	0.0306848	0.0004135	-1.42821e-10	-0.015353	0.000413739	-1.42821e-10	-0.0153351
116895433	chr11:116895433:G:A	6.31539e-06	-0.0642037	-3.37191e-10	0.000858671	0.715376	-3.37191e-10	0.000854337	0.709755	-3.37191e-10
116896078	chr11:116896078:A:G	1.95365e-06	-1.42821e-10	-1.23749	0.000123755	-1.42821e-10	-1.22171	0.000123825	-1.42821e-10	-1.2217
116896183	chr11:116896183:T:C	4.45365e-06	-0.55278	0.139311	9.29487e-05	-1.45547	-0.0524954	9.3023e-05	-1.45543	-0.0522915
116896972	chr11:116896972:T:C	7.33214e-07	-0.895842	-1.32167	8.56963e-05	-0.340138	-1.24906	8.55182e-05	-0.342606	-1.24924
116897006	chr11:116897006:G:A	5.13707e-06	-0.270711	-3.37191e-10	0.000672165	0.470494	-3.37191e-10	0.00066896	0.465152	-3.37191e-10
116897466	chr11:116897466:T:G	1.77523e-06	-1.42821e-10	-1.33326	0.000110421	-1.42821e-10	-1.33571	0.000110483	-1.42821e-10	-1.33571
116897511	chr11:116897511:A:C	1.71025e-05	-1.42821e-10	0.93203	0.00122851	-1.42821e-10	1.07355	0.00122957	-1.42821e-10	1.07385
116897666	chr11:116897666:G:A	3.37359e-05	-1.42821e-10	1.61137	0.00170081	-1.42821e-10	1.39885	0.00170236	-1.42821e-10	1.3992
116897820	chr11:116897820:T:C	1.92902e-06	-1.42821e-10	-1.25018	0.000133507	-1.42821e-10	-1.14586	0.000133538	-1.42821e-10	-1.14618
116898233	chr11:116898233:T:C	1.77544e-06	-1.42821e-10	-1.33314	0.000110459	-1.42821e-10	-1.33536	0.000110521	-1.42821e-10	-1.33536
116898902	chr11:116898902:T:G	5.38524e-06	-0.223532	-3.37191e-10	0.000147538	-1.04593	-3.37191e-10	0.000147621	-1.04592	-3.37191e-10
116899148	chr11:116899148:G:A	4.87661e-06	-1.42821e-10	-0.322742	0.000289912	-1.42821e-10	-0.370433	0.000290072	-1.42821e-10	-0.370441
116899390	chr11:116899390:C:T	7.75553e-06	-1.42821e-10	0.141212	0.00057282	-1.42821e-10	0.310561	0.000573523	-1.42821e-10	0.311226
116899801	chr11:116899801:A:G	0.00237467	3.693	2.17242	0.00292727	-0.232849	2.17467	0.00292354	-0.234171	2.17415
116900143	chr11:116900143:C:T	2.50979e-06	-1.42821e-10	-0.986994	0.000160554	-1.42821e-10	-0.961379	0.000160656	-1.42821e-10	-0.961307
116900295	chr11:116900295:C:T	6.7359e-06	-1.42821e-10	0.000258392	0.000450914	-1.42821e-10	0.0712664	0.000451303	-1.42821e-10	0.0715666
116900488	chr11:116900488:T:C	6.28709e-06	-0.0686947	-3.37191e-10	0.000855386	0.711543	-3.37191e-10	0.000851064	0.705916	-3.37191e-10
116900489	chr11:116900489:G:A	1.86955e-06	-1.42821e-10	-1.2815	0.000117533	-1.42821e-10	-1.27329	0.000117601	-1.42821e-10	-1.27327
116900640	chr11:116900640:C:T	4.16225e-07	-1.58711	-1.19662	2.67672e-05	-1.68494	-1.06789	2.67804e-05	-1.68494	-1.06796
116900855	chr11:116900855:T:C	1.28128e-05	-1.42821e-10	0.643252	0.000927302	-1.42821e-10	0.792269	0.000927943	-1.42821e-10	0.792399
116900884	chr11:116900884:G:A	4.01154e-06	-1.07202	0.553999	0.000149588	-1.52931	0.497187	0.000149617	-1.52945	0.496957
116900974	chr11:116900974:C:T	2.15911e-06	-1.42821e-10	-1.1375	0.000122639	-1.42821e-10	-1.23077	0.000122708	-1.42821e-10	-1.23076
116901725	chr11:116901725:C:T	1.32158e-05	1.51231	-0.838092	9.44773e-05	-0.823485	-0.668165	9.43534e-05	-0.824915	-0.668609
116901770	chr11:116901770:T:C	3.6745e-07	-1.67801	-1.23035	2.19044e-05	-1.6851	-1.26822	2.19163e-05	-1.6851	-1.26824
116901771	chr11:116901771:G:C	1.80883e-06	-1.42821e-10	-1.31451	0.000113385	-1.42821e-10	-1.30922	0.000113451	-1.42821e-10	-1.3092
116902071	chr11:116902071:C:A	0.00224669	3.46757	2.34245	0.00290327	-0.402008	2.33559	0.00289979	-0.403244	2.33507
116902662	chr11:116902662:A:T	2.60068e-06	0.233589	-1.18501	3.27344e-05	-1.32146	-1.23012	3.27546e-05	-1.32143	-1.2301
116902849	chr11:116902849:C:T	6.56409e-06	-1.42821e-10	-0.0255799	0.000476827	-1.42821e-10	0.127144	0.000476975	-1.42821e-10	0.126892
116903045	chr11:116903045:T:G	3.82493e-07	-1.68098	-1.18725	2.27073e-05	-1.68327	-1.23405	2.27196e-05	-1.68327	-1.23408
116903627	chr11:116903627:A:G	3.06323e-06	-1.42821e-10	-0.787725	0.000205618	-1.42821e-10	-0.71399	0.000205743	-1.42821e-10	-0.713946
116903672	chr11:116903672:C:A	1.86632e-06	-1.42821e-10	-1.28323	0.000117314	-1.42821e-10	-1.27516	0.000117383	-1.42821e-10	-1.27513
116903731	chr11:116903731:A:G	9.05642e-07	-0.88363	-1.12267	3.47732e-05	-1.35095	-1.14022	3.47856e-05	-1.35109	-1.14028
116903759	chr11:116903759:T:A	1.05023e-06	-1.58808	-0.270103	5.67581e-05	-1.65376	-0.347451	5.67906e-05	-1.65377	-0.347428
116903773	chr11:116903773:T:G	1.86749e-06	-1.42821e-10	-1.2826	0.000117396	-1.42821e-10	-1.27446	0.000117465	-1.42821e-10	-1.27443
116903783	chr11:116903783:G:C	3.73501e-07	-1.68426	-1.20777	2.24119e-05	-1.67952	-1.25089	2.24242e-05	-1.67952	-1.25091
116904173	chr11:116904173:A:C	2.05186e-06	-1.42821e-10	-1.18845	0.000130487	-1.42821e-10	-1.16874	0.00013056	-1.42821e-10	-1.16874
116906347	chr11:116906347:T:A	3.63167e-07	-1.67753	-1.24255	2.16657e-05	-1.68529	-1.27899	2.16775e-05	-1.68529	-1.27901
116906678	chr11:116906678:T:C	3.11014e-06	-0.772527	-3.37191e-10	0.000123864	-1.22083	-3.37191e-10	0.000123915	-1.22097	-3.37191e-10
116907422	chr11:116907422:G:A	1.5046e-05	-0.0465967	0.850513	0.00209209	0.733195	0.872714	0.00208144	0.727574	0.872672
116907464	chr11:116907464:C:T	4.41404e-07	-1.64277	-1.08222	3.10276e-05	-1.68242	-0.922709	3.10425e-05	-1.68242	-0.922795
116907559	chr11:116907559:T:C	5.06435e-06	-0.851573	0.566604	0.000120024	-1.58922	0.336903	0.000120122	-1.5892	0.337133
116907577	chr11:116907577:C:T	2.3052e-06	-1.07203	-3.37191e-10	7.87336e-05	-1.67394	-3.37191e-10	7.87772e-05	-1.67395	-3.37191e-10
116908097	chr11:116908097:A:G	3.498e-07	-1.68379	-1.2738	2.23757e-05	-1.67994	-1.25209	2.23888e-05	-1.67993	-1.25208
116908783	chr11:116908783:G:A	7.968e-06	0.750107	-0.581867	0.000205933	-0.165213	-0.547247	0.00020564	-0.166889	-0.547558
116908960	chr11:116908960:G:A	6.75168e-06	-1.42821e-10	0.00259718	0.000451649	-1.42821e-10	0.0728956	0.000452038	-1.42821e-10	0.0731954
116909640	chr11:116909640:C:T	1.93591e-06	-1.42821e-10	-1.24661	0.000121938	-1.42821e-10	-1.2365	0.00012201	-1.42821e-10	-1.23647
116909763	chr11:116909763:GACTA:G	2.30764e-06	-1.42821e-10	-1.07097	0.000142271	-1.42821e-10	-1.08227	0.000142351	-1.42821e-10	-1.08227
116909851	chr11:116909851:G:A	5.85062e-06	-0.140646	-3.37191e-10	0.000784114	0.624544	-3.37191e-10	0.00078023	0.619017	-3.37191e-10
116909852	chr11:116909852:T:C	1.36102e-06	-1.59896	-3.37191e-10	7.79523e-05	-1.68391	-3.37191e-10	7.79959e-05	-1.68392	-3.37191e-10
116909986	chr11:116909986:A:G	6.48883e-06	-0.0371119	-3.37191e-10	0.000889549	0.750705	-3.37191e-10	0.000885011	0.745029	-3.37191e-10
116910202	chr11:116910202:C:T	2.08254e-06	0.115603	-1.28921	0.000306976	0.892673	-1.20591	0.000305329	0.887001	-1.20618
116910376	chr11:116910376:T:C	1.97487e-06	-1.42821e-10	-1.22669	0.000125035	-1.42821e-10	-1.21142	0.00012511	-1.42821e-10	-1.21138
116910971	chr11:116910971:A:T	1.08162e-05	-1.42821e-10	0.473847	0.00116006	-1.42821e-10	1.01622	0.00115991	-1.42821e-10	1.01553
116910983	chr11:116910983:T:C	2.16934e-06	0.162322	-1.29509	0.000321691	0.949163	-1.21558	0.000319951	0.943437	-1.21584
116911284	chr11:116911284:G:T	5.23427e-06	0.0726115	-0.324577	9.88437e-05	-1.07916	-0.367306	9.88415e-05	-1.07952	-0.36753
116911325	chr11:116911325:C:T	1.7878e-06	-1.42821e-10	-1.32621	0.000110976	-1.42821e-10	-1.3307	0.000111038	-1.42821e-10	-1.3307
116911486	chr11:116911486:A:G	2.65074e-06	-0.932356	-3.37191e-10	7.77798e-05	-1.68613	-3.37191e-10	7.78234e-05	-1.68613	-3.37191e-10
116911543	chr11:116911543:G:A	5.3654e-06	-1.42821e-10	-0.227222	0.00032103	-1.42821e-10	-0.268475	0.000321215	-1.42821e-10	-0.268461
116911614	chr11:116911614:T:G	3.43716e-06	-1.42821e-10	-0.672547	0.000236588	-1.42821e-10	-0.573691	0.000236741	-1.42821e-10	-0.573606
116912014	chr11:116912014:T:G	3.22038e-06	-1.42821e-10	-0.737694	0.000192944	-1.42821e-10	-0.777608	0.000193051	-1.42821e-10	-0.777616
116912103	chr11:116912103:T:C	6.34959e-06	0.168982	-0.227784	0.000236181	-0.589621	0.0142087	0.000235847	-0.59109	0.0137012
116912258	chr11:116912258:T:G	3.5611e-07	-1.68311	-1.2566	2.15172e-05	-1.68127	-1.28989	2.1529e-05	-1.68127	-1.2899
116912370	chr11:116912370:G:A	1.9941e-06	-1.42821e-10	-1.217	0.000126291	-1.42821e-10	-1.20142	0.000126367	-1.42821e-10	-1.20138
116912426	chr11:116912426:C:G	5.36409e-06	-0.227467	-3.37191e-10	0.000705046	0.518254	-3.37191e-10	0.000701648	0.512861	-3.37191e-10
116912529	chr11:116912529:G:A	1.94045e-06	-1.42821e-10	-1.24427	0.00012224	-1.42821e-10	-1.23403	0.000122312	-1.42821e-10	-1.234
116912884	chr11:116912884:T:C	5.84759e-06	0.0571657	-0.198329	0.000221887	-0.684163	0.0463225	0.000221591	-0.685548	0.0458095
116913525	chr11:116913525:AG:A	3.57097e-07	-1.68405	-1.25289	2.16067e-05	-1.67991	-1.2871	2.16186e-05	-1.6799	-1.28712
116913660	chr11:116913660:G:T	7.23494e-07	-0.907469	-1.32339	8.41589e-05	-0.354412	-1.25289	8.39855e-05	-0.356866	-1.25306
116913976	chr11:116913976:T:C	3.62129e-07	-1.6842	-1.23874	2.18474e-05	-1.67978	-1.27615	2.18594e-05	-1.67977	-1.27617
116914096	chr11:116914096:GAAAC:G	7.71604e-06	0.136108	-3.37191e-10	0.00110027	0.963304	-3.37191e-10	0.00109441	0.957401	-3.37191e-10
116914625	chr11:116914625:C:T	3.6456e-07	-1.68497	-1.23129	2.20052e-05	-1.67838	-1.27034	2.20173e-05	-1.67838	-1.27036
116914883	chr11:116914883:G:A	3.02577e-06	-1.42821e-10	-0.800029	0.000196253	-1.42821e-10	-0.760607	0.000196366	-1.42821e-10	-0.760589
116915664	chr11:116915664:T:C	5.34222e-06	-1.42821e-10	-0.231552	0.00031619	-1.42821e-10	-0.283666	0.000316365	-1.42821e-10	-0.283674
116915676	chr11:116915676:G:A	1.51887e-05	-1.42821e-10	0.813359	0.000805209	-1.42821e-10	0.651091	0.000805843	-1.42821e-10	0.651318
116915801	chr11:116915801:C:T	1.70876e-05	-1.42821e-10	0.931162	0.00122914	-1.42821e-10	1.07406	0.00123019	-1.42821e-10	1.07436
116915877	chr11:116915877:A:C	2.87389e-06	-1.42821e-10	-0.851528	0.000206843	-1.42821e-10	-0.708049	0.000206988	-1.42821e-10	-0.707913
116916432	chr11:116916432:C:T	1.67226e-05	-0.00593525	0.915502	0.000199728	-1.4237	0.680649	0.000199896	-1.42367	0.680897
116916476	chr11:116916476:T:C	2.35822e-06	0.227049	-1.27633	0.000356919	1.02292	-1.18542	0.000354952	1.01712	-1.18571
116916498	chr11:116916498:T:C	1.97872e-06	-1.42821e-10	-1.22474	0.000138393	-1.42821e-10	-1.10991	0.000138422	-1.42821e-10	-1.11027
116916604	chr11:116916604:G:A	3.84409e-07	-1.68402	-1.17922	2.3489e-05	-1.6544	-1.22908	2.35019e-05	-1.65439	-1.2291
116916745	chr11:116916745:C:T	1.80676e-06	-1.42821e-10	-1.31566	0.000113244	-1.42821e-10	-1.31047	0.000113306	-1.42821e-10	-1.31048
116916917	chr11:116916917:C:T	3.58513e-07	-1.68566	-1.24733	2.17749e-05	-1.67647	-1.28278	2.17869e-05	-1.67647	-1.2828
116917428	chr11:116917428:G:A	2.06185e-06	-1.42821e-10	-1.18359	0.000131211	-1.42821e-10	-1.1632	0.000131285	-1.42821e-10	-1.1632
116918001	chr11:116918001:A:C	1.77575e-06	-1.42821e-10	-1.33297	0.000111197	-1.42821e-10	-1.32871	0.000111259	-1.42821e-10	-1.32871
116918121	chr11:116918121:C:T	3.70595e-07	-1.56423	-1.3356	2.60474e-05	-1.44618	-1.33391	2.60632e-05	-1.44614	-1.33391
116918280	chr11:116918280:A:G	1.78596e-06	-1.32724	-3.37191e-10	9.63199e-05	-1.47233	-3.37191e-10	9.63694e-05	-1.47238	-3.37191e-10
116918328	chr11:116918328:T:C	1.61908e-05	-1.42821e-10	0.87725	0.0012209	-1.42821e-10	1.06733	0.00122102	-1.42821e-10	1.06687
116918513	chr11:116918513:G:A	1.86924e-06	-1.42821e-10	-1.28166	0.000117954	-1.42821e-10	-1.26972	0.000118023	-1.42821e-10	-1.26969
116918722	chr11:116918722:T:C	2.61241e-06	0.0857527	-1.03267	0.00042306	0.856228	-0.848724	0.000420667	0.850547	-0.849278
116918919	chr11:116918919:C:A	1.89192e-06	-1.54887	0.27927	0.000113533	-1.55343	0.245512	0.000113585	-1.55342	0.245402
116919393	chr11:116919393:T:C	2.19532e-06	-1.42821e-10	-1.12087	0.000136263	-1.42821e-10	-1.12543	0.000136343	-1.42821e-10	-1.1254
116919522	chr11:116919522:A:G	1.88948e-06	-1.42821e-10	-1.27089	0.000119297	-1.42821e-10	-1.2584	0.000119364	-1.42821e-10	-1.2584
116920021	chr11:116920021:G:A	6.5292e-06	-1.42821e-10	-0.0309091	0.000436448	-1.42821e-10	0.0386595	0.000436825	-1.42821e-10	0.0389612
116920591	chr11:116920591:G:A	4.72556e-07	-1.51768	-1.13911	2.4353e-05	-1.65001	-1.19735	2.43657e-05	-1.65002	-1.19737
116920675	chr11:116920675:C:T	2.84385e-06	-0.862034	-3.37191e-10	0.00011056	-1.33445	-3.37191e-10	0.000110622	-1.33445	-3.37191e-10
116921010	chr11:116921010:C:T	1.822e-06	-1.42821e-10	-1.30726	0.000114848	-1.42821e-10	-1.2964	0.000114914	-1.42821e-10	-1.29639
116921339	chr11:116921339:A:G	2.07315e-06	-1.42821e-10	-1.17813	0.000119643	-1.42821e-10	-1.2555	0.000119711	-1.42821e-10	-1.25549
116921583	chr11:116921583:G:A	3.15311e-06	0.300197	-1.059	0.000523752	1.11056	-0.889547	0.000520632	1.10457	-0.890098
116921620	chr11:116921620:C:T	2.74866e-06	0.150019	-1.0461	0.00044523	0.931769	-0.873188	0.00044266	0.925979	-0.873749
116921641	chr11:116921641:T:G	1.69156e-06	-1.08417	-0.297369	4.84308e-05	-1.68637	-0.4735	4.84662e-05	-1.68637	-0.473331
116921729	chr11:116921729:T:C	4.41702e-07	-1.60305	-1.12126	2.94079e-05	-1.67231	-0.986438	2.9422e-05	-1.67231	-0.986523
116922245	chr11:116922245:A:G	4.28177e-07	-1.43109	-1.32433	4.53971e-05	-0.965034	-1.25953	4.533e-05	-0.966896	-1.25971
116922515	chr11:116922515:G:A	0.000190968	3.36022	-0.0153054	0.000258628	-0.417247	-0.0673717	0.000258341	-0.418476	-0.0678148
116922560	chr11:116922560:G:T	6.87317e-06	-1.42821e-10	0.0204322	0.000500395	-1.42821e-10	0.175388	0.000500548	-1.42821e-10	0.175133
116922566	chr11:116922566:C:T	1.82264e-06	-1.42821e-10	-1.30691	0.000110633	-1.42821e-10	-1.3338	0.000110693	-1.42821e-10	-1.33381
116922749	chr11:116922749:ATT:A	2.9118e-06	0.227532	-1.06595	0.000476717	1.025	-0.898081	0.000473926	1.01911	-0.898626
116924008	chr11:116924008:G:A	5.56353e-06	-1.42821e-10	-0.190961	0.000332318	-1.42821e-10	-0.233919	0.000332509	-1.42821e-10	-0.233905
116924163	chr11:116924163:G:A	2.83156e-06	0.456369	-1.32274	2.95803e-05	-1.31949	-1.33341	2.9598e-05	-1.31946	-1.33341
116924405	chr11:116924405:G:A	1.23381e-05	-1.42821e-10	0.605498	0.00133725	-1.42821e-10	1.15836	0.00133697	-1.42821e-10	1.15759
116924632	chr11:116924632:T:C	4.16509e-06	-1.42821e-10	-0.480456	0.000245606	-1.42821e-10	-0.536283	0.000245727	-1.42821e-10	-0.536352
116924816	chr11:116924816:G:A	5.11947e-06	-0.274142	-3.37191e-10	0.000235927	-0.576488	-3.37191e-10	0.000236038	-0.57658	-3.37191e-10
116925232	chr11:116925232:G:C	5.09037e-07	-1.48686	-1.09556	2.55845e-05	-1.63753	-1.1605	2.55978e-05	-1.63754	-1.16053
116925349	chr11:116925349:G:A	4.74434e-07	-1.5104	-1.14242	2.43296e-05	-1.64846	-1.19986	2.43423e-05	-1.64847	-1.19988
116925690	chr11:116925690:T:C	1.79689e-06	-1.42821e-10	-1.32114	0.000112555	-1.42821e-10	-1.31656	0.000112617	-1.42821e-10	-1.31657
116925693	chr11:116925693:A:G	2.85596e-06	-1.42821e-10	-0.857785	0.000139606	-1.42821e-10	-1.10119	0.000139689	-1.42821e-10	-1.10116
116926130	chr11:116926130:A:T	0.000356261	3.7345	0.233964	0.000388261	-0.250575	0.172244	0.000387793	-0.251888	0.171789
116926242	chr11:116926242:G:A	4.02036e-06	-1.42821e-10	-0.515822	0.000241975	-1.42821e-10	-0.551175	0.000242114	-1.42821e-10	-0.551162
116926726	chr11:116926726:T:C	1.2672e-06	-1.67038	-3.37191e-10	8.73273e-05	-1.57035	-3.37191e-10	8.73833e-05	-1.57027	-3.37191e-10
116926759	chr11:116926759:G:A	4.4805e-07	-1.54605	-1.164	2.35276e-05	-1.66388	-1.21795	2.354e-05	-1.66389	-1.21798
116926905	chr11:116926905:T:C	3.1747e-06	-1.42821e-10	-0.75198	0.000160412	-1.42821e-10	-0.962264	0.00016051	-1.42821e-10	-0.962215
116926968	chr11:116926968:T:C	4.31306e-07	-1.41254	-1.33559	4.4137e-05	-0.940913	-1.3118	4.40738e-05	-0.942809	-1.3119
116927787	chr11:116927787:C:T	6.04777e-06	-0.107505	-3.37191e-10	0.00081623	0.664686	-3.37191e-10	0.000812145	0.659108	-3.37191e-10
116927828	chr11:116927828:C:T	0.00047827	3.86109	0.401895	0.000496569	-0.183628	0.351341	0.000495943	-0.184972	0.350861
116927851	chr11:116927851:T:C	2.55334e-06	-1.42821e-10	-0.96979	0.000156949	-1.42821e-10	-0.984089	0.000157036	-1.42821e-10	-0.984098
116928247	chr11:116928247:A:G	1.32878e-05	1.02914	-0.349487	7.80719e-05	-1.28013	-0.402248	7.81364e-05	-1.28003	-0.402082
116929315	chr11:116929315:G:A	2.18898e-06	-1.42821e-10	-1.12376	0.000132557	-1.42821e-10	-1.153	0.000132632	-1.42821e-10	-1.15299
116929438	chr11:116929438:A:T	4.50382e-07	-1.57087	-1.13398	2.93904e-05	-1.65714	-1.0022	2.94046e-05	-1.65714	-1.00228
116929517	chr11:116929517:T:TCC	3.09769e-06	0.245167	-1.0217	0.00051587	1.04788	-0.842031	0.00051282	1.04196	-0.84261
116930074	chr11:116930074:G:A	7.16409e-06	-1.42821e-10	0.0618871	0.00048091	-1.42821e-10	0.135671	0.000481329	-1.42821e-10	0.135979
116930227	chr11:116930227:T:C	0.000343714	3.59647	0.336147	0.000406384	-0.318529	0.285818	0.000405901	-0.31981	0.285348
116930345	chr11:116930345:C:G	4.53825e-07	-1.52046	-1.17678	2.35307e-05	-1.65297	-1.22874	2.35431e-05	-1.65298	-1.22876
116930485	chr11:116930485:A:C	0.000103252	1.20252	1.52746	0.000400555	-1.40318	1.35602	0.000400919	-1.40311	1.35629
116930583	chr11:116930583:C:T	2.75951e-06	0.1675	-1.05964	0.000446761	0.952975	-0.890962	0.000444173	0.947155	-0.891512
116930813	chr11:116930813:C:G	1.22754e-05	-0.0202862	0.62069	0.000126906	-1.58539	0.38882	0.000127009	-1.58537	0.389051
116931095	chr11:116931095:C:T	1.88372e-06	-0.898591	-0.375356	4.5415e-05	-1.67472	-0.54945	4.54481e-05	-1.67471	-0.54929
116931865	chr11:116931865:T:A	2.71316e-06	-0.813846	-0.0952347	5.92861e-05	-1.66247	-0.295169	5.9331e-05	-1.66245	-0.294985
116931940	chr11:116931940:G:T	3.03029e-05	-1.42821e-10	1.50405	0.00104598	-1.42821e-10	0.912697	0.00104675	-1.42821e-10	0.912873
116931985	chr11:116931985:T:C	1.92278e-06	-1.42821e-10	-1.25342	0.000121516	-1.42821e-10	-1.23996	0.000121585	-1.42821e-10	-1.23996
116932424	chr11:116932424:G:A	3.00817e-06	-1.42821e-10	-0.805861	0.000193014	-1.42821e-10	-0.777246	0.00019314	-1.42821e-10	-0.777158
116932918	chr11:116932918:C:G	4.69225e-06	-0.36128	-3.37191e-10	0.000130285	-1.17028	-3.37191e-10	0.000130358	-1.17028	-3.37191e-10
116933289	chr11:116933289:C:T	4.81496e-07	-1.57784	-1.06021	2.53556e-05	-1.67561	-1.1314	2.53688e-05	-1.67562	-1.13143
116933428	chr11:116933428:T:C	3.3516e-06	-0.359267	-0.33849	0.000113337	-1.1613	-0.148348	0.00011323	-1.16231	-0.148838
116933709	chr11:116933709:T:C	2.16085e-06	-1.42821e-10	-1.13669	0.000130941	-1.42821e-10	-1.16526	0.000131015	-1.42821e-10	-1.16526
116934043	chr11:116934043:C:G	2.32574e-06	-1.42821e-10	-1.06316	0.000144308	-1.42821e-10	-1.06806	0.000144393	-1.42821e-10	-1.06803
116934046	chr11:116934046:T:G	4.43486e-07	-1.54381	-1.17648	2.33062e-05	-1.66303	-1.22826	2.33185e-05	-1.66304	-1.22828
116934110	chr11:116934110:A:C	2.88563e-06	-1.42821e-10	-0.847452	0.000177074	-1.42821e-10	-0.863443	0.000177171	-1.42821e-10	-0.863454
116934488	chr11:116934488:T:C	2.222e-05	0.49987	0.693929	0.00016764	-1.49618	0.577989	0.00016779	-1.49611	0.578256
116934725	chr11:116934725:G:A	3.87743e-07	-1.61716	-1.23745	2.16851e-05	-1.68612	-1.27726	2.16969e-05	-1.68613	-1.27728
116934807	chr11:116934807:C:T	1.92206e-06	-1.42821e-10	-1.2538	0.00012148	-1.42821e-10	-1.24026	0.000121548	-1.42821e-10	-1.24026
116934980	chr11:116934980:G:A	3.86302e-07	-1.6266	-1.23173	2.17686e-05	-1.6867	-1.27284	2.17804e-05	-1.6867	-1.27286
116935158	chr11:116935158:G:T	2.23015e-06	0.225856	-1.33098	2.41543e-05	-1.5198	-1.33575	2.41685e-05	-1.51977	-1.33575
116935651	chr11:116935651:G:T	2.60763e-06	0.128346	-1.0771	0.000416199	0.903951	-0.912798	0.000413814	0.898181	-0.913335
116935696	chr11:116935696:T:C	1.86474e-06	-0.253944	-1.03013	4.95213e-05	-1.10717	-1.03043	4.94876e-05	-1.10821	-1.03064
116935900	chr11:116935900:T:C	2.43311e-06	-1.01802	-3.37191e-10	0.000122612	-1.23098	-3.37191e-10	0.000122679	-1.231	-3.37191e-10
116935971	chr11:116935971:A:G	1.56308e-05	1.14805	-0.306	8.19922e-05	-1.27848	-0.354907	8.20612e-05	-1.27838	-0.35473
116936315	chr11:116936315:G:A	1.96004e-06	-1.42821e-10	-1.23423	0.000124031	-1.42821e-10	-1.21948	0.000124101	-1.42821e-10	-1.21947
116936457	chr11:116936457:T:G	4.55604e-07	-1.54067	-1.15266	2.38019e-05	-1.66177	-1.20848	2.38144e-05	-1.66177	-1.2085
116936510	chr11:116936510:C:T	4.45446e-07	-1.40468	-1.3112	2.29362e-05	-1.60107	-1.30622	2.29487e-05	-1.60108	-1.30623
116936652	chr11:116936652:G:C	4.49783e-07	-1.54795	-1.15823	2.3621e-05	-1.6647	-1.21318	2.36334e-05	-1.6647	-1.2132
116936787	chr11:116936787:C:T	1.79888e-06	-1.42821e-10	-1.32003	0.000112952	-1.42821e-10	-1.31304	0.000113018	-1.42821e-10	-1.31303
116937069	chr11:116937069:T:A	4.08935e-06	-1.42821e-10	-0.498808	0.000245955	-1.42821e-10	-0.534861	0.000246096	-1.42821e-10	-0.534851
116937254	chr11:116937254:A:G	1.11902e-05	1.49308	-0.985236	6.05293e-05	-0.932092	-1.00479	6.05758e-05	-0.931954	-1.00472
116937405	chr11:116937405:T:G	1.99499e-06	-1.42821e-10	-1.21655	0.000126431	-1.42821e-10	-1.20031	0.000126502	-1.42821e-10	-1.20031
116937648	chr11:116937648:A:G	1.07801e-05	-1.42821e-10	0.470505	0.00114653	-1.42821e-10	1.00448	0.00114632	-1.42821e-10	1.00374
116937737	chr11:116937737:C:T	4.56431e-07	-1.54111	-1.1504	2.3843e-05	-1.66186	-1.20666	2.38555e-05	-1.66187	-1.20669
116937942	chr11:116937942:C:T	6.0151e-06	-0.11292	-3.37191e-10	0.000809905	0.656907	-3.37191e-10	0.000805863	0.651342	-3.37191e-10
116938141	chr11:116938141:G:T	3.48195e-06	-0.659602	-3.37191e-10	0.000143545	-1.07336	-3.37191e-10	0.000143605	-1.0735	-3.37191e-10
116938148	chr11:116938148:T:G	2.42945e-06	-1.42821e-10	-1.01953	0.000146917	-1.42821e-10	-1.05014	0.000147	-1.42821e-10	-1.05014
116938858	chr11:116938858:A:G	1.77096e-06	-1.42821e-10	-1.33567	0.000110598	-1.42821e-10	-1.33411	0.00011066	-1.42821e-10	-1.33411
116939073	chr11:116939073:T:G	4.57701e-07	-1.54871	-1.14002	2.39768e-05	-1.66495	-1.19797	2.39894e-05	-1.66496	-1.198
116939375	chr11:116939375:T:C	2.83673e-06	-1.42821e-10	-0.864541	0.000174123	-1.42821e-10	-0.880248	0.000174219	-1.42821e-10	-0.880258
116939662	chr11:116939662:A:T	2.52483e-06	-1.42821e-10	-0.981019	0.000189941	-1.42821e-10	-0.793297	0.000189932	-1.42821e-10	-0.793906
116939742	chr11:116939742:C:T	2.22446e-06	-1.42821e-10	-1.10768	0.000134238	-1.42821e-10	-1.1404	0.000134314	-1.42821e-10	-1.14039
116939774	chr11:116939774:T:C	1.78483e-06	-1.42821e-10	-1.32787	0.000112405	-1.42821e-10	-1.3179	0.000112463	-1.42821e-10	-1.31795
116940059	chr11:116940059:T:C	6.04325e-06	-0.108251	-3.37191e-10	0.000444482	0.0569	-3.37191e-10	0.000444716	0.0568632	-3.37191e-10
116940170	chr11:116940170:T:A	5.84219e-06	-1.42821e-10	-0.142088	0.000349155	-1.42821e-10	-0.184493	0.000349357	-1.42821e-10	-0.184478
116940190	chr11:116940190:A:G	4.54572e-07	-1.54422	-1.15138	2.37942e-05	-1.66315	-1.20742	2.38067e-05	-1.66316	-1.20745
116940238	chr11:116940238:T:G	4.53036e-07	-1.55421	-1.14477	2.38339e-05	-1.66689	-1.20201	2.38464e-05	-1.6669	-1.20204
116940341	chr11:116940341:T:C	5.1342e-07	-1.59022	-0.983631	3.51338e-05	-1.66677	-0.814073	3.515e-05	-1.66677	-0.814177
116940771	chr11:116940771:C:G	4.48314e-07	-1.53026	-1.17919	2.3385e-05	-1.65738	-1.23054	2.33973e-05	-1.65739	-1.23056
116941162	chr11:116941162:A:G	2.20291e-06	-0.0393411	-1.07807	0.000340908	0.705509	-0.913906	0.00033905	0.700017	-0.914441
116941313	chr11:116941313:C:G	8.45994e-06	1.24979	-1.02165	4.35424e-05	-1.2251	-1.04117	4.35742e-05	-1.225	-1.04111
116941342	chr11:116941342:A:C	4.54819e-07	-1.53928	-1.15577	2.37555e-05	-1.66106	-1.21113	2.3768e-05	-1.66107	-1.21116
116941912	chr11:116941912:T:C	4.62855e-07	-1.53269	-1.14484	2.40386e-05	-1.65828	-1.20207	2.40512e-05	-1.65829	-1.20209
116943076	chr11:116943076:C:T	1.82555e-06	-1.42821e-10	-1.30531	0.000114814	-1.42821e-10	-1.2967	0.000114879	-1.42821e-10	-1.29669
116943263	chr11:116943263:A:C	4.41555e-07	-1.39171	-1.33294	4.73315e-05	-0.896209	-1.28663	4.72588e-05	-0.898165	-1.28677
116943358	chr11:116943358:C:T	4.18644e-06	-1.42821e-10	-0.475343	0.000263168	-1.42821e-10	-0.467218	0.000263368	-1.42821e-10	-0.46702
116943930	chr11:116943930:A:G	4.53345e-07	-1.55802	-1.14028	2.39197e-05	-1.6685	-1.19681	2.39323e-05	-1.6685	-1.19684
116944349	chr11:116944349:T:C	2.49861e-06	-1.42821e-10	-0.991459	0.000186935	-1.42821e-10	-0.809247	0.000186929	-1.42821e-10	-0.809842
116944549	chr11:116944549:G:A	5.15285e-06	-0.267644	-3.37191e-10	0.000669464	0.466468	-3.37191e-10	0.00066627	0.461124	-3.37191e-10
116944590	chr11:116944590:A:G	2.65405e-06	0.162473	-1.09358	0.000424358	0.944559	-0.933992	0.000421913	0.938744	-0.934515
116944868	chr11:116944868:T:A	2.60774e-06	-1.42821e-10	-0.948708	0.000197018	-1.42821e-10	-0.756717	0.000197005	-1.42821e-10	-0.757341
116944883	chr11:116944883:C:T	4.37062e-07	-1.58991	-1.14497	2.35433e-05	-1.67906	-1.20211	2.35557e-05	-1.67906	-1.20214
116945046	chr11:116945046:G:A	4.36647e-07	-1.43422	-1.3016	2.31874e-05	-1.59871	-1.29769	2.32e-05	-1.59873	-1.29769
116945053	chr11:116945053:G:A	5.24828e-07	-1.59884	-0.953043	3.79129e-05	-1.63038	-0.77434	3.79305e-05	-1.63037	-0.774442
116945175	chr11:116945175:G:A	4.3392e-07	-1.5903	-1.15179	2.34082e-05	-1.67914	-1.20778	2.34206e-05	-1.67915	-1.20781
116946062	chr11:116946062:A:G	4.21828e-07	-1.5802	-1.19015	2.27513e-05	-1.67604	-1.23934	2.27634e-05	-1.67605	-1.23937
116946168	chr11:116946168:C:T	1.14889e-06	-0.513791	-1.2546	4.39696e-05	-1.00202	-1.25449	4.39879e-05	-1.0022	-1.25445
116946803	chr11:116946803:C:T	2.57215e-06	-1.42821e-10	-0.96245	0.000160429	-1.42821e-10	-0.962157	0.000160521	-1.42821e-10	-0.96215
116946939	chr11:116946939:A:C	4.35925e-07	-1.41985	-1.31763	4.71055e-05	-0.943768	-1.24385	4.70338e-05	-0.945657	-1.24405
116947471	chr11:116947471:G:A	5.39157e-07	-1.59564	-0.929303	3.91331e-05	-1.62729	-0.745751	3.91512e-05	-1.62729	-0.745855
116947627	chr11:116947627:A:G	4.36921e-07	-1.40144	-1.33375	4.716e-05	-0.896473	-1.28999	4.70883e-05	-0.898418	-1.29013
116947691	chr11:116947691:A:G	3.24757e-06	-0.303687	-0.425599	0.000107981	-1.11574	-0.242316	0.000107878	-1.11679	-0.242785
116947811	chr11:116947811:A:G	3.17592e-06	-0.336302	-0.415295	0.000105901	-1.14572	-0.231779	0.000105802	-1.14675	-0.232252
116948334	chr11:116948334:T:C	2.93554e-06	0.270682	-1.10098	0.000477067	1.07128	-0.943633	0.000474261	1.06534	-0.94415
116948525	chr11:116948525:C:T	2.18107e-06	-0.843923	-0.283453	5.02586e-05	-1.66399	-0.458843	5.0296e-05	-1.66398	-0.458672
116948548	chr11:116948548:A:T	4.16454e-07	-1.59744	-1.18573	2.27184e-05	-1.68103	-1.23581	2.27306e-05	-1.68103	-1.23583
116949079	chr11:116949079:T:G	1.27936e-06	-1.66083	-3.37191e-10	8.88272e-05	-1.55332	-3.37191e-10	8.88814e-05	-1.55327	-3.37191e-10
116949190	chr11:116949190:G:A	4.1775e-07	-1.61334	-1.16673	2.29978e-05	-1.68438	-1.22023	2.30101e-05	-1.68438	-1.22025
116949275	chr11:116949275:T:A	5.24165e-07	-1.61372	-0.939418	3.81085e-05	-1.64166	-0.757917	3.81261e-05	-1.64165	-0.75802
116949355	chr11:116949355:T:A	2.49485e-06	-0.79035	-0.202614	5.42912e-05	-1.65446	-0.391187	5.4332e-05	-1.65445	-0.39101
116949369	chr11:116949369:T:C	1.81352e-06	-1.42821e-10	-1.31193	0.000113735	-1.42821e-10	-1.30614	0.000113798	-1.42821e-10	-1.30615
116949372	chr11:116949372:T:C	4.88312e-07	-1.30871	-1.31528	5.66273e-05	-0.764849	-1.23867	5.65285e-05	-0.766954	-1.23887
116949426	chr11:116949426:G:A	2.84912e-06	-1.42821e-10	-0.860184	0.000174836	-1.42821e-10	-0.876164	0.000174932	-1.42821e-10	-0.876174
116949698	chr11:116949698:G:A	1.94311e-06	0.0927565	-1.33566	8.6105e-05	-0.256703	-1.32774	8.61449e-05	-0.256808	-1.32773
116949957	chr11:116949957:A:T	2.64329e-06	0.152796	-1.08797	0.000422695	0.933391	-0.926751	0.000420263	0.927588	-0.927279
116949974	chr11:116949974:G:A	4.19913e-07	-1.63048	-1.14443	2.34176e-05	-1.68658	-1.19994	2.34301e-05	-1.68658	-1.19997
116950108	chr11:116950108:C:G	1.26077e-06	-1.67547	-3.37191e-10	7.9165e-05	-1.66848	-3.37191e-10	7.92115e-05	-1.66845	-3.37191e-10
116950540	chr11:116950540:A:T	4.59313e-06	-1.42821e-10	-0.382633	0.000273174	-1.42821e-10	-0.4299	0.000273326	-1.42821e-10	-0.429908
116950606	chr11:116950606:C:T	2.34874e-06	-1.42821e-10	-1.05332	0.000145774	-1.42821e-10	-1.05795	0.00014586	-1.42821e-10	-1.05792
116950699	chr11:116950699:T:C	2.40562e-06	0.275573	-1.30496	0.000347931	1.05547	-1.24347	0.00034606	1.04974	-1.2437
116950779	chr11:116950779:GC:G	4.50106e-07	-1.3787	-1.32676	2.28653e-05	-1.58665	-1.32374	2.28778e-05	-1.58666	-1.32374
116950789	chr11:116950789:CT:C	4.49866e-07	-1.37924	-1.32676	2.2859e-05	-1.58692	-1.32374	2.28715e-05	-1.58694	-1.32374
116951003	chr11:116951003:A:G	4.37012e-07	-1.68548	-1.04951	3.23845e-05	-1.66985	-0.892481	3.23998e-05	-1.66985	-0.89257
116951202	chr11:116951202:T:G	1.96912e-06	-0.895008	-0.334598	4.74144e-05	-1.67438	-0.506708	4.74493e-05	-1.67437	-0.506541
116951306	chr11:116951306:T:G	1.9073e-06	-1.42821e-10	-1.26151	0.000120468	-1.42821e-10	-1.24862	0.000120536	-1.42821e-10	-1.24862
116951318	chr11:116951318:C:T	2.02294e-06	-0.867819	-0.334825	4.7577e-05	-1.67073	-0.506932	4.76121e-05	-1.67072	-0.506766
116952346	chr11:116952346:G:A	1.34968e-06	-0.380105	-1.22722	2.70547e-05	-1.50529	-1.23686	2.70584e-05	-1.50561	-1.23696
116952391	chr11:116952391:T:C	4.20117e-07	-1.59513	-1.17929	2.28512e-05	-1.68045	-1.23056	2.28634e-05	-1.68046	-1.23058
116952805	chr11:116952805:G:A	4.52069e-07	-1.5508	-1.15031	2.37548e-05	-1.66569	-1.20653	2.37673e-05	-1.6657	-1.20656
116952901	chr11:116952901:A:G	4.37869e-07	-1.56306	-1.16997	2.32607e-05	-1.67037	-1.22288	2.3273e-05	-1.67038	-1.2229
116952956	chr11:116952956:T:C	2.35784e-06	0.280586	-1.33003	2.45505e-05	-1.50355	-1.33573	2.45649e-05	-1.50353	-1.33573
116953280	chr11:116953280:A:T	1.36831e-06	-0.832747	-0.760872	3.26757e-05	-1.66528	-0.888103	3.26982e-05	-1.66526	-0.887986
116953446	chr11:116953446:A:G	4.45468e-07	-1.5531	-1.16272	2.34886e-05	-1.66661	-1.21688	2.35009e-05	-1.66662	-1.21691
116953570	chr11:116953570:C:T	4.47961e-07	-1.54212	-1.16812	2.34887e-05	-1.66221	-1.22128	2.35011e-05	-1.66222	-1.22131
116953769	chr11:116953769:G:A	3.28415e-06	-1.42821e-10	-0.718087	0.000196444	-1.42821e-10	-0.759632	0.00019654	-1.42821e-10	-0.759706
116953870	chr11:116953870:G:A	4.4833e-06	-1.42821e-10	-0.406833	0.000266552	-1.42821e-10	-0.454442	0.0002667	-1.42821e-10	-0.454449
116953904	chr11:116953904:G:A	4.41301e-07	-1.55935	-1.16587	2.33711e-05	-1.66901	-1.21951	2.33834e-05	-1.66901	-1.21953
116954168	chr11:116954168:T:G	5.52667e-05	0.73197	1.37301	0.000348181	-1.42871	1.24142	0.000348512	-1.42863	1.24173
116954222	chr11:116954222:A:C	2.61928e-06	0.120299	-1.06459	0.000419105	0.894678	-0.896568	0.000416704	0.888918	-0.897115
116954524	chr11:116954524:G:A	4.44324e-07	-1.55847	-1.15992	2.3494e-05	-1.66868	-1.21458	2.35064e-05	-1.66869	-1.21461
116955431	chr11:116955431:A:T	1.8227e-06	-1.42821e-10	-1.30688	0.000115572	-1.42821e-10	-1.29012	0.000115628	-1.42821e-10	-1.29019
116955693	chr11:116955693:T:C	2.66111e-06	0.129922	-1.05837	0.000427437	0.906677	-0.888879	0.00042498	0.900903	-0.889431
116955901	chr11:116955901:T:C	4.48701e-07	-1.53256	-1.17604	2.34269e-05	-1.65821	-1.22792	2.34392e-05	-1.65822	-1.22794
116955927	chr11:116955927:A:C	4.52225e-07	-1.53283	-1.16793	2.35793e-05	-1.65826	-1.22139	2.35917e-05	-1.65827	-1.22141
116956154	chr11:116956154:C:T	1.42499e-06	-0.522004	-1.03102	3.10864e-05	-1.55691	-1.04633	3.10903e-05	-1.55718	-1.0465
116956653	chr11:116956653:T:C	1.09575e-06	-1.61641	-0.199344	6.18228e-05	-1.68499	-0.23075	6.18552e-05	-1.68499	-0.230785
116957405	chr11:116957405:T:C	2.72415e-06	-0.450719	-0.454317	9.45982e-05	-1.21707	-0.273303	9.45167e-05	-1.21803	-0.273767
116957604	chr11:116957604:T:G	1.64072e-06	-0.138808	-1.27325	4.20182e-05	-1.03156	-1.27034	4.19916e-05	-1.03266	-1.27044
116957768	chr11:116957768:T:C	1.1258e-06	-1.55732	-0.231382	6.65887e-05	-1.56105	-0.280423	6.66197e-05	-1.56104	-0.280527
116957857	chr11:116957857:G:A	2.72917e-06	0.172731	-1.07593	0.000439959	0.958073	-0.911402	0.000437411	0.952241	-0.91194
116958006	chr11:116958006:A:G	2.51637e-06	-1.42821e-10	-0.984378	0.00018914	-1.42821e-10	-0.797524	0.000189131	-1.42821e-10	-0.798131
116958143	chr11:116958143:A:T	2.81674e-06	0.207756	-1.07937	0.000456656	0.999761	-0.915841	0.000453992	0.993883	-0.916375
116958590	chr11:116958590:A:G	1.86255e-06	-1.42821e-10	-1.28524	0.000117391	-1.42821e-10	-1.2745	0.000117457	-1.42821e-10	-1.2745
116958620	chr11:116958620:CAGG:C	2.68708e-06	0.162915	-1.08165	0.000431654	0.946362	-0.918747	0.000429162	0.940543	-0.91928
116958726	chr11:116958726:G:T	4.41697e-07	-1.56907	-1.15525	2.35631e-05	-1.67131	-1.20902	2.35755e-05	-1.67132	-1.20905
116958982	chr11:116958982:T:C	2.52659e-06	-1.42821e-10	-0.980324	0.000190072	-1.42821e-10	-0.792608	0.000190063	-1.42821e-10	-0.793217
116959028	chr11:116959028:A:C	1.8153e-06	-1.42821e-10	-1.31094	0.000114078	-1.42821e-10	-1.30313	0.000114142	-1.42821e-10	-1.30313
116959376	chr11:116959376:G:C	1.33705e-06	-1.61672	-3.37191e-10	7.89982e-05	-1.67058	-3.37191e-10	7.90415e-05	-1.6706	-3.37191e-10
116959410	chr11:116959410:T:C	2.72109e-05	-1.42821e-10	1.39642	0.00137429	-1.42821e-10	1.18568	0.00137552	-1.42821e-10	1.18601
116959545	chr11:116959545:T:C	0.000519398	3.7863	0.559173	0.000567573	-0.213408	0.514768	0.000566856	-0.214739	0.514274
116959707	chr11:116959707:C:T	1.56067e-06	-1.46208	-3.37191e-10	8.72229e-05	-1.57154	-3.37191e-10	8.72687e-05	-1.57158	-3.37191e-10
116959912	chr11:116959912:G:T	2.90759e-06	0.268405	-1.10827	0.000472995	1.07185	-0.952771	0.000470211	1.06589	-0.953282
116960002	chr11:116960002:A:C	1.90469e-06	-1.42821e-10	-1.26287	0.00012029	-1.42821e-10	-1.25011	0.000120358	-1.42821e-10	-1.2501
116960487	chr11:116960487:T:C	2.94321e-06	-1.42821e-10	-0.827694	0.000196702	-1.42821e-10	-0.758318	0.000196821	-1.42821e-10	-0.758276
116960712	chr11:116960712:A:C	1.79478e-06	-1.42821e-10	-1.32231	0.000111211	-1.42821e-10	-1.32858	0.000111273	-1.42821e-10	-1.32858
116961363	chr11:116961363:A:AAACT	1.8379e-06	-1.42821e-10	-1.29857	0.000110425	-1.42821e-10	-1.33567	0.000110487	-1.42821e-10	-1.33567
116961439	chr11:116961439:A:G	1.80877e-06	-1.42821e-10	-1.31455	0.000113673	-1.42821e-10	-1.30668	0.000113739	-1.42821e-10	-1.30667
116961663	chr11:116961663:T:C	1.85998e-06	-1.42821e-10	-1.28663	0.000117208	-1.42821e-10	-1.27606	0.000117274	-1.42821e-10	-1.27606
116962134	chr11:116962134:G:A	1.90548e-06	-1.42821e-10	-1.26246	0.000120343	-1.42821e-10	-1.24966	0.000120411	-1.42821e-10	-1.24966
116962339	chr11:116962339:G:A	2.02216e-06	-0.856395	-0.346634	4.72521e-05	-1.66781	-0.516699	4.72869e-05	-1.6678	-0.516534
116962683	chr11:116962683:A:C	2.73551e-06	0.185578	-1.08645	0.000440863	0.973628	-0.924903	0.000438307	0.967779	-0.925432
116962939	chr11:116962939:T:G	1.8524e-06	-0.821406	-0.469306	4.24049e-05	-1.66249	-0.630259	4.24357e-05	-1.66247	-0.630107
116962963	chr11:116962963:C:T	2.0598e-05	1.17538	-0.0573848	0.000105363	-1.26984	-0.11276	0.000105454	-1.26974	-0.112562
116963014	chr11:116963014:C:T	0.000597494	3.94599	0.539563	0.000598786	-0.132289	0.487183	0.000598005	-0.133655	0.486684
116963588	chr11:116963588:G:A	1.85111e-06	-1.42821e-10	-1.29141	0.00011659	-1.42821e-10	-1.28135	0.000116655	-1.42821e-10	-1.28135
116963597	chr11:116963597:G:A	0.000613007	4.00853	0.502656	0.000596602	-0.0995877	0.450828	0.000595819	-0.100968	0.450334
116964237	chr11:116964237:T:C	3.35073e-06	-0.299441	-0.398575	0.000110857	-1.11921	-0.212566	0.000110749	-1.12026	-0.213043
116964255	chr11:116964255:T:C	3.11083e-06	-0.39034	-0.381963	0.000106938	-1.17356	-0.194198	0.000106839	-1.17457	-0.194679
116964335	chr11:116964335:G:A	3.15706e-06	-1.42821e-10	-0.757551	0.000198348	-1.42821e-10	-0.749987	0.000198505	-1.42821e-10	-0.749758
116964646	chr11:116964646:C:T	5.14924e-07	-1.60234	-0.968586	3.71046e-05	-1.63276	-0.793507	3.71219e-05	-1.63276	-0.793607
116964647	chr11:116964647:G:A	3.75146e-06	0.522769	-1.10782	0.000642963	1.37861	-0.952533	0.000638991	1.37236	-0.953044
116964682	chr11:116964682:A:G	3.76531e-06	-1.26314	0.681782	0.000160002	-1.47979	0.51497	0.000160125	-1.47981	0.515194
116965315	chr11:116965315:G:A	1.96189e-06	-0.929204	-0.30408	4.86605e-05	-1.67743	-0.477716	4.86964e-05	-1.67742	-0.477548
116965493	chr11:116965493:A:C	2.06564e-06	-0.790798	-0.390957	4.58926e-05	-1.65693	-0.55678	4.59263e-05	-1.65691	-0.556619
116965496	chr11:116965496:A:G	2.07903e-06	-0.188978	-0.986314	5.39683e-05	-1.06278	-0.988838	5.39286e-05	-1.06385	-0.989059
116966156	chr11:116966156:G:A	1.78823e-06	-1.42821e-10	-1.32597	0.000110948	-1.42821e-10	-1.33095	0.00011101	-1.42821e-10	-1.33095
116966556	chr11:116966556:A:T	2.66968e-06	-1.42821e-10	-0.925235	0.000203427	-1.42821e-10	-0.724705	0.000203409	-1.42821e-10	-0.725351
116966657	chr11:116966657:T:C	5.08852e-07	-1.30454	-1.27825	6.00641e-05	-0.77637	-1.16823	5.99576e-05	-0.778448	-1.16849
116966687	chr11:116966687:GT:G	2.97911e-06	-0.317688	-0.497881	9.73651e-05	-1.13307	-0.328477	9.72739e-05	-1.13411	-0.328933
116966765	chr11:116966765:C:T	6.5387e-06	-0.0294558	-3.37191e-10	0.000291466	-0.365087	-3.37191e-10	0.000291623	-0.365108	-3.37191e-10
116966782	chr11:116966782:CT:C	4.30313e-07	-1.4308	-1.31964	2.23556e-05	-1.6155	-1.31743	2.23678e-05	-1.61551	-1.31744
116967414	chr11:116967414:A:C	4.29952e-07	-1.58684	-1.16444	2.32038e-05	-1.67732	-1.21837	2.32161e-05	-1.67733	-1.2184
116967503	chr11:116967503:T:C	5.79e-06	-0.151061	-3.37191e-10	0.000772422	0.609521	-3.37191e-10	0.000768602	0.604002	-3.37191e-10
116967532	chr11:116967532:T:C	1.77632e-06	-1.42821e-10	-1.33265	0.000110483	-1.42821e-10	-1.33515	0.000110545	-1.42821e-10	-1.33515
116967899	chr11:116967899:C:T	4.6777e-07	-1.64996	-1.01701	3.37242e-05	-1.66934	-0.852458	3.374e-05	-1.66933	-0.852553
116968188	chr11:116968188:A:G	2.32684e-06	-0.394956	-0.667725	7.70066e-05	-1.18692	-0.509203	7.6942e-05	-1.18791	-0.509614
116968378	chr11:116968378:G:A	2.84181e-06	0.175235	-1.03799	0.000462667	0.960164	-0.863167	0.000459974	0.954332	-0.863734
116968577	chr11:116968577:G:C	4.22038e-07	-1.59549	-1.17436	2.29577e-05	-1.67986	-1.2265	2.29699e-05	-1.67986	-1.22652
116968676	chr11:116968676:C:G	3.36451e-05	-1.42821e-10	1.60867	0.00169703	-1.42821e-10	1.39663	0.00169858	-1.42821e-10	1.39698
116968704	chr11:116968704:A:G	5.67557e-06	-0.171023	-3.37191e-10	0.00075342	0.584612	-3.37191e-10	0.000749717	0.579124	-3.37191e-10
116968898	chr11:116968898:G:A	4.27874e-07	-1.58615	-1.16997	2.31047e-05	-1.67709	-1.22288	2.3117e-05	-1.6771	-1.2229
116969045	chr11:116969045:T:C	0.000142572	1.04107	2.01158	0.000612868	-1.4493	1.82744	0.000613434	-1.44923	1.82773
116969657	chr11:116969657:G:C	2.43365e-06	-1.0178	-3.37191e-10	9.33461e-05	-1.5037	-3.37191e-10	9.33985e-05	-1.5037	-3.37191e-10
116969913	chr11:116969913:G:C	1.78623e-06	-1.42821e-10	-1.32709	0.000110433	-1.42821e-10	-1.3356	0.000110495	-1.42821e-10	-1.3356
116970083	chr11:116970083:C:T	2.67603e-06	-1.42821e-10	-0.92286	0.000204001	-1.42821e-10	-0.721884	0.000203984	-1.42821e-10	-0.722531
116970110	chr11:116970110:T:C	7.02799e-06	-1.42821e-10	0.0427076	0.000516873	-1.42821e-10	0.207786	0.000517496	-1.42821e-10	0.20843
116970227	chr11:116970227:T:C	2.51288e-06	-1.42821e-10	-0.985765	0.000156684	-1.42821e-10	-0.985782	0.000156772	-1.42821e-10	-0.985777
116970697	chr11:116970697:C:T	2.41553e-06	-1.02527	-3.37191e-10	0.0001247	-1.2141	-3.37191e-10	0.000124762	-1.21417	-3.37191e-10
116970730	chr11:116970730:A:T	1.60106e-06	-0.92276	-0.513769	4.01385e-05	-1.67763	-0.670049	4.01672e-05	-1.67762	-0.669901
116971191	chr11:116971191:A:G	1.8082e-06	-1.42821e-10	-1.31486	0.000113629	-1.42821e-10	-1.30707	0.000113695	-1.42821e-10	-1.30705
116971458	chr11:116971458:T:C	2.85854e-06	0.229537	-1.08642	0.000464381	1.02561	-0.924915	0.000461662	1.0197	-0.925444
116971746	chr11:116971746:TTC:T	2.99861e-06	0.2362	-1.04524	0.000493188	1.03333	-0.872451	0.000490279	1.02742	-0.873013
116971960	chr11:116971960:C:T	4.50631e-07	-1.51648	-1.18782	2.33784e-05	-1.65075	-1.23745	2.33907e-05	-1.65076	-1.23748
116972042	chr11:116972042:G:A	3.2275e-06	0.333899	-1.06938	0.000536352	1.14868	-0.903895	0.000533134	1.14264	-0.904437
116972542	chr11:116972542:A:T	2.31888e-06	-1.42821e-10	-1.06611	0.000143948	-1.42821e-10	-1.07056	0.000144033	-1.42821e-10	-1.07053
116973031	chr11:116973031:T:C	5.49232e-06	-0.203842	-3.37191e-10	0.000723119	0.543564	-3.37191e-10	0.000719603	0.538127	-3.37191e-10
116973064	chr11:116973064:G:A	4.08571e-06	-1.42821e-10	-0.499699	0.000245742	-1.42821e-10	-0.535729	0.000245882	-1.42821e-10	-0.535719
116973078	chr11:116973078:T:G	3.88554e-06	-1.42821e-10	-0.549931	0.00032049	-1.42821e-10	-0.27016	0.000320409	-1.42821e-10	-0.270973
116973563	chr11:116973563:T:C	7.93754e-07	-1.63523	-0.502944	6.21165e-05	-1.65778	-0.253219	6.21469e-05	-1.65778	-0.253293
116973933	chr11:116973933:G:A	4.15874e-06	0.262462	-0.744443	0.000736947	1.06082	-0.498315	0.000732454	1.05486	-0.499035
116974065	chr11:116974065:T:C	1.77082e-06	-1.42821e-10	-1.33575	0.000110426	-1.42821e-10	-1.33567	0.000110488	-1.42821e-10	-1.33567
116974388	chr11:116974388:T:C	4.43191e-07	-1.6212	-1.09974	2.68939e-05	-1.56269	-1.18542	2.69087e-05	-1.56274	-1.18538
116974693	chr11:116974693:C:T	1.82436e-06	-1.42821e-10	-1.30596	0.000115029	-1.42821e-10	-1.29483	0.000115094	-1.42821e-10	-1.29482
116974822	chr11:116974822:A:G	7.59728e-07	-1.63337	-0.548621	5.90635e-05	-1.65639	-0.305004	5.90926e-05	-1.65639	-0.305076
116975460	chr11:116975460:AT:A	3.9361e-06	-1.42821e-10	-0.537002	0.000324987	-1.42821e-10	-0.256226	0.000324903	-1.42821e-10	-0.257046
116975550	chr11:116975550:T:C	4.36599e-07	-1.53672	-1.19921	2.29501e-05	-1.65991	-1.24678	2.29622e-05	-1.65992	-1.2468
116975598	chr11:116975598:T:C	9.20355e-06	-1.42821e-10	0.312396	0.000950896	-1.42821e-10	0.817394	0.000950764	-1.42821e-10	0.816694
116975627	chr11:116975627:G:A	4.41239e-07	-1.54081	-1.18456	2.31853e-05	-1.66162	-1.23487	2.31975e-05	-1.66163	-1.23489
116976420	chr11:116976420:G:A	1.85373e-06	-1.42821e-10	-1.29	0.000116776	-1.42821e-10	-1.27975	0.000116842	-1.42821e-10	-1.27975
116976446	chr11:116976446:G:A	1.8874e-06	-1.42821e-10	-1.27199	0.000119106	-1.42821e-10	-1.25999	0.000119174	-1.42821e-10	-1.25999
116976716	chr11:116976716:C:T	3.0708e-06	-1.42821e-10	-0.785254	0.000197085	-1.42821e-10	-0.756377	0.000197213	-1.42821e-10	-0.756288
116976868	chr11:116976868:G:A	2.28949e-06	-1.54218	0.463318	0.000135016	-1.54331	0.408694	0.00013509	-1.54331	0.408674
116977492	chr11:116977492:G:C	3.83064e-06	-1.42821e-10	-0.564163	0.000314962	-1.42821e-10	-0.287557	0.000314885	-1.42821e-10	-0.288364
116977613	chr11:116977613:G:T	5.26183e-07	-1.38618	-1.16312	6.40301e-05	-0.888987	-0.991669	6.39175e-05	-0.890953	-0.992026
116977952	chr11:116977952:C:T	1.10677e-05	-1.42821e-10	0.496834	0.00117995	-1.42821e-10	1.03322	0.00117973	-1.42821e-10	1.03247
116978000	chr11:116978000:C:T	4.63771e-07	-1.3558	-1.31976	2.3296e-05	-1.57419	-1.31753	2.33087e-05	-1.57421	-1.31754
116978141	chr11:116978141:C:T	1.52052e-06	-0.343655	-1.14448	4.19728e-05	-1.15717	-1.14582	4.19479e-05	-1.15816	-1.14598
116978322	chr11:116978322:G:A	4.24453e-06	0.297123	-0.758685	0.000754615	1.102	-0.515799	0.000749986	1.096	-0.516512
116978347	chr11:116978347:G:A	1.80425e-06	-1.42821e-10	-1.31705	0.000111691	-1.42821e-10	-1.32427	0.000111754	-1.42821e-10	-1.32427
116978828	chr11:116978828:G:C	3.8583e-06	0.21355	-0.770516	0.000673854	1.00288	-0.529875	0.000669798	0.996986	-0.530582
116979635	chr11:116979635:T:A	5.34458e-07	-1.53836	-0.995337	2.72298e-05	-1.66063	-1.07507	2.72438e-05	-1.66064	-1.07511
116979656	chr11:116979656:G:A	1.80425e-06	-1.42821e-10	-1.31705	0.000111691	-1.42821e-10	-1.32427	0.000111754	-1.42821e-10	-1.32427
116979769	chr11:116979769:C:A	3.81634e-06	0.181419	-0.74932	0.000665958	0.965726	-0.50451	0.000661971	0.959878	-0.505227
116980651	chr11:116980651:A:G	4.53987e-07	-1.53343	-1.16345	2.36631e-05	-1.65849	-1.2176	2.36755e-05	-1.6585	-1.21763
116980892	chr11:116980892:T:C	5.21557e-07	-1.35645	-1.20168	6.35656e-05	-0.841185	-1.04675	6.34519e-05	-0.843209	-1.04708
116981663	chr11:116981663:C:T	2.79635e-06	-1.42821e-10	-0.878879	0.00017178	-1.42821e-10	-0.893794	0.000171875	-1.42821e-10	-0.893803
116981791	chr11:116981791:C:T	4.31961e-06	-0.383791	-0.0602368	0.000150465	-1.17966	0.153379	0.000150324	-1.18066	0.15288
116981971	chr11:116981971:T:A	4.50556e-07	-1.53491	-1.16956	2.35274e-05	-1.65919	-1.22265	2.35398e-05	-1.6592	-1.22268
116981998	chr11:116981998:T:C	4.37085e-06	0.34586	-0.778097	0.000780969	1.15946	-0.538938	0.00077614	1.1534	-0.539641
116982000	chr11:116982000:T:C	4.26265e-06	0.320794	-0.778097	0.000758253	1.12994	-0.538938	0.000753588	1.12391	-0.539641
116982140	chr11:116982140:G:A	3.62437e-06	-1.42821e-10	-0.619514	0.000295132	-1.42821e-10	-0.352589	0.000295066	-1.42821e-10	-0.353371
116982211	chr11:116982211:C:T	4.06036e-06	0.241538	-0.74746	0.000715709	1.03569	-0.502429	0.000711367	1.02976	-0.503148
116982407	chr11:116982407:G:A	0.000539962	3.88897	0.49534	0.000550837	-0.171488	0.442917	0.000550131	-0.172837	0.442423
116982435	chr11:116982435:C:A	5.90089e-06	-0.13209	-3.37191e-10	0.000790452	0.632594	-3.37191e-10	0.000786521	0.627048	-3.37191e-10
116982497	chr11:116982497:C:T	0.000228476	3.81109	-0.286851	0.000243911	-0.210109	-0.333098	0.000243627	-0.211442	-0.333493
116982584	chr11:116982584:G:A	1.02946e-06	-0.636199	-1.24196	4.04624e-05	-1.09822	-1.24141	4.04798e-05	-1.09839	-1.24137
116982727	chr11:116982727:G:A	2.00658e-06	-1.42821e-10	-1.21076	0.000122762	-1.42821e-10	-1.22976	0.000122831	-1.42821e-10	-1.22976
116982890	chr11:116982890:G:A	0.000319485	3.44704	0.412472	0.000402688	-0.398623	0.356776	0.000402222	-0.399856	0.356287
116982970	chr11:116982970:T:A	3.93709e-05	1.76583	-3.37191e-10	0.000135993	-1.12741	-3.37191e-10	0.000135956	-1.12824	-3.37191e-10
116983152	chr11:116983152:G:A	1.81523e-06	-1.42821e-10	-1.31098	0.000114166	-1.42821e-10	-1.30236	0.000114232	-1.42821e-10	-1.30234
116983206	chr11:116983206:G:A	4.63951e-07	-1.54912	-1.12605	2.4261e-05	-1.66426	-1.18688	2.42737e-05	-1.66427	-1.18691
116983655	chr11:116983655:C:T	1.78596e-06	-1.42821e-10	-1.32723	0.000111697	-1.42821e-10	-1.32422	0.00011176	-1.42821e-10	-1.32422
116983864	chr11:116983864:T:G	8.17735e-07	-1.63366	-0.474751	6.4437e-05	-1.65588	-0.218443	6.44685e-05	-1.65588	-0.218517
116984790	chr11:116984790:T:C	3.76015e-06	-1.42821e-10	-0.582734	0.000308239	-1.42821e-10	-0.309135	0.000308166	-1.42821e-10	-0.309934
116985452	chr11:116985452:A:C	1.84254e-06	-1.42821e-10	-1.29605	0.000115992	-1.42821e-10	-1.28649	0.000116057	-1.42821e-10	-1.28649
116985463	chr11:116985463:T:C	7.13853e-07	-1.62945	-0.614817	5.49501e-05	-1.65334	-0.380244	5.49773e-05	-1.65334	-0.380312
116985473	chr11:116985473:G:A	1.89509e-05	-1.42821e-10	1.03466	0.00219203	-1.42821e-10	1.65257	0.00219156	-1.42821e-10	1.6518
116985606	chr11:116985606:A:C	4.47134e-07	-1.54989	-1.1622	2.35222e-05	-1.66531	-1.21676	2.35346e-05	-1.66532	-1.21679
116985748	chr11:116985748:T:C	6.51165e-06	-0.0336012	-3.37191e-10	0.000290395	-0.368768	-3.37191e-10	0.000290552	-0.368788	-3.37191e-10
116985926	chr11:116985926:T:C	4.18593e-05	1.15502	0.672105	0.000213575	-1.27099	0.594964	0.000213771	-1.27088	0.595217
116985993	chr11:116985993:C:T	4.62773e-07	-1.52149	-1.15623	2.39616e-05	-1.65327	-1.21028	2.39741e-05	-1.65328	-1.21031
116986276	chr11:116986276:T:A	4.51451e-07	-1.53982	-1.16266	2.36102e-05	-1.66119	-1.21715	2.36226e-05	-1.6612	-1.21717
116986287	chr11:116986287:C:T	0.000425963	3.68613	0.461032	0.000480924	-0.273746	0.409445	0.000480333	-0.275048	0.408956
116986684	chr11:116986684:T:C	7.52132e-07	-1.63906	-0.552975	5.85429e-05	-1.6604	-0.309855	5.85717e-05	-1.66039	-0.309926
116986912	chr11:116986912:G:A	3.53816e-06	-1.42821e-10	-0.643587	0.000256623	-1.42821e-10	-0.4924	0.000256809	-1.42821e-10	-0.49224
116986936	chr11:116986936:G:A	4.54117e-07	-1.54154	-1.15506	2.37433e-05	-1.66193	-1.21078	2.37558e-05	-1.66194	-1.2108
116987604	chr11:116987604:T:C	3.96419e-06	0.201487	-0.731378	0.000696485	0.988663	-0.482626	0.000692291	0.982788	-0.483353
116987987	chr11:116987987:A:G	6.06416e-06	-0.104797	-3.37191e-10	0.000237273	-0.570799	-3.37191e-10	0.000237367	-0.570966	-3.37191e-10
116988146	chr11:116988146:A:G	1.77143e-06	-1.42821e-10	-1.33541	0.00011054	-1.42821e-10	-1.33464	0.000110602	-1.42821e-10	-1.33464
116988278	chr11:116988278:A:C	4.44554e-07	-1.41545	-1.30243	4.89836e-05	-0.937779	-1.21075	4.89075e-05	-0.939682	-1.21096
116988287	chr11:116988287:A:G	4.47071e-07	-1.41998	-1.29225	4.95925e-05	-0.94615	-1.19002	4.95151e-05	-0.948043	-1.19025
116988302	chr11:116988302:C:T	1.86828e-06	-1.42821e-10	-1.28217	0.00011777	-1.42821e-10	-1.27127	0.000117837	-1.42821e-10	-1.27127
116988869	chr11:116988869:A:G	7.95225e-06	-1.42821e-10	0.166261	0.0005884	-1.42821e-10	0.337397	0.000589125	-1.42821e-10	0.338067
116989440	chr11:116989440:G:C	2.91232e-06	-1.42821e-10	-0.838245	0.000141615	-1.42821e-10	-1.0869	0.000141699	-1.42821e-10	-1.08687
116989863	chr11:116989863:A:G	1.81968e-06	-1.42821e-10	-1.30853	0.000114348	-1.42821e-10	-1.30076	0.000114412	-1.42821e-10	-1.30076
116989949	chr11:116989949:CTG:C	3.99604e-06	0.206997	-0.728886	0.000703348	0.996278	-0.480437	0.000699105	0.990394	-0.481165
116990142	chr11:116990142:C:T	1.79978e-06	-1.42821e-10	-1.31953	0.000113145	-1.42821e-10	-1.31134	0.000113209	-1.42821e-10	-1.31134
116990383	chr11:116990383:G:C	6.57516e-06	-0.0238945	-3.37191e-10	0.000358524	-0.158014	-3.37191e-10	0.000358781	-0.15786	-3.37191e-10
116990552	chr11:116990552:A:T	4.08458e-06	-0.532922	0.0329479	0.000151724	-1.27422	0.256274	0.000151595	-1.27512	0.255759
116990658	chr11:116990658:G:A	1.82369e-06	-1.42821e-10	-1.30633	0.000114633	-1.42821e-10	-1.29827	0.000114698	-1.42821e-10	-1.29827
116991226	chr11:116991226:T:C	1.96834e-06	-1.42821e-10	-1.23	0.000117634	-1.42821e-10	-1.27243	0.000117707	-1.42821e-10	-1.27237
116991247	chr11:116991247:A:C	1.81675e-06	-1.42821e-10	-1.31014	0.000114118	-1.42821e-10	-1.30278	0.000114182	-1.42821e-10	-1.30278
116991371	chr11:116991371:C:T	7.26409e-07	-1.64096	-0.585872	5.63196e-05	-1.66143	-0.347538	5.63474e-05	-1.66143	-0.347608
116991389	chr11:116991389:G:C	3.45825e-06	0.110859	-0.77729	0.000591439	0.880375	-0.537827	0.000587961	0.87462	-0.53853
116991428	chr11:116991428:T:C	1.8721e-06	-0.980702	-0.299431	4.86794e-05	-1.68315	-0.471605	4.87152e-05	-1.68315	-0.471435
116991945	chr11:116991945:C:T	4.32494e-07	-1.54803	-1.19736	2.2872e-05	-1.66449	-1.24561	2.28841e-05	-1.6645	-1.24563
116992002	chr11:116992002:T:C	7.20212e-07	-1.6444	-0.591	5.58586e-05	-1.6644	-0.352789	5.58862e-05	-1.6644	-0.352858
116992039	chr11:116992039:C:T	4.21935e-07	-1.55844	-1.21166	2.25153e-05	-1.6687	-1.25711	2.25273e-05	-1.66871	-1.25714
116992063	chr11:116992063:C:T	3.58061e-06	0.0738344	-0.705495	0.000616672	0.837621	-0.453293	0.000613056	0.831916	-0.454032
116992102	chr11:116992102:A:T	0.000190747	1.43574	1.90801	0.000629725	-1.32072	1.72599	0.000630314	-1.32064	1.72628
116992818	chr11:116992818:T:C	1.83938e-06	-1.42821e-10	-1.29776	0.000115525	-1.42821e-10	-1.29052	0.000115588	-1.42821e-10	-1.29054
116993117	chr11:116993117:C:T	1.73843e-06	-0.980452	-0.373762	4.54473e-05	-1.68326	-0.540199	4.54804e-05	-1.68325	-0.540036
116993918	chr11:116993918:A:G	2.97109e-06	-1.42821e-10	-0.818266	0.000214633	-1.42821e-10	-0.671083	0.000214784	-1.42821e-10	-0.670938
116994274	chr11:116994274:G:A	2.09291e-06	-1.16864	-3.37191e-10	8.54277e-05	-1.59234	-3.37191e-10	8.54757e-05	-1.59234	-3.37191e-10
116994384	chr11:116994384:T:A	3.95011e-07	-1.57204	-1.26399	2.15148e-05	-1.67242	-1.29885	2.15264e-05	-1.67242	-1.29887
116994491	chr11:116994491:T:C	3.87715e-07	-1.56878	-1.2859	2.1216e-05	-1.67127	-1.31399	2.12275e-05	-1.67128	-1.314
116995524	chr11:116995524:A:G	5.34101e-07	-1.35287	-1.18149	6.55028e-05	-0.843184	-1.01473	6.53867e-05	-0.845186	-1.01507
116995574	chr11:116995574:C:T	9.05858e-06	1.18187	-0.885353	4.87388e-05	-1.24464	-0.908893	4.87751e-05	-1.24453	-0.908818
116995649	chr11:116995649:T:C	7.1009e-06	-1.42821e-10	0.0530285	0.000478246	-1.42821e-10	0.130115	0.000478661	-1.42821e-10	0.13042
116995677	chr11:116995677:C:G	3.5129e-06	-1.42821e-10	-0.650751	0.000214704	-1.42821e-10	-0.670752	0.000214822	-1.42821e-10	-0.670761
116995820	chr11:116995820:T:G	3.61627e-06	-1.42821e-10	-0.621752	0.00029386	-1.42821e-10	-0.356906	0.000293796	-1.42821e-10	-0.357687
116995860	chr11:116995860:A:T	4.86131e-06	-1.42821e-10	-0.325885	0.000288551	-1.42821e-10	-0.37514	0.00028871	-1.42821e-10	-0.375148
116995893	chr11:116995893:T:C	6.6776e-07	-1.65505	-0.655969	5.12597e-05	-1.67181	-0.431293	5.12852e-05	-1.67181	-0.431359
116996200	chr11:116996200:C:T	1.97107e-06	-1.42821e-10	-1.22862	0.000117759	-1.42821e-10	-1.27137	0.000117832	-1.42821e-10	-1.27131
116996228	chr11:116996228:A:C	4.89027e-06	-0.319946	-3.37191e-10	0.00063175	0.408484	-3.37191e-10	0.000628845	0.403313	-3.37191e-10
116997450	chr11:116997450:T:C	8.89727e-06	-1.42821e-10	0.278551	0.000603378	-1.42821e-10	0.362534	0.000603917	-1.42821e-10	0.362865
116997655	chr11:116997655:G:A	3.0749e-06	-0.515321	-0.2686	0.000110658	-1.26289	-0.0706677	0.000110569	-1.2638	-0.0711265
116997938	chr11:116997938:C:A	1.71764e-06	-0.923913	-0.442331	4.29072e-05	-1.67814	-0.602826	4.29383e-05	-1.67814	-0.60267
116998501	chr11:116998501:C:T	1.01702e-05	0.266974	0.145294	0.000186549	-1.05997	0.248661	0.000186311	-1.06122	0.248063
116998515	chr11:116998515:T:C	3.44202e-06	-1.42821e-10	-0.671134	0.000277462	-1.42821e-10	-0.414324	0.000277408	-1.42821e-10	-0.415082
116998846	chr11:116998846:A:G	3.55567e-06	-1.42821e-10	-0.638651	0.000288117	-1.42821e-10	-0.376642	0.000288057	-1.42821e-10	-0.377414
116998930	chr11:116998930:T:C	4.50644e-06	-1.42821e-10	-0.401687	0.00027039	-1.42821e-10	-0.440146	0.000270545	-1.42821e-10	-0.440133
116999443	chr11:116999443:C:T	4.04532e-06	0.237426	-0.747058	0.000711919	1.03135	-0.503394	0.000707605	1.02543	-0.504112
116999584	chr11:116999584:C:G	3.03681e-06	-1.42821e-10	-0.796385	0.000206256	-1.42821e-10	-0.710891	0.000206323	-1.42821e-10	-0.711128
116999695	chr11:116999695:G:C	3.94385e-07	-1.58635	-1.25127	2.16125e-05	-1.67715	-1.28959	2.16242e-05	-1.67716	-1.2896
116999704	chr11:116999704:C:T	1.68765e-06	-1.38386	-3.37191e-10	8.03723e-05	-1.65334	-3.37191e-10	8.04166e-05	-1.65335	-3.37191e-10
116999764	chr11:116999764:A:G	5.92985e-07	-1.2568	-1.17298	7.64462e-05	-0.701291	-1.00213	7.62979e-05	-0.703453	-1.00247
117000050	chr11:117000050:G:A	1.49487e-06	-0.37832	-1.12684	4.14566e-05	-1.18865	-1.12671	4.1433e-05	-1.18961	-1.12688
117000476	chr11:117000476:T:C	5.10095e-06	-0.277767	-3.37191e-10	0.000661863	0.455049	-3.37191e-10	0.000658715	0.44972	-3.37191e-10
117000507	chr11:117000507:A:G	1.62664e-06	-1.0045	-0.416179	4.3653e-05	-1.68468	-0.579057	4.36846e-05	-1.68468	-0.578898
117000753	chr11:117000753:C:T	1.17262e-05	-1.42821e-10	0.554632	0.00125572	-1.42821e-10	1.09545	0.00125547	-1.42821e-10	1.09469
117001318	chr11:117001318:A:C	4.78401e-07	-1.3754	-1.2691	5.50296e-05	-0.882311	-1.14983	5.4939e-05	-0.884265	-1.15008
117001459	chr11:117001459:T:A	1.29771e-06	-1.64659	-3.37191e-10	8.30761e-05	-1.62025	-3.37191e-10	8.31215e-05	-1.62027	-3.37191e-10
117001518	chr11:117001518:T:A	2.0409e-06	-1.42821e-10	-1.1938	0.00012406	-1.42821e-10	-1.21925	0.00012413	-1.42821e-10	-1.21924
117001941	chr11:117001941:A:C	5.14856e-06	-0.268476	-3.37191e-10	0.000669087	0.465904	-3.37191e-10	0.000665896	0.460561	-3.37191e-10
117002160	chr11:117002160:T:C	2.65202e-06	-0.931872	-3.37191e-10	0.000131865	-1.15823	-3.37191e-10	0.000131937	-1.15825	-3.37191e-10
117002202	chr11:117002202:C:T	1.27119e-06	-1.66724	-3.37191e-10	7.81885e-05	-1.68089	-3.37191e-10	7.82335e-05	-1.68087	-3.37191e-10
117002403	chr11:117002403:CT:C	8.01839e-07	-1.58491	-0.543131	6.17677e-05	-1.61641	-0.300222	6.1798e-05	-1.61641	-0.300295
117002406	chr11:117002406:AAGGGACAG:A	7.97113e-07	-1.58489	-0.549061	6.13425e-05	-1.61637	-0.307164	6.13726e-05	-1.61637	-0.307237
117002454	chr11:117002454:A:G	2.71088e-06	-1.42821e-10	-0.909919	0.00016646	-1.42821e-10	-0.925254	0.000166552	-1.42821e-10	-0.925263
117002472	chr11:117002472:T:C	5.37611e-06	-0.225228	-3.37191e-10	0.000705646	0.519104	-3.37191e-10	0.000702234	0.513695	-3.37191e-10
117002666	chr11:117002666:C:T	4.85249e-07	-1.32654	-1.30375	2.47389e-05	-1.53162	-1.30002	2.47523e-05	-1.53163	-1.30002
117003076	chr11:117003076:AC:A	2.27651e-06	-1.42821e-10	-1.08455	0.000141359	-1.42821e-10	-1.08871	0.000141442	-1.42821e-10	-1.08868
117003240	chr11:117003240:T:C	4.61804e-06	-0.377223	-3.37191e-10	0.000585343	0.332189	-3.37191e-10	0.000582652	0.327018	-3.37191e-10
117003642	chr11:117003642:T:C	4.73433e-07	-1.50448	-1.15046	2.42535e-05	-1.64429	-1.20716	2.42662e-05	-1.6443	-1.20719
117004436	chr11:117004436:A:G	5.04111e-07	-1.35529	-1.23686	6.00651e-05	-0.848531	-1.09605	5.99617e-05	-0.850527	-1.09634
117005267	chr11:117005267:T:C	0.000138865	0.762125	2.26418	0.000860696	-1.41702	2.13475	0.00086152	-1.41694	2.13506
117005452	chr11:117005452:C:G	4.733e-07	-1.33538	-1.31984	2.36476e-05	-1.56072	-1.31602	2.36605e-05	-1.56074	-1.31603
117005726	chr11:117005726:A:G	4.89641e-07	-1.36187	-1.25941	5.70524e-05	-0.861963	-1.13408	5.69565e-05	-0.863941	-1.13434
117005876	chr11:117005876:A:C	3.15282e-06	-1.42821e-10	-0.758895	0.00021455	-1.42821e-10	-0.671466	0.000214618	-1.42821e-10	-0.67171
117006443	chr11:117006443:A:C	0.000214233	0.891228	2.56864	0.00118031	-1.36362	2.39714	0.00118152	-1.36353	2.39752
117006449	chr11:117006449:CT:C	3.67915e-06	-1.42821e-10	-0.604511	0.00029989	-1.42821e-10	-0.336593	0.000299822	-1.42821e-10	-0.337382
117006614	chr11:117006614:A:G	1.80002e-06	-1.42821e-10	-1.3194	0.000110659	-1.42821e-10	-1.33356	0.000110721	-1.42821e-10	-1.33356
117006637	chr11:117006637:T:C	1.9309e-06	-0.961515	-0.287691	4.89547e-05	-1.68166	-0.467457	4.89908e-05	-1.68165	-0.467288
117007298	chr11:117007298:A:G	4.85842e-07	-1.37262	-1.25645	5.63497e-05	-0.879074	-1.12936	5.62559e-05	-0.881032	-1.12963
117007350	chr11:117007350:C:G	4.44227e-07	-1.58336	-1.13525	2.36994e-05	-1.67607	-1.19849	2.3712e-05	-1.67607	-1.19852
117008446	chr11:117008446:A:G	5.29922e-06	-0.239633	-3.37191e-10	0.000690592	0.497539	-3.37191e-10	0.000687266	0.492149	-3.37191e-10
117008508	chr11:117008508:C:T	5.23684e-07	-1.39573	-1.15833	6.2767e-05	-0.916267	-0.984314	6.26602e-05	-0.918179	-0.984665
117008803	chr11:117008803:A:G	4.70477e-07	-1.33252	-1.32868	4.91271e-05	-0.809952	-1.33565	4.90571e-05	-0.811939	-1.33565
117008920	chr11:117008920:A:G	4.99247e-07	-1.29983	-1.30202	2.51873e-05	-1.51514	-1.29853	2.52009e-05	-1.51515	-1.29854
117008961	chr11:117008961:G:A	2.09286e-06	-1.42821e-10	-1.16866	0.000126896	-1.42821e-10	-1.19665	0.000126967	-1.42821e-10	-1.19664
117008963	chr11:117008963:G:A	8.78346e-07	-1.61125	-0.42566	4.95111e-05	-1.6836	-0.45421	4.95372e-05	-1.68361	-0.45424
117009007	chr11:117009007:G:A	4.5784e-07	-1.51855	-1.16988	2.37411e-05	-1.65134	-1.22146	2.37536e-05	-1.65136	-1.22148
117009047	chr11:117009047:C:A	1.81257e-06	-1.42821e-10	-1.31245	0.000110983	-1.42821e-10	-1.33063	0.000111045	-1.42821e-10	-1.33064
117009302	chr11:117009302:T:C	1.23935e-06	-1.56709	-0.125516	8.50144e-05	-1.57902	-0.018165	8.506e-05	-1.57902	-0.0181956
117009591	chr11:117009591:C:T	1.82407e-06	-1.42821e-10	-1.30612	0.000116325	-1.42821e-10	-1.28362	0.000116392	-1.42821e-10	-1.28361
117009740	chr11:117009740:T:C	5.62146e-07	-1.3424	-1.14078	7.0015e-05	-0.831562	-0.959739	6.98878e-05	-0.833578	-0.960102
117009987	chr11:117009987:A:G	1.19405e-06	-0.955283	-0.774563	3.19434e-05	-1.6809	-0.895142	3.19654e-05	-1.6809	-0.895023
117009999	chr11:117009999:C:T	3.46263e-06	0.155122	-0.820288	0.00058151	0.922007	-0.59639	0.000578083	0.916215	-0.597068
117010082	chr11:117010082:G:A	5.55762e-05	1.51356	0.597001	0.000218957	-1.2007	0.549567	0.000218807	-1.20145	0.549068
117010410	chr11:117010410:A:G	3.21741e-06	0.0931814	-0.831798	0.000532733	0.848057	-0.610048	0.000529643	0.842351	-0.61072
117010843	chr11:117010843:G:A	3.20978e-06	-1.42821e-10	-0.740991	0.000218652	-1.42821e-10	-0.652526	0.000218721	-1.42821e-10	-0.652774
117010877	chr11:117010877:T:C	5.05002e-06	-1.42821e-10	-0.287801	0.00029948	-1.42821e-10	-0.337961	0.000299646	-1.42821e-10	-0.337969
117010886	chr11:117010886:G:A	1.86506e-06	-1.42821e-10	-1.2839	0.000117574	-1.42821e-10	-1.27295	0.00011764	-1.42821e-10	-1.27294
117010929	chr11:117010929:G:A	3.26571e-05	1.4753	0.103566	0.000131754	-1.21199	0.0529128	0.00013167	-1.21273	0.0524559
117010936	chr11:117010936:A:G	2.48212e-06	-1.42821e-10	-0.998079	0.000182448	-1.42821e-10	-0.833546	0.00018246	-1.42821e-10	-0.834041
117011532	chr11:117011532:C:A	2.56072e-06	-1.42821e-10	-0.966906	0.000157504	-1.42821e-10	-0.980558	0.000157591	-1.42821e-10	-0.980566
117011847	chr11:117011847:C:T	6.88038e-07	-1.65895	-0.622157	5.31471e-05	-1.67461	-0.392336	5.31734e-05	-1.67461	-0.392404
117011922	chr11:117011922:C:A	9.51191e-06	1.26268	-0.917331	4.86561e-05	-1.22019	-0.935041	4.86923e-05	-1.22008	-0.934969
117012098	chr11:117012098:C:CA	0.000233715	3.77381	-0.226904	0.000255937	-0.220392	-0.274687	0.000255637	-0.221719	-0.275093
117012521	chr11:117012521:T:G	4.26366e-05	-1.42821e-10	1.84552	0.0021532	-1.42821e-10	1.6347	0.00215518	-1.42821e-10	1.63506
117012525	chr11:117012525:T:A	1.26078e-06	-1.67546	-3.37191e-10	8.60264e-05	-1.58536	-3.37191e-10	8.60811e-05	-1.58528	-3.37191e-10
117012680	chr11:117012680:T:C	2.76048e-06	-0.894299	0.00250929	6.61738e-05	-1.67382	-0.17391	6.62243e-05	-1.67381	-0.173717
117012828	chr11:117012828:T:G	0.000427571	4.15093	-3.37191e-10	0.000337347	-0.218899	-3.37191e-10	0.000337068	-0.220287	-3.37191e-10
117012949	chr11:117012949:T:C	1.63352e-06	-1.41646	-3.37191e-10	8.32941e-05	-1.61763	-3.37191e-10	8.33408e-05	-1.61763	-3.37191e-10
117013000	chr11:117013000:C:T	3.95256e-06	0.271968	-0.804799	0.000687404	1.06896	-0.576049	0.000683231	1.063	-0.576735
117013060	chr11:117013060:A:T	3.2693e-06	-0.887786	0.165167	7.65215e-05	-1.67295	-0.0294899	7.65806e-05	-1.67294	-0.0292876
117013320	chr11:117013320:G:A	2.00736e-06	-1.42821e-10	-1.21038	0.000138297	-1.42821e-10	-1.1106	0.000138382	-1.42821e-10	-1.11055
117013808	chr11:117013808:AC:A	3.85489e-06	-0.739164	0.181313	7.9199e-05	-1.65118	-0.0168705	7.9261e-05	-1.65116	-0.0166654
117014597	chr11:117014597:TC:T	2.14575e-06	-0.79545	-0.348253	4.88124e-05	-1.65717	-0.494855	4.88484e-05	-1.65716	-0.494691
117015176	chr11:117015176:T:C	7.86515e-06	-1.42821e-10	0.155248	0.000581618	-1.42821e-10	0.325803	0.000582333	-1.42821e-10	0.326471
117015800	chr11:117015800:C:T	1.09786e-06	-1.65612	-0.157717	7.55955e-05	-1.66262	-0.0519935	7.56358e-05	-1.66262	-0.052024
117016005	chr11:117016005:G:A	3.58059e-07	-1.64726	-1.28699	2.08841e-05	-1.68632	-1.3147	2.08957e-05	-1.68632	-1.31471
117016454	chr11:117016454:AC:A	2.96539e-06	-1.42821e-10	-0.820186	0.000198906	-1.42821e-10	-0.74718	0.000199026	-1.42821e-10	-0.747137
117016709	chr11:117016709:T:C	4.38801e-06	-1.42821e-10	-0.428317	0.000360283	-1.42821e-10	-0.15312	0.000360177	-1.42821e-10	-0.153975
117017035	chr11:117017035:G:A	5.95958e-06	0.402477	-0.52467	0.000101865	-0.858201	-0.558162	0.000101858	-0.858626	-0.558364
117017151	chr11:117017151:G:C	4.44788e-06	-1.42821e-10	-0.414767	0.000368706	-1.42821e-10	-0.13001	0.000368596	-1.42821e-10	-0.130871
117017528	chr11:117017528:TG:T	0.000264285	3.37216	0.297676	0.000353372	-0.421613	0.249123	0.00035297	-0.422844	0.248657
117018058	chr11:117018058:A:G	8.96312e-06	-1.42821e-10	0.285925	0.000667486	-1.42821e-10	0.463508	0.000668325	-1.42821e-10	0.464203
117018695	chr11:117018695:T:A	1.58467e-06	-0.224427	-1.22239	4.17875e-05	-1.08463	-1.22278	4.17616e-05	-1.08569	-1.22291
117018821	chr11:117018821:C:T	7.31936e-07	-0.952483	-1.26677	2.91995e-05	-1.3916	-1.27426	2.9211e-05	-1.39174	-1.27429
117018942	chr11:117018942:C:T	1.70458e-06	-1.37387	-3.37191e-10	0.000145607	-1.0591	-3.37191e-10	0.000145713	-1.05893	-3.37191e-10
117019128	chr11:117019128:T:C	2.89626e-06	-1.42821e-10	-0.843773	0.000195951	-1.42821e-10	-0.762146	0.000196017	-1.42821e-10	-0.762372
117019891	chr11:117019891:C:T	1.2516e-06	-1.68277	-3.37191e-10	7.84824e-05	-1.67714	-3.37191e-10	7.85275e-05	-1.67712	-3.37191e-10
117019951	chr11:117019951:A:G	3.61189e-07	-1.64774	-1.27781	2.10143e-05	-1.68628	-1.30853	2.10259e-05	-1.68628	-1.30854
117020200	chr11:117020200:T:A	1.36896e-05	-1.42821e-10	0.709441	0.00150401	-1.42821e-10	1.27588	0.00150363	-1.42821e-10	1.27507
117020330	chr11:117020330:T:C	1.18371e-06	-0.967992	-0.770547	3.20796e-05	-1.68153	-0.890264	3.21013e-05	-1.68152	-0.890153
117020361	chr11:117020361:C:G	3.28235e-06	0.176489	-0.895123	0.000550894	0.956338	-0.684805	0.000547644	0.950494	-0.68544
117020696	chr11:117020696:G:A	5.54295e-06	-0.194666	-3.37191e-10	0.00073236	0.556262	-3.37191e-10	0.000728785	0.550807	-3.37191e-10
117021063	chr11:117021063:C:T	2.31938e-06	-1.42821e-10	-1.0659	0.000148481	-1.42821e-10	-1.03956	0.000148573	-1.42821e-10	-1.03949
117021228	chr11:117021228:G:A	1.85076e-06	-1.42821e-10	-1.29159	0.000116537	-1.42821e-10	-1.2818	0.000116603	-1.42821e-10	-1.2818
117021652	chr11:117021652:G:A	3.97582e-07	-1.61187	-1.21768	2.20691e-05	-1.68419	-1.26164	2.2081e-05	-1.6842	-1.26166
117021730	chr11:117021730:G:A	4.05453e-07	-1.61589	-1.19405	2.24762e-05	-1.68489	-1.24267	2.24882e-05	-1.68489	-1.24269
117022278	chr11:117022278:CAAATCTCATT:C	3.96043e-07	-1.6223	-1.21112	2.21752e-05	-1.6858	-1.25524	2.21871e-05	-1.6858	-1.25526
117022414	chr11:117022414:T:C	1.78847e-06	-1.42821e-10	-1.32583	0.000111933	-1.42821e-10	-1.32211	0.000111995	-1.42821e-10	-1.32212
117022872	chr11:117022872:T:C	1.46013e-06	-1.52867	-3.37191e-10	0.000103103	-1.40428	-3.37191e-10	0.000103164	-1.40426	-3.37191e-10
117023008	chr11:117023008:T:A	1.59797e-06	-0.877786	-0.560672	3.89344e-05	-1.67062	-0.707513	3.89622e-05	-1.67061	-0.707371
117023078	chr11:117023078:A:G	1.79006e-06	-1.42821e-10	-1.32494	0.000111036	-1.42821e-10	-1.33016	0.000111098	-1.42821e-10	-1.33016
117023460	chr11:117023460:T:C	3.46762e-05	-1.42821e-10	1.63886	0.00173976	-1.42821e-10	1.42149	0.00174133	-1.42821e-10	1.42183
117023697	chr11:117023697:C:G	1.35134e-06	-0.369526	-1.23657	3.75766e-05	-1.17644	-1.23718	3.75568e-05	-1.17741	-1.2373
117023881	chr11:117023881:G:C	1.77211e-06	-1.42821e-10	-1.33502	0.000113643	-1.42821e-10	-1.30695	0.000113706	-1.42821e-10	-1.30696
117024045	chr11:117024045:T:A	2.19025e-06	-1.42821e-10	-1.12318	0.000154882	-1.42821e-10	-0.997345	0.000154978	-1.42821e-10	-0.997285
117024639	chr11:117024639:C:T	1.81257e-06	-1.31245	-3.37191e-10	0.000130868	-1.16582	-3.37191e-10	0.000130945	-1.16579	-3.37191e-10
117024796	chr11:117024796:C:G	1.70589e-06	-0.182378	-1.19073	4.43556e-05	-1.05638	-1.19139	4.43263e-05	-1.05746	-1.19154
117025569	chr11:117025569:CA:C	2.1071e-06	-0.809439	-0.352443	4.82618e-05	-1.65938	-0.503992	4.82973e-05	-1.65937	-0.503829
117025725	chr11:117025725:C:T	6.95193e-07	-1.67726	-0.5935	5.43117e-05	-1.68518	-0.360092	5.43385e-05	-1.68518	-0.36016
117026095	chr11:117026095:C:T	6.91212e-07	-1.67525	-0.601248	5.38789e-05	-1.68431	-0.368965	5.39055e-05	-1.68431	-0.369033
117026308	chr11:117026308:T:C	0.000223202	3.81776	-0.31687	0.00024029	-0.195708	-0.362456	0.00024001	-0.197047	-0.362844
117026357	chr11:117026357:C:T	2.25679e-06	-1.09325	-3.37191e-10	0.000115258	-1.29284	-3.37191e-10	0.000115321	-1.29285	-3.37191e-10
117026408	chr11:117026408:A:G	1.35321e-06	-1.60471	-3.37191e-10	8.61084e-05	-1.5844	-3.37191e-10	8.6159e-05	-1.58438	-3.37191e-10
117026447	chr11:117026447:T:C	2.21324e-06	-1.11274	-3.37191e-10	0.000105245	-1.38372	-3.37191e-10	0.000105295	-1.38381	-3.37191e-10
117026742	chr11:117026742:G:A	5.24898e-06	-1.42821e-10	-0.24916	0.000445313	-1.42821e-10	0.0587673	0.000445151	-1.42821e-10	0.0578409
117027118	chr11:117027118:C:T	1.60658e-06	-0.878875	-0.55421	3.9883e-05	-1.67042	-0.683641	3.99115e-05	-1.67041	-0.683496
117027155	chr11:117027155:A:G	5.58586e-06	-0.186955	-3.37191e-10	0.000739592	0.566089	-3.37191e-10	0.000735973	0.560622	-3.37191e-10
117027763	chr11:117027763:G:A	1.8598e-06	-0.792482	-0.494244	4.27059e-05	-1.65653	-0.629147	4.27368e-05	-1.65651	-0.628997
117028170	chr11:117028170:C:G	8.01466e-05	0.607704	1.86896	0.000543451	-1.46702	1.72495	0.000543979	-1.46695	1.72529
117028392	chr11:117028392:C:T	1.77735e-06	-1.42821e-10	-1.33207	0.000111179	-1.42821e-10	-1.32887	0.000111241	-1.42821e-10	-1.32887
117028864	chr11:117028864:C:T	4.16057e-07	-1.62389	-1.16024	2.31216e-05	-1.68599	-1.21326	2.3134e-05	-1.68599	-1.21328
117028901	chr11:117028901:C:T	6.61026e-07	-1.68467	-0.636481	5.1603e-05	-1.68674	-0.409694	5.16286e-05	-1.68674	-0.40976
117029070	chr11:117029070:G:A	2.84673e-06	0.469215	-1.33024	2.61187e-05	-1.44162	-1.33574	2.61341e-05	-1.44159	-1.33574
117029395	chr11:117029395:T:C	1.94059e-06	-1.42821e-10	-1.2442	0.000122688	-1.42821e-10	-1.23036	0.000122757	-1.42821e-10	-1.23036
117030106	chr11:117030106:C:T	5.37145e-06	-1.42821e-10	-0.226095	0.000321722	-1.42821e-10	-0.266322	0.000321906	-1.42821e-10	-0.266311
117030231	chr11:117030231:T:C	1.95481e-06	-0.111257	-1.12564	4.94714e-05	-1.01206	-1.12655	4.94354e-05	-1.01318	-1.12672
117030240	chr11:117030240:A:G	5.88995e-07	-1.67402	-0.762512	4.47947e-05	-1.68375	-0.554171	4.48172e-05	-1.68375	-0.554231
117030459	chr11:117030459:A:G	4.70045e-06	0.143853	-0.503388	0.000827961	0.908828	-0.229872	0.000822976	0.903051	-0.230695
117030628	chr11:117030628:T:G	3.42199e-06	-1.42821e-10	-0.676971	0.000234549	-1.42821e-10	-0.582344	0.00023462	-1.42821e-10	-0.582604
117030833	chr11:117030833:G:A	0.000364386	3.64686	0.344159	0.000425099	-0.282428	0.294741	0.000424585	-0.283727	0.294268
117031191	chr11:117031191:T:A	1.79663e-06	-1.42821e-10	-1.32128	0.000112773	-1.42821e-10	-1.31463	0.000112838	-1.42821e-10	-1.31462
117031340	chr11:117031340:G:A	1.96633e-06	-0.75035	-0.480673	4.34448e-05	-1.64953	-0.618994	4.34761e-05	-1.64951	-0.618849
117031915	chr11:117031915:A:T	6.00492e-07	-1.67303	-0.744165	4.57681e-05	-1.68327	-0.533156	4.5791e-05	-1.68327	-0.533216
117031923	chr11:117031923:A:G	3.26688e-06	-0.723359	-3.37191e-10	0.000136441	-1.12412	-3.37191e-10	0.000136499	-1.12426	-3.37191e-10
117031998	chr11:117031998:T:C	1.81095e-06	-1.42821e-10	-1.31334	0.000114018	-1.42821e-10	-1.30365	0.000114083	-1.42821e-10	-1.30365
117032377	chr11:117032377:T:A	3.6344e-06	-1.42821e-10	-0.61675	0.000294435	-1.42821e-10	-0.35495	0.000294371	-1.42821e-10	-0.355731
117032537	chr11:117032537:T:A	2.54384e-06	-1.42821e-10	-0.973517	0.000156491	-1.42821e-10	-0.987011	0.000156578	-1.42821e-10	-0.98702
117032600	chr11:117032600:G:A	4.44421e-06	-0.0493623	-0.366229	0.000134655	-0.958206	-0.179091	0.000134511	-0.959399	-0.179526
117032668	chr11:117032668:C:G	1.92691e-06	-0.0967975	-1.15448	4.85573e-05	-1.002	-1.15526	4.85222e-05	-1.00313	-1.15542
117032691	chr11:117032691:A:T	1.20523e-06	-1.22731	-0.493214	9.30751e-05	-0.956045	-0.550558	9.3146e-05	-0.955911	-0.550493
117032777	chr11:117032777:A:C	1.30443e-05	-1.42821e-10	0.661158	0.000929878	-1.42821e-10	0.795043	0.000930511	-1.42821e-10	0.795163
117033342	chr11:117033342:T:C	8.54808e-06	-1.42821e-10	0.238513	0.000634842	-1.42821e-10	0.413366	0.000635634	-1.42821e-10	0.414052
117033460	chr11:117033460:G:A	1.26658e-06	-1.67087	-3.37191e-10	7.89275e-05	-1.67148	-3.37191e-10	7.8972e-05	-1.67148	-3.37191e-10
117033563	chr11:117033563:G:A	3.8191e-06	-0.567178	-3.37191e-10	0.000477338	0.128214	-3.37191e-10	0.000475346	0.123472	-3.37191e-10
117033641	chr11:117033641:G:A	0.000192532	3.6088	-0.255734	0.000229912	-0.299306	-0.303006	0.000229653	-0.300596	-0.303407
117034440	chr11:117034440:G:A	8.12692e-06	-1.42821e-10	0.187989	0.000546771	-1.42821e-10	0.26402	0.000547255	-1.42821e-10	0.264343
117034458	chr11:117034458:G:A	3.19163e-06	-1.42821e-10	-0.746661	0.000205114	-1.42821e-10	-0.716444	0.000205248	-1.42821e-10	-0.716352
117034493	chr11:117034493:T:C	5.82162e-06	-0.145615	-3.37191e-10	0.000776682	0.615021	-3.37191e-10	0.000772836	0.609496	-3.37191e-10
117034722	chr11:117034722:C:T	4.87762e-06	-1.42821e-10	-0.322536	0.000289039	-1.42821e-10	-0.373449	0.000289199	-1.42821e-10	-0.373456
117034888	chr11:117034888:T:G	1.7814e-06	-1.42821e-10	-1.32979	0.000110669	-1.42821e-10	-1.33346	0.000110732	-1.42821e-10	-1.33346
117035715	chr11:117035715:C:T	5.20537e-07	-1.35715	-1.20294	2.69226e-05	-1.55172	-1.19532	2.6937e-05	-1.55174	-1.19533
117036012	chr11:117036012:T:C	4.17789e-06	-0.093842	-0.383546	0.000128171	-0.987819	-0.198824	0.000128038	-0.988988	-0.199256
117036196	chr11:117036196:C:T	3.8091e-06	-1.42821e-10	-0.569801	0.000311203	-1.42821e-10	-0.299564	0.000311129	-1.42821e-10	-0.300365
117036268	chr11:117036268:C:T	5.28127e-06	-0.243026	-3.37191e-10	0.000690646	0.497617	-3.37191e-10	0.000687327	0.492239	-3.37191e-10
117036279	chr11:117036279:T:C	2.53361e-05	-1.42821e-10	1.32504	0.00310283	-1.42821e-10	2.00006	0.00310123	-1.42821e-10	1.99898
117036327	chr11:117036327:G:A	4.07793e-06	-0.154925	-0.346678	0.000128181	-1.0279	-0.15867	0.000128051	-1.02903	-0.15911
117036397	chr11:117036397:T:C	4.57038e-05	0.359064	1.55592	0.000373847	-1.53869	1.42252	0.000374197	-1.53863	1.42284
117036733	chr11:117036733:C:T	3.85356e-06	-0.138215	-0.419981	0.000119639	-1.01683	-0.238705	0.000119518	-1.01797	-0.23913
117036884	chr11:117036884:T:G	1.75447e-05	-1.42821e-10	0.957558	0.000929661	-1.42821e-10	0.79481	0.0009304	-1.42821e-10	0.795043
117036999	chr11:117036999:A:G	4.06872e-07	-1.64517	-1.16128	2.30595e-05	-1.68644	-1.21549	2.30719e-05	-1.68644	-1.21551
117037567	chr11:117037567:A:G	0.000145656	0.841327	2.23273	0.00072348	-1.50358	2.04764	0.000724147	-1.50352	2.04794
117037741	chr11:117037741:C:A	3.95715e-06	-0.147222	-0.384449	0.000123634	-1.02261	-0.200074	0.000123509	-1.02375	-0.200506
117037990	chr11:117037990:T:C	3.75299e-07	-1.58247	-1.30475	2.17747e-05	-1.67615	-1.28311	2.17872e-05	-1.67616	-1.28309
117038091	chr11:117038091:A:G	5.94162e-06	-0.125211	-3.37191e-10	0.00079661	0.640355	-3.37191e-10	0.000792643	0.634801	-3.37191e-10
117038459	chr11:117038459:C:T	1.77864e-06	-1.42821e-10	-1.33134	0.000110565	-1.42821e-10	-1.33441	0.000110627	-1.42821e-10	-1.33441
117038708	chr11:117038708:TCAC:T	1.25079e-06	-0.790999	-0.89242	2.9537e-05	-1.65635	-0.998015	2.95571e-05	-1.65634	-0.997911
117038932	chr11:117038932:C:T	1.83811e-06	-1.42821e-10	-1.29846	0.000115838	-1.42821e-10	-1.28782	0.000115906	-1.42821e-10	-1.2878
117039084	chr11:117039084:G:A	2.5548e-06	-1.42821e-10	-0.969219	0.000157156	-1.42821e-10	-0.982773	0.000157243	-1.42821e-10	-0.982781
117039711	chr11:117039711:T:A	6.447e-07	-1.66827	-0.677895	4.96427e-05	-1.68059	-0.454563	4.96675e-05	-1.68059	-0.454627
117039738	chr11:117039738:C:T	6.2361e-07	-1.6705	-0.708928	4.78225e-05	-1.68185	-0.490666	4.78464e-05	-1.68185	-0.490728
117040055	chr11:117040055:A:G	4.50209e-06	-1.42821e-10	-0.402652	0.000313703	-1.42821e-10	-0.291564	0.000313784	-1.42821e-10	-0.291868
117040255	chr11:117040255:C:T	3.92181e-07	-1.68119	-1.16203	2.45537e-05	-1.62647	-1.21268	2.45672e-05	-1.62645	-1.2127
117040296	chr11:117040296:C:T	3.99617e-07	-1.64771	-1.17673	2.2805e-05	-1.68612	-1.22691	2.28173e-05	-1.68612	-1.22693
117040361	chr11:117040361:C:T	7.42205e-07	-0.869612	-1.33571	2.14202e-05	-1.66518	-1.3105	2.14318e-05	-1.66516	-1.31053
117040652	chr11:117040652:C:T	1.99272e-06	-1.42821e-10	-1.21769	0.000119146	-1.42821e-10	-1.25966	0.000119214	-1.42821e-10	-1.25965
117040874	chr11:117040874:A:G	3.63989e-06	-0.615241	-3.37191e-10	0.000449188	0.0674316	-3.37191e-10	0.00044735	0.0627693	-3.37191e-10
117040932	chr11:117040932:C:A	5.89374e-06	-1.42821e-10	-0.133302	0.000352197	-1.42821e-10	-0.175818	0.0003524	-1.42821e-10	-0.175803
117040943	chr11:117040943:GCCT:G	3.61248e-07	-1.66612	-1.25927	2.14059e-05	-1.68316	-1.29318	2.14177e-05	-1.68315	-1.2932
117041068	chr11:117041068:A:G	7.13402e-07	-1.68423	-0.560674	5.58644e-05	-1.68668	-0.330401	5.58921e-05	-1.68668	-0.330468
117041401	chr11:117041401:C:T	3.97771e-07	-1.64838	-1.18069	2.27008e-05	-1.68603	-1.23158	2.2713e-05	-1.68603	-1.23161
117041778	chr11:117041778:G:A	3.75894e-06	0.213262	-0.796317	0.000648749	1.00076	-0.565725	0.000644855	0.994868	-0.566414
117042014	chr11:117042014:C:T	2.0121e-06	-0.0716844	-1.13633	5.02849e-05	-0.984734	-1.13757	5.02475e-05	-0.985873	-1.13774
117042052	chr11:117042052:C:T	3.54726e-06	-1.42821e-10	-0.641017	0.00028618	-1.42821e-10	-0.383388	0.000286121	-1.42821e-10	-0.384157
117042335	chr11:117042335:C:T	5.25609e-07	-1.31688	-1.23351	2.62078e-05	-1.55005	-1.22391	2.62218e-05	-1.55006	-1.22392
117042507	chr11:117042507:G:A	2.89113e-06	-1.42821e-10	-0.845546	0.000193536	-1.42821e-10	-0.774548	0.000193653	-1.42821e-10	-0.774505
117043192	chr11:117043192:A:C	3.47365e-06	0.158543	-0.82053	0.00058094	0.925047	-0.60041	0.000577516	0.91925	-0.601085
117043474	chr11:117043474:T:C	1.89323e-06	-1.42821e-10	-1.26891	0.000119701	-1.42821e-10	-1.25501	0.000119772	-1.42821e-10	-1.25498
117043544	chr11:117043544:T:C	5.29332e-06	-0.240749	-3.37191e-10	0.000691322	0.498596	-3.37191e-10	0.000687997	0.493213	-3.37191e-10
117043665	chr11:117043665:T:C	3.08643e-06	-1.42821e-10	-0.780179	0.000157873	-1.42821e-10	-0.978218	0.000157967	-1.42821e-10	-0.978185
117043946	chr11:117043946:G:C	5.49993e-06	-0.202459	-3.37191e-10	0.000722359	0.542512	-3.37191e-10	0.000718892	0.537139	-3.37191e-10
117044304	chr11:117044304:T:C	1.31615e-06	-0.787493	-0.844993	3.08157e-05	-1.65583	-0.956161	3.08368e-05	-1.65581	-0.95605
117044488	chr11:117044488:TA:T	2.01071e-06	-0.057753	-1.15095	4.99745e-05	-0.976354	-1.15214	4.99373e-05	-0.9775	-1.1523
117044501	chr11:117044501:A:G	1.38758e-05	0.724235	-0.00128174	9.54083e-05	-1.42676	-0.0550823	9.54888e-05	-1.42668	-0.0548824
117044526	chr11:117044526:C:T	5.75691e-06	-0.156793	-3.37191e-10	0.000766169	0.601393	-3.37191e-10	0.000762389	0.595885	-3.37191e-10
117044604	chr11:117044604:T:G	1.00655e-05	-1.42821e-10	0.40192	0.000759399	-1.42821e-10	0.592517	0.000760371	-1.42821e-10	0.593234
117044614	chr11:117044614:A:AG	3.52066e-06	-1.42821e-10	-0.648546	0.000270354	-1.42821e-10	-0.440277	0.000270486	-1.42821e-10	-0.44035
117044933	chr11:117044933:A:G	5.13031e-06	-1.42821e-10	-0.272028	0.00043398	-1.42821e-10	0.0329881	0.000433826	-1.42821e-10	0.0320716
117045026	chr11:117045026:C:T	7.45953e-06	1.02681	-0.924515	4.41582e-05	-1.30727	-0.944962	4.41906e-05	-1.30717	-0.944891
117045103	chr11:117045103:C:T	5.39765e-05	0.531192	1.55016	0.000390109	-1.49002	1.41644	0.000390478	-1.48995	1.41675
117045165	chr11:117045165:T:C	6.04438e-07	-1.67477	-0.735883	4.61953e-05	-1.68408	-0.523054	4.62184e-05	-1.68408	-0.523115
117045364	chr11:117045364:G:A	1.32148e-06	-1.62844	-3.37191e-10	7.77876e-05	-1.68603	-3.37191e-10	7.78317e-05	-1.68602	-3.37191e-10
117045459	chr11:117045459:G:A	5.25559e-07	-1.30675	-1.24373	2.61882e-05	-1.53988	-1.23482	2.62023e-05	-1.5399	-1.23483
117045813	chr11:117045813:C:T	7.09711e-06	0.9644	-0.911906	4.36715e-05	-1.33053	-0.932784	4.37034e-05	-1.33043	-0.932712
117046007	chr11:117046007:G:A	4.5654e-06	0.0900331	-0.47872	0.000797937	0.844535	-0.202516	0.000793183	0.838831	-0.203348
117046268	chr11:117046268:G:A	4.78565e-06	0.159586	-0.501156	0.000845493	0.927287	-0.227377	0.000840386	0.92149	-0.2282
117046373	chr11:117046373:G:A	5.61323e-06	-0.182067	-3.37191e-10	0.000743542	0.571415	-3.37191e-10	0.000739902	0.565946	-3.37191e-10
117046528	chr11:117046528:T:C	6.96567e-06	0.933128	-0.899329	4.36916e-05	-1.34269	-0.920166	4.37235e-05	-1.34259	-0.920093
117046613	chr11:117046613:T:G	5.38635e-06	-1.42821e-10	-0.223326	0.000322594	-1.42821e-10	-0.263615	0.000322779	-1.42821e-10	-0.263603
117047122	chr11:117047122:A:C	3.5897e-06	-1.42821e-10	-0.629126	0.000290121	-1.42821e-10	-0.369712	0.000290059	-1.42821e-10	-0.370486
117047209	chr11:117047209:CAT:C	1.87427e-06	-1.42821e-10	-1.27897	0.000118163	-1.42821e-10	-1.26795	0.000118229	-1.42821e-10	-1.26795
117047330	chr11:117047330:C:A	3.27579e-06	0.593919	-1.31455	3.27515e-05	-1.26813	-1.28293	3.27708e-05	-1.2681	-1.28294
117048351	chr11:117048351:C:T	1.36956e-06	-0.766642	-0.826062	3.14405e-05	-1.65205	-0.939859	3.14622e-05	-1.65204	-0.939746
117048492	chr11:117048492:G:A	4.18268e-06	0.553849	-1.03009	5.8994e-05	-0.87697	-1.0856	5.89349e-05	-0.878329	-1.08581
117048557	chr11:117048557:G:A	4.03694e-07	-1.64621	-1.16808	2.29613e-05	-1.68633	-1.21987	2.29736e-05	-1.68633	-1.21989
117048621	chr11:117048621:A:G	1.24748e-06	-1.68607	-3.37191e-10	7.79112e-05	-1.68444	-3.37191e-10	7.79554e-05	-1.68443	-3.37191e-10
117048652	chr11:117048652:G:A	1.22374e-06	-0.850406	-0.854873	3.02296e-05	-1.66633	-0.964854	3.02502e-05	-1.66632	-0.964745
117048784	chr11:117048784:G:C	3.62165e-06	-1.42821e-10	-0.620263	0.000293206	-1.42821e-10	-0.359135	0.000293142	-1.42821e-10	-0.359914
117048795	chr11:117048795:C:T	4.09636e-06	0.469138	-0.966232	5.9246e-05	-0.928916	-1.0294	5.9188e-05	-0.930231	-1.02962
117049253	chr11:117049253:A:G	4.01033e-07	-1.65964	-1.16126	2.31273e-05	-1.68342	-1.21558	2.31398e-05	-1.68342	-1.2156
117049483	chr11:117049483:C:T	5.41481e-06	-0.218056	-3.37191e-10	0.000711705	0.527653	-3.37191e-10	0.000708255	0.522233	-3.37191e-10
117049554	chr11:117049554:G:A	3.25481e-06	-1.42821e-10	-0.727059	0.000222203	-1.42821e-10	-0.63642	0.000222272	-1.42821e-10	-0.63667
117050059	chr11:117050059:G:A	1.98214e-06	-1.42821e-10	-1.22302	0.000125562	-1.42821e-10	-1.20721	0.000125633	-1.42821e-10	-1.20721
117050203	chr11:117050203:C:T	4.4734e-06	-1.42821e-10	-0.409044	0.000377306	-1.42821e-10	-0.106953	0.000377368	-1.42821e-10	-0.10735
117050211	chr11:117050211:C:T	2.0994e-06	0.00165865	-1.1672	5.11807e-05	-0.936302	-1.16835	5.11413e-05	-0.937479	-1.1685
117050268	chr11:117050268:G:A	3.05556e-06	-0.32783	-0.462399	0.000514106	0.352737	-0.150318	0.000511385	0.34767	-0.151119
117050427	chr11:117050427:T:C	6.58427e-07	-1.67869	-0.646403	5.11347e-05	-1.68574	-0.419811	5.116e-05	-1.68574	-0.419877
117050503	chr11:117050503:G:T	0.000480954	3.93204	0.336537	0.000487347	-0.13766	0.286626	0.000486726	-0.139025	0.286154
117050674	chr11:117050674:T:C	3.96196e-06	0.795952	-1.32641	2.4196e-05	-1.51945	-1.33437	2.42108e-05	-1.5194	-1.33438
117050681	chr11:117050681:T:C	7.95057e-06	1.04567	-0.879617	4.64118e-05	-1.30126	-0.901198	4.6446e-05	-1.30116	-0.901123
117051086	chr11:117051086:C:T	5.95885e-06	-0.122317	-3.37191e-10	0.000798852	0.643166	-3.37191e-10	0.00079487	0.637607	-3.37191e-10
117051188	chr11:117051188:C:T	2.33714e-06	-1.42821e-10	-1.05826	0.000168765	-1.42821e-10	-0.911504	0.000168783	-1.42821e-10	-0.911959
117051526	chr11:117051526:T:C	8.93196e-06	-1.42821e-10	0.282442	0.000606171	-1.42821e-10	0.367152	0.000606713	-1.42821e-10	0.367484
117051589	chr11:117051589:C:T	1.33037e-06	-1.62174	-3.37191e-10	9.51216e-05	-1.48485	-3.37191e-10	9.51813e-05	-1.48479	-3.37191e-10
117051998	chr11:117051998:C:T	1.39194e-06	-0.720106	-0.856392	3.09199e-05	-1.64225	-0.966355	3.09411e-05	-1.64224	-0.966246
117052134	chr11:117052134:T:TG	3.00006e-06	-1.42821e-10	-0.808562	0.00015514	-1.42821e-10	-0.995684	0.000155232	-1.42821e-10	-0.99565
117052138	chr11:117052138:A:G	1.85345e-06	0.029281	-1.31943	2.53079e-05	-1.53502	-1.27387	2.53216e-05	-1.535	-1.27391
117052684	chr11:117052684:A:G	1.79262e-06	-1.42821e-10	-1.32352	0.000110513	-1.42821e-10	-1.33487	0.000110575	-1.42821e-10	-1.33488
117052772	chr11:117052772:T:C	7.19933e-07	-0.901914	-1.33388	2.10849e-05	-1.67055	-1.32091	2.10964e-05	-1.67054	-1.32093
117052834	chr11:117052834:T:C	1.81114e-06	-1.42821e-10	-1.31323	0.000114033	-1.42821e-10	-1.30352	0.000114097	-1.42821e-10	-1.30352
117052994	chr11:117052994:A:C	3.04976e-06	-1.42821e-10	-0.792131	0.000221311	-1.42821e-10	-0.640441	0.000221466	-1.42821e-10	-0.640302
117053107	chr11:117053107:G:A	1.83214e-06	-1.42821e-10	-1.30171	0.00011541	-1.42821e-10	-1.29152	0.000115477	-1.42821e-10	-1.2915
117053154	chr11:117053154:C:T	8.00625e-06	1.16423	-0.991202	4.35183e-05	-1.25744	-1.00939	4.35502e-05	-1.25733	-1.00932
117053284	chr11:117053284:C:T	3.96685e-07	-1.65144	-1.18036	2.27101e-05	-1.68551	-1.23169	2.27224e-05	-1.68551	-1.23172
117054262	chr11:117054262:A:C	7.70026e-07	-0.836145	-1.33238	2.12383e-05	-1.65995	-1.32426	2.125e-05	-1.65994	-1.32428
117054274	chr11:117054274:G:T	2.01908e-06	-0.0550841	-1.14947	5.01263e-05	-0.974851	-1.15061	5.00889e-05	-0.975998	-1.15077
117054326	chr11:117054326:G:A	1.9844e-06	-0.0705295	-1.15135	4.95198e-05	-0.985147	-1.15249	4.94833e-05	-0.986285	-1.15265
117055182	chr11:117055182:T:C	5.8067e-06	-0.14818	-3.37191e-10	0.000775918	0.614037	-3.37191e-10	0.000772077	0.608512	-3.37191e-10
117055725	chr11:117055725:C:T	8.71379e-06	-1.42821e-10	0.257713	0.000587019	-1.42821e-10	0.335048	0.000587544	-1.42821e-10	0.33538
117055973	chr11:117055973:G:T	1.83438e-06	-1.42821e-10	-1.30049	0.000115569	-1.42821e-10	-1.29014	0.000115637	-1.42821e-10	-1.29012
117055988	chr11:117055988:C:T	3.47439e-06	-1.42821e-10	-0.661774	0.000217901	-1.42821e-10	-0.655969	0.000218015	-1.42821e-10	-0.65601
117056385	chr11:117056385:G:A	4.94687e-06	0.236541	-0.54498	0.000877556	1.01563	-0.2785	0.00087219	1.00974	-0.279304
117056386	chr11:117056386:G:A	6.38559e-07	-1.43572	-0.920011	3.07327e-05	-1.6746	-0.940081	3.07462e-05	-1.67463	-0.940173
117056484	chr11:117056484:CT:C	2.26188e-06	-1.091	-3.37191e-10	7.8054e-05	-1.68261	-3.37191e-10	7.80982e-05	-1.68261	-3.37191e-10
117056503	chr11:117056503:G:A	2.16081e-06	-1.42821e-10	-1.13671	0.000133615	-1.42821e-10	-1.14505	0.000133692	-1.42821e-10	-1.14503
117056603	chr11:117056603:TC:T	1.56471e-06	-0.820479	-0.639016	3.62254e-05	-1.67057	-0.779678	3.6251e-05	-1.67056	-0.779543
117057046	chr11:117057046:G:C	3.49239e-07	-1.66282	-1.29637	2.08374e-05	-1.68264	-1.32062	2.0849e-05	-1.68264	-1.32063
117057235	chr11:117057235:A:G	1.92493e-06	-0.0982106	-1.1541	4.85056e-05	-1.00302	-1.15531	4.84706e-05	-1.00415	-1.15547
117057290	chr11:117057290:C:T	1.9708e-06	-0.0656816	-1.16307	4.91128e-05	-0.981633	-1.16426	4.90767e-05	-0.982774	-1.16441
117057396	chr11:117057396:C:T	1.99116e-06	-0.0814624	-1.13701	4.99024e-05	-0.99176	-1.13818	4.98656e-05	-0.992893	-1.13835
117057483	chr11:117057483:G:A	4.50574e-06	0.108372	-0.510214	0.000786038	0.865164	-0.238169	0.000781348	0.859437	-0.238988
117057798	chr11:117057798:C:G	6.1385e-07	-1.12655	-1.26865	2.41613e-05	-1.65158	-1.20368	2.41732e-05	-1.65156	-1.20377
117057830	chr11:117057830:C:T	3.63449e-07	-1.67114	-1.24817	2.16501e-05	-1.67807	-1.28693	2.1662e-05	-1.67807	-1.28695
117057925	chr11:117057925:T:A	2.31971e-06	-1.42821e-10	-1.06575	0.000148502	-1.42821e-10	-1.03941	0.000148595	-1.42821e-10	-1.03935
117058538	chr11:117058538:T:C	0.000745614	4.67727	0.0297442	0.000574307	0.328753	-0.0155977	0.000573469	0.32717	-0.0160386
117058908	chr11:117058908:G:A	1.25476e-06	-1.68025	-3.37191e-10	7.83995e-05	-1.67819	-3.37191e-10	7.84443e-05	-1.67818	-3.37191e-10
117058950	chr11:117058950:T:C	6.19769e-07	-1.67619	-0.709414	4.7574e-05	-1.68468	-0.493042	4.75977e-05	-1.68468	-0.493106
117059148	chr11:117059148:C:T	5.11161e-06	-1.42821e-10	-0.275679	0.000306621	-1.42821e-10	-0.314398	0.000306797	-1.42821e-10	-0.314386
117059279	chr11:117059279:A:G	2.28646e-06	0.0517231	-1.13191	5.53299e-05	-0.900926	-1.12577	5.52847e-05	-0.902131	-1.12594
117059421	chr11:117059421:GC:G	0.000522765	3.99472	0.357215	0.00051317	-0.106265	0.306862	0.000512508	-0.107643	0.306387
117060082	chr11:117060082:A:G	0.000389158	3.89976	0.157029	0.00039566	-0.155833	0.096378	0.000395171	-0.15719	0.0959353
117060172	chr11:117060172:A:G	1.6933e-06	-0.659053	-0.721461	3.57555e-05	-1.62993	-0.833381	3.57806e-05	-1.62991	-0.833256
117060923	chr11:117060923:C:T	1.30034e-05	-1.42821e-10	0.658015	0.000702263	-1.42821e-10	0.514298	0.000702809	-1.42821e-10	0.514514
117061182	chr11:117061182:G:A	1.51163e-06	-0.635471	-0.858532	3.1923e-05	-1.6241	-0.952586	3.1945e-05	-1.62408	-0.952479
117061712	chr11:117061712:T:C	6.87668e-05	0.628895	1.69463	0.000462459	-1.45988	1.55643	0.000462904	-1.4598	1.55675
117061845	chr11:117061845:C:T	1.99793e-06	0.0351081	-1.25019	2.99907e-05	-1.40486	-1.23427	3.00118e-05	-1.40476	-1.23422
117061899	chr11:117061899:C:G	6.75562e-07	-1.67851	-0.620894	5.26524e-05	-1.68567	-0.390628	5.26784e-05	-1.68567	-0.390696
117062168	chr11:117062168:T:C	1.83045e-06	-1.42821e-10	-1.30263	0.000113053	-1.42821e-10	-1.31215	0.000113117	-1.42821e-10	-1.31215
117062369	chr11:117062369:A:T	2.59839e-06	-1.42821e-10	-0.9523	0.000154769	-1.42821e-10	-0.998075	0.000154856	-1.42821e-10	-0.998075
117063374	chr11:117063374:T:C	8.75266e-06	-1.42821e-10	0.262164	0.000654482	-1.42821e-10	0.443834	0.000655302	-1.42821e-10	0.444524
117063715	chr11:117063715:T:A	1.35443e-06	-0.33812	-1.26569	4.14128e-05	-1.04861	-1.26781	4.14194e-05	-1.04895	-1.26787
117063786	chr11:117063786:C:T	1.86186e-06	-1.42821e-10	-1.28562	0.000117257	-1.42821e-10	-1.27564	0.000117323	-1.42821e-10	-1.27564
117064153	chr11:117064153:G:A	6.73372e-07	-1.68667	-0.615985	5.28966e-05	-1.68565	-0.386023	5.29227e-05	-1.68565	-0.386091
117065599	chr11:117065599:A:ATCTT	3.82156e-06	0.40271	-0.969245	5.70944e-05	-0.965409	-1.02989	5.70404e-05	-0.966691	-1.03012
117065772	chr11:117065772:G:A	6.67613e-07	-1.68619	-0.625047	5.23606e-05	-1.68638	-0.395479	5.23865e-05	-1.68638	-0.395546
117066155	chr11:117066155:C:T	3.4617e-07	-1.68634	-1.28168	2.17884e-05	-1.64771	-1.31093	2.18004e-05	-1.6477	-1.31094
117066411	chr11:117066411:A:G	6.29446e-06	-0.067524	-3.37191e-10	0.000854142	0.710087	-3.37191e-10	0.000849817	0.704449	-3.37191e-10
117066645	chr11:117066645:C:T	4.13974e-07	-1.6563	-1.13284	2.36887e-05	-1.68442	-1.19059	2.37014e-05	-1.68442	-1.19062
117066767	chr11:117066767:C:G	3.39004e-06	-1.42821e-10	-0.686352	0.000232213	-1.42821e-10	-0.592357	0.000232283	-1.42821e-10	-0.592615
117066868	chr11:117066868:G:C	1.77986e-06	-1.42821e-10	-1.33066	0.000111279	-1.42821e-10	-1.32797	0.000111341	-1.42821e-10	-1.32798
117067546	chr11:117067546:C:T	8.05923e-06	-1.42821e-10	0.179624	0.00059688	-1.42821e-10	0.351706	0.000597617	-1.42821e-10	0.352379
117067811	chr11:117067811:A:AC	0.000322843	4.06196	-0.191993	0.00031196	-0.0635417	-0.233593	0.000311573	-0.0649382	-0.233999
117067939	chr11:117067939:G:A	1.22183e-06	-1.68549	-0.0213548	8.4345e-05	-1.68595	0.0808604	8.43894e-05	-1.68595	0.0808247
117068355	chr11:117068355:T:C	6.72784e-07	-1.68163	-0.621893	5.25485e-05	-1.68655	-0.39172	5.25744e-05	-1.68655	-0.391787
117068654	chr11:117068654:A:G	6.14542e-06	-0.0914861	-3.37191e-10	0.000829566	0.680893	-3.37191e-10	0.000825394	0.675289	-3.37191e-10
117068929	chr11:117068929:T:C	1.78398e-06	-1.42821e-10	-1.32835	0.000110784	-1.42821e-10	-1.33242	0.000110846	-1.42821e-10	-1.33243
117069008	chr11:117069008:A:T	6.46029e-07	-1.68656	-0.657543	5.04504e-05	-1.68589	-0.433125	5.04754e-05	-1.68589	-0.433191
117069426	chr11:117069426:G:T	1.77149e-06	-1.42821e-10	-1.33537	0.000110424	-1.42821e-10	-1.33568	0.000110486	-1.42821e-10	-1.33568
117069733	chr11:117069733:T:C	6.80331e-07	-1.11053	-1.18184	9.33426e-05	-0.483184	-1.02055	9.31412e-05	-0.485573	-1.02088
117070502	chr11:117070502:A:C	8.07502e-06	-1.42821e-10	0.181582	0.000601418	-1.42821e-10	0.35928	0.00060216	-1.42821e-10	0.359952
117070504	chr11:117070504:T:C	3.36207e-06	-1.42821e-10	-0.694636	0.000216427	-1.42821e-10	-0.662755	0.00021657	-1.42821e-10	-0.66266
117070506	chr11:117070506:G:A	1.30678e-06	-1.63963	-3.37191e-10	8.84541e-05	-1.55753	-3.37191e-10	8.85095e-05	-1.55746	-3.37191e-10
117070824	chr11:117070824:C:T	3.69868e-07	-1.67405	-1.22776	2.20093e-05	-1.67554	-1.273	2.20215e-05	-1.67554	-1.27302
117070839	chr11:117070839:G:A	2.04313e-06	-1.19271	-3.37191e-10	0.000106208	-1.37461	-3.37191e-10	0.000106266	-1.37463	-3.37191e-10
117070897	chr11:117070897:C:T	1.86537e-06	-0.831818	-0.451917	4.32759e-05	-1.6649	-0.607512	4.33073e-05	-1.66489	-0.607359
117071269	chr11:117071269:G:T	3.80408e-06	-0.0404909	-0.53063	0.000111601	-0.958183	-0.366897	0.000111487	-0.959371	-0.367295
117071416	chr11:117071416:G:A	1.12751e-06	-0.848099	-0.939087	2.79951e-05	-1.67931	-1.02867	2.80137e-05	-1.6793	-1.02858
117071759	chr11:117071759:A:T	3.4318e-06	-0.372846	-0.301262	5.45977e-05	-1.56024	-0.479776	5.46386e-05	-1.56022	-0.479607
117071763	chr11:117071763:G:A	7.05195e-07	-1.6793	-0.577178	5.40203e-05	-1.6845	-0.366152	5.4047e-05	-1.6845	-0.366218
117072018	chr11:117072018:G:A	1.30852e-05	-1.42821e-10	0.664285	0.00089474	-1.42821e-10	0.756523	0.000895577	-1.42821e-10	0.756897
117072251	chr11:117072251:G:T	2.04769e-06	-1.42821e-10	-1.19048	0.000120904	-1.42821e-10	-1.24501	0.00012097	-1.42821e-10	-1.24503
117072350	chr11:117072350:G:A	3.82214e-07	-1.63969	-1.22928	2.19587e-05	-1.68674	-1.26411	2.19705e-05	-1.68674	-1.26413
117072638	chr11:117072638:A:C	1.25816e-05	0.766783	-0.141742	8.45086e-05	-1.41031	-0.192844	8.4579e-05	-1.41023	-0.192657
117072828	chr11:117072828:C:T	1.85451e-06	0.00618248	-1.29575	4.53918e-05	-0.929549	-1.29513	4.536e-05	-0.930725	-1.29522
117073196	chr11:117073196:G:C	3.53675e-06	-0.643985	-3.37191e-10	0.000145465	-1.06007	-3.37191e-10	0.000145526	-1.06022	-3.37191e-10
117073355	chr11:117073355:TTC:T	7.48004e-06	-1.42821e-10	0.105044	0.000556953	-1.42821e-10	0.282471	0.000557631	-1.42821e-10	0.283126
117073507	chr11:117073507:T:C	4.64025e-06	-1.42821e-10	-0.372426	0.000391101	-1.42821e-10	-0.0710433	0.000390977	-1.42821e-10	-0.0719239
117073588	chr11:117073588:G:T	6.48214e-07	-1.68638	-0.654351	5.06152e-05	-1.68619	-0.429568	5.06403e-05	-1.68619	-0.429633
117073632	chr11:117073632:G:A	1.90574e-06	0.0301754	-1.2925	4.62855e-05	-0.913359	-1.29182	4.62524e-05	-0.914548	-1.29191
117073996	chr11:117073996:G:A	1.96978e-06	0.0568133	-1.28609	4.75439e-05	-0.894028	-1.28433	4.75088e-05	-0.895231	-1.28443
117074058	chr11:117074058:G:A	7.64582e-06	-1.42821e-10	0.126966	0.000569916	-1.42821e-10	0.305479	0.000570612	-1.42821e-10	0.306138
117074130	chr11:117074130:T:C	3.61705e-07	-1.61245	-1.31167	2.1409e-05	-1.68403	-1.29216	2.14214e-05	-1.68404	-1.29214
117074158	chr11:117074158:T:C	3.55134e-06	-1.42821e-10	-0.639868	0.000217203	-1.42821e-10	-0.659175	0.000217324	-1.42821e-10	-0.659185
117074358	chr11:117074358:A:G	6.47486e-07	-1.68661	-0.655242	5.0675e-05	-1.68376	-0.430813	5.07001e-05	-1.68376	-0.430878
117074569	chr11:117074569:A:G	1.18579e-05	-1.42821e-10	0.565799	0.000802671	-1.42821e-10	0.647935	0.000803413	-1.42821e-10	0.648297
117074936	chr11:117074936:A:C	1.78676e-06	-1.42821e-10	-1.32679	0.000112137	-1.42821e-10	-1.32029	0.000112201	-1.42821e-10	-1.32028
117075002	chr11:117075002:G:A	6.44958e-06	-0.0854441	0.0422655	0.00020322	-0.98855	0.262829	0.000202994	-0.989715	0.26232
117075022	chr11:117075022:T:C	1.39197e-06	-1.57648	-3.37191e-10	7.90231e-05	-1.67027	-3.37191e-10	7.90661e-05	-1.67029	-3.37191e-10
117076137	chr11:117076137:C:T	4.1033e-07	-1.65444	-1.14355	2.34285e-05	-1.68486	-1.20119	2.34411e-05	-1.68486	-1.20122
117076174	chr11:117076174:C:T	1.82516e-06	-0.0499763	-1.25555	4.55829e-05	-0.965794	-1.25468	4.55507e-05	-0.966941	-1.25481
117076387	chr11:117076387:T:C	3.01157e-06	-1.42821e-10	-0.804732	0.000187355	-1.42821e-10	-0.807007	0.000187468	-1.42821e-10	-0.806962
117076464	chr11:117076464:T:C	4.05627e-07	-1.65668	-1.15284	2.32651e-05	-1.68426	-1.20879	2.32777e-05	-1.68426	-1.20881
117076590	chr11:117076590:G:A	3.59197e-07	-1.62577	-1.3053	2.15494e-05	-1.68609	-1.28357	2.15619e-05	-1.68609	-1.28355
117076959	chr11:117076959:C:G	1.78579e-06	-1.42821e-10	-1.32733	0.00011562	-1.42821e-10	-1.2897	0.000115692	-1.42821e-10	-1.28964
117077457	chr11:117077457:T:A	6.33851e-07	-1.68417	-0.678967	4.95916e-05	-1.67801	-0.458177	4.96162e-05	-1.67801	-0.458242
117077521	chr11:117077521:T:C	1.32672e-05	-1.42821e-10	0.6781	0.00143522	-1.42821e-10	1.22906	0.00143491	-1.42821e-10	1.22829
117077652	chr11:117077652:T:C	5.49038e-06	-0.204197	-3.37191e-10	0.000724094	0.544911	-3.37191e-10	0.00072057	0.539471	-3.37191e-10
117077726	chr11:117077726:A:G	1.41274e-06	-0.787641	-0.774021	3.2646e-05	-1.65774	-0.896542	3.26683e-05	-1.65773	-0.896434
117077762	chr11:117077762:C:T	1.83179e-06	-1.42821e-10	-1.3019	0.000112554	-1.42821e-10	-1.31658	0.000112615	-1.42821e-10	-1.31659
117077924	chr11:117077924:T:C	6.31363e-07	-1.68634	-0.680732	4.92544e-05	-1.68276	-0.460252	4.92789e-05	-1.68276	-0.460316
117078045	chr11:117078045:G:A	6.63856e-07	-1.68499	-0.63189	5.22691e-05	-1.67955	-0.404054	5.2295e-05	-1.67955	-0.404121
117078557	chr11:117078557:G:T	3.17893e-06	-1.42821e-10	-0.750648	0.000204404	-1.42821e-10	-0.71991	0.000204538	-1.42821e-10	-0.719819
117078649	chr11:117078649:C:T	1.79047e-06	-1.42821e-10	-1.32471	0.000110586	-1.42821e-10	-1.33422	0.000110647	-1.42821e-10	-1.33422
117078689	chr11:117078689:C:A	4.2206e-06	-1.42821e-10	-0.467217	0.000350519	-1.42821e-10	-0.180594	0.000350421	-1.42821e-10	-0.181436
117078846	chr11:117078846:C:T	3.93799e-06	-0.536522	-3.37191e-10	0.000324794	-0.256818	-3.37191e-10	0.000324966	-0.256851	-3.37191e-10
117079137	chr11:117079137:T:C	9.61671e-07	-1.68666	-0.259613	6.64469e-05	-1.68656	-0.157052	6.64821e-05	-1.68656	-0.157083
117079434	chr11:117079434:T:C	2.33683e-06	0.226222	-1.28462	5.34611e-05	-0.777087	-1.28397	5.34169e-05	-0.778378	-1.28407
117079562	chr11:117079562:A:C	6.17514e-07	-1.68674	-0.702502	4.79288e-05	-1.68483	-0.485466	4.79527e-05	-1.68483	-0.48553
117079840	chr11:117079840:A:G	1.3288e-06	-1.62292	-3.37191e-10	7.78876e-05	-1.68474	-3.37191e-10	7.79312e-05	-1.68475	-3.37191e-10
117079851	chr11:117079851:G:A	6.30707e-07	-1.68652	-0.681582	4.91755e-05	-1.68345	-0.461165	4.92e-05	-1.68345	-0.46123
117079911	chr11:117079911:G:A	4.19324e-06	-1.42821e-10	-0.473719	0.00034803	-1.42821e-10	-0.18772	0.000347934	-1.42821e-10	-0.18856
117079967	chr11:117079967:G:A	1.7859e-06	-1.42821e-10	-1.32727	0.000112065	-1.42821e-10	-1.32093	0.000112129	-1.42821e-10	-1.32092
117080496	chr11:117080496:C:G	1.67985e-06	-1.38849	-3.37191e-10	9.25166e-05	-1.51262	-3.37191e-10	9.25643e-05	-1.51267	-3.37191e-10
117080537	chr11:117080537:G:A	2.91302e-06	-1.42821e-10	-0.838004	0.000181139	-1.42821e-10	-0.840748	0.000181249	-1.42821e-10	-0.840698
117080669	chr11:117080669:T:C	2.20759e-06	0.133237	-1.24853	5.16579e-05	-0.842936	-1.25243	5.16164e-05	-0.844179	-1.25255
117080670	chr11:117080670:G:A	6.92424e-05	-1.42821e-10	2.33042	0.00579887	-1.42821e-10	2.62541	0.00580876	-1.42821e-10	2.62655
117080817	chr11:117080817:G:A	1.89928e-06	-0.359618	-0.906101	3.71134e-05	-1.50263	-0.923402	3.7115e-05	-1.50295	-0.9236
117080899	chr11:117080899:G:A	6.94616e-07	-1.68203	-0.589555	5.4305e-05	-1.68621	-0.359187	5.43318e-05	-1.68621	-0.359255
117081210	chr11:117081210:T:C	6.13154e-06	-0.0937477	-3.37191e-10	0.000827596	0.678516	-3.37191e-10	0.000823443	0.672923	-3.37191e-10
117081251	chr11:117081251:AT:A	5.97841e-06	-1.42821e-10	-0.119038	0.000352569	-1.42821e-10	-0.174764	0.000352764	-1.42821e-10	-0.174771
117081481	chr11:117081481:G:A	1.14323e-05	-1.42821e-10	0.529252	0.000744715	-1.42821e-10	0.572992	0.000745241	-1.42821e-10	0.573136
117081484	chr11:117081484:C:T	1.32304e-06	-0.774954	-0.852305	3.05823e-05	-1.65378	-0.96581	3.06029e-05	-1.65376	-0.965711
117081676	chr11:117081676:C:T	0.00051956	4.18771	0.158079	0.00045702	-0.0140583	0.0987753	0.000456428	-0.0154737	0.0983332
117081988	chr11:117081988:A:G	2.28446e-06	-1.42821e-10	-1.08107	0.00014718	-1.42821e-10	-1.04836	0.000147265	-1.42821e-10	-1.04834
117082174	chr11:117082174:G:A	7.54134e-06	-1.42821e-10	0.113207	0.000550612	-1.42821e-10	0.271021	0.000551287	-1.42821e-10	0.271683
117082584	chr11:117082584:T:C	2.28795e-06	-1.42821e-10	-1.07954	0.000147422	-1.42821e-10	-1.04671	0.000147508	-1.42821e-10	-1.04669
117082702	chr11:117082702:G:C	1.78824e-06	-1.42821e-10	-1.32596	0.000110639	-1.42821e-10	-1.33374	0.000110701	-1.42821e-10	-1.33374
117082755	chr11:117082755:T:C	1.69986e-06	-1.37665	-3.37191e-10	9.33519e-05	-1.50363	-3.37191e-10	9.33999e-05	-1.50368	-3.37191e-10
117082888	chr11:117082888:C:T	6.99748e-07	-1.68498	-0.579249	5.49623e-05	-1.68675	-0.346616	5.49894e-05	-1.68675	-0.346684
117083068	chr11:117083068:G:A	6.19261e-07	-1.68675	-0.699675	4.80741e-05	-1.68498	-0.482287	4.80981e-05	-1.68498	-0.482351
117083685	chr11:117083685:G:C	4.00018e-06	-1.42821e-10	-0.520853	0.00032962	-1.42821e-10	-0.24207	0.000329535	-1.42821e-10	-0.242888
117083849	chr11:117083849:C:T	2.04324e-06	0.120425	-1.31308	4.82078e-05	-0.852437	-1.31205	4.81721e-05	-0.853673	-1.31212
117084044	chr11:117084044:T:C	1.01247e-06	-1.66309	-0.231718	6.94221e-05	-1.6691	-0.130707	6.94592e-05	-1.6691	-0.130736
117084333	chr11:117084333:T:C	2.28792e-06	0.20476	-1.28431	5.25447e-05	-0.794625	-1.28372	5.25019e-05	-0.795904	-1.28382
117084423	chr11:117084423:A:C	1.30453e-06	-1.64135	-3.37191e-10	7.79573e-05	-1.68385	-3.37191e-10	7.8002e-05	-1.68384	-3.37191e-10
117085115	chr11:117085115:T:C	6.73108e-07	-1.68069	-0.622358	5.23341e-05	-1.68637	-0.395988	5.236e-05	-1.68637	-0.396055
117085218	chr11:117085218:G:A	4.14363e-07	-1.65633	-1.13187	2.36712e-05	-1.68439	-1.19136	2.36839e-05	-1.68438	-1.19139
117085708	chr11:117085708:G:C	1.79616e-06	-1.42821e-10	-1.32154	0.000112489	-1.42821e-10	-1.31715	0.000112552	-1.42821e-10	-1.31716
117085933	chr11:117085933:G:A	1.22375e-05	-1.42821e-10	0.597313	0.00131169	-1.42821e-10	1.13906	0.00131143	-1.42821e-10	1.1383
117085949	chr11:117085949:G:A	1.3557e-06	-0.796529	-0.806345	3.17216e-05	-1.65767	-0.925343	3.17431e-05	-1.65766	-0.925238
117085994	chr11:117085994:T:C	2.80679e-06	-1.42821e-10	-0.875152	0.00017365	-1.42821e-10	-0.882966	0.000173754	-1.42821e-10	-0.882929
117086274	chr11:117086274:T:C	3.90077e-07	-1.67454	-1.17406	2.31411e-05	-1.67394	-1.22447	2.31536e-05	-1.67393	-1.22449
117086442	chr11:117086442:A:G	6.28658e-06	-0.0687759	-3.37191e-10	0.000854703	0.710745	-3.37191e-10	0.000850378	0.705109	-3.37191e-10
117086473	chr11:117086473:C:T	1.93168e-06	0.0641002	-1.3129	4.64294e-05	-0.890119	-1.31196	4.63964e-05	-0.891326	-1.31202
117086503	chr11:117086503:G:A	3.47482e-06	0.634462	-1.29611	4.96856e-05	-0.820977	-1.31332	4.96408e-05	-0.822374	-1.31338
117087312	chr11:117087312:G:A	6.3489e-06	0.36123	-0.420142	0.000109219	-0.890587	-0.456067	0.000109211	-0.891004	-0.456282
117087817	chr11:117087817:C:A	4.62735e-07	-1.53105	-1.14674	2.41514e-05	-1.65366	-1.202	2.4164e-05	-1.65367	-1.20203
117088031	chr11:117088031:A:G	2.81944e-06	-1.42821e-10	-0.870654	0.000175398	-1.42821e-10	-0.872951	0.000175504	-1.42821e-10	-0.872909
117088227	chr11:117088227:A:G	3.45148e-06	0.637166	-1.30556	4.94501e-05	-0.818891	-1.32016	4.9406e-05	-0.820288	-1.32021
117088323	chr11:117088323:G:A	3.12945e-06	0.545746	-1.31208	4.65588e-05	-0.874468	-1.32483	4.65198e-05	-0.875821	-1.32487
117088414	chr11:117088414:A:G	7.2378e-06	-1.42821e-10	0.0721234	0.000527498	-1.42821e-10	0.228134	0.000528139	-1.42821e-10	0.228788
117088885	chr11:117088885:T:C	1.4848e-06	-1.65589	0.143975	0.000119074	-1.66828	0.408015	0.000119137	-1.66828	0.407985
117089280	chr11:117089280:G:A	6.17986e-06	-0.0858974	-3.37191e-10	0.000260946	-0.475695	-3.37191e-10	0.000261052	-0.47585	-3.37191e-10
117089597	chr11:117089597:G:A	0.000448151	3.82142	0.376521	0.000479405	-0.193871	0.326408	0.000478804	-0.19521	0.32593
117089687	chr11:117089687:G:A	3.05991e-06	0.519921	-1.30873	4.59832e-05	-0.889255	-1.32248	4.5945e-05	-0.890595	-1.32253
117089781	chr11:117089781:G:C	1.31657e-06	-0.830025	-0.802142	3.16582e-05	-1.66351	-0.921502	3.16797e-05	-1.6635	-0.921397
117089783	chr11:117089783:G:A	6.94169e-06	-1.42821e-10	0.0303523	0.000495201	-1.42821e-10	0.164953	0.000495537	-1.42821e-10	0.16507
117090604	chr11:117090604:A:G	2.74037e-06	-0.899101	-3.37191e-10	9.39465e-05	-1.49728	-3.37191e-10	9.40006e-05	-1.49727	-3.37191e-10
117090794	chr11:117090794:G:A	6.87779e-07	-1.68624	-0.595238	5.3978e-05	-1.68635	-0.36508	5.40046e-05	-1.68635	-0.365148
117090872	chr11:117090872:G:A	3.18883e-06	0.552259	-1.2998	4.71606e-05	-0.870462	-1.31599	4.71201e-05	-0.871818	-1.31605
117090877	chr11:117090877:T:C	1.78876e-06	-1.42821e-10	-1.32567	0.000110459	-1.42821e-10	-1.33537	0.000110521	-1.42821e-10	-1.33537
117090901	chr11:117090901:G:A	6.75506e-07	-1.68672	-0.612768	5.29363e-05	-1.6854	-0.385521	5.29625e-05	-1.6854	-0.385588
117091176	chr11:117091176:G:A	2.97624e-06	0.489887	-1.30642	4.57647e-05	-0.895736	-1.32076	4.57272e-05	-0.897062	-1.32082
117091305	chr11:117091305:A:G	3.14976e-06	-1.42821e-10	-0.759869	0.000195983	-1.42821e-10	-0.761983	0.000196103	-1.42821e-10	-0.761934
117091362	chr11:117091362:G:A	3.22029e-06	0.559985	-1.29771	4.73968e-05	-0.867021	-1.31443	4.7356e-05	-0.86838	-1.3145
117091807	chr11:117091807:G:A	2.21824e-06	-1.42821e-10	-1.11048	0.00014261	-1.42821e-10	-1.07989	0.000142693	-1.42821e-10	-1.07987
117091847	chr11:117091847:T:A	3.30414e-06	0.576968	-1.28898	4.82796e-05	-0.855233	-1.30777	4.8237e-05	-0.856601	-1.30784
117091930	chr11:117091930:G:A	2.8928e-06	-1.42821e-10	-0.844969	0.000178941	-1.42821e-10	-0.852954	0.000179048	-1.42821e-10	-0.852915
117091945	chr11:117091945:G:A	4.05627e-07	-1.65795	-1.15156	2.32903e-05	-1.68389	-1.20808	2.33028e-05	-1.68389	-1.20811
117092464	chr11:117092464:C:T	3.0409e-06	0.50107	-1.29611	4.58669e-05	-0.901033	-1.31323	4.58286e-05	-0.902363	-1.3133
117092489	chr11:117092489:A:G	1.56739e-06	-1.45778	-3.37191e-10	0.000105686	-1.37954	-3.37191e-10	0.000105747	-1.37952	-3.37191e-10
117092561	chr11:117092561:C:A	3.59749e-07	-1.61906	-1.31049	2.1417e-05	-1.68523	-1.29059	2.14294e-05	-1.68524	-1.29057
117092596	chr11:117092596:C:T	6.39764e-06	0.498847	-0.550111	9.87162e-05	-0.914275	-0.533486	9.85989e-05	-0.915651	-0.533861
117093181	chr11:117093181:C:A	1.44205e-06	-0.837431	-0.703698	3.4401e-05	-1.66467	-0.837255	3.44247e-05	-1.66466	-0.83714
117093253	chr11:117093253:A:G	3.71646e-07	-1.67298	-1.22403	2.4304e-05	-1.68305	-1.16631	2.43178e-05	-1.68306	-1.16631
117093287	chr11:117093287:G:A	3.77764e-06	-1.42821e-10	-0.578095	0.000245241	-1.42821e-10	-0.537767	0.000245389	-1.42821e-10	-0.537728
117093333	chr11:117093333:C:T	1.81841e-06	-1.42821e-10	-1.30923	0.000111154	-1.42821e-10	-1.32909	0.000111216	-1.42821e-10	-1.3291
117093349	chr11:117093349:G:T	2.5366e-06	0.211548	-1.18792	0.000385293	1.00536	-1.09137	0.0003831	0.999462	-1.09174
117093350	chr11:117093350:C:T	2.55172e-06	0.219659	-1.19008	0.00038796	1.01504	-1.09414	0.000385749	1.00913	-1.09451
117093419	chr11:117093419:C:T	4.07191e-06	-1.42821e-10	-0.50308	0.000242062	-1.42821e-10	-0.550816	0.000242196	-1.42821e-10	-0.550825
117093431	chr11:117093431:G:A	6.78183e-06	-1.42821e-10	0.00705392	0.00040452	-1.42821e-10	-0.037308	0.000404755	-1.42821e-10	-0.03729
117093678	chr11:117093678:A:AG	1.61832e-06	-0.788481	-0.637324	3.67429e-05	-1.65783	-0.778238	3.67685e-05	-1.65782	-0.778116
117093703	chr11:117093703:A:G	2.17373e-06	-1.42821e-10	-1.13075	0.000143046	-1.42821e-10	-1.07685	0.000143129	-1.42821e-10	-1.07682
117093721	chr11:117093721:T:C	3.14851e-06	0.539874	-1.30014	4.68304e-05	-0.877202	-1.31628	4.67905e-05	-0.878552	-1.31634
117093753	chr11:117093753:T:C	3.5687e-06	0.653015	-1.28801	5.05986e-05	-0.809084	-1.307	5.05521e-05	-0.81049	-1.30708
117093985	chr11:117093985:G:A	2.81677e-06	-1.42821e-10	-0.871603	0.000174289	-1.42821e-10	-0.879296	0.000174393	-1.42821e-10	-0.879258
117094226	chr11:117094226:C:T	6.26173e-06	-0.0727369	-3.37191e-10	0.000851116	0.706539	-3.37191e-10	0.000846813	0.700908	-3.37191e-10
117094839	chr11:117094839:A:G	7.26554e-06	0.0759496	-3.37191e-10	0.00101707	0.884669	-3.37191e-10	0.00101172	0.878837	-3.37191e-10
117095036	chr11:117095036:T:G	1.85118e-06	-1.42821e-10	-1.29137	0.000113808	-1.42821e-10	-1.3055	0.000113871	-1.42821e-10	-1.3055
117095063	chr11:117095063:C:T	1.77198e-05	-1.42821e-10	0.967489	0.00121941	-1.42821e-10	1.06611	0.00122058	-1.42821e-10	1.06651
117095470	chr11:117095470:T:C	5.4949e-06	-0.203372	-3.37191e-10	0.000252056	-0.510359	-3.37191e-10	0.000252193	-0.510376	-3.37191e-10
117095719	chr11:117095719:G:A	2.42575e-06	0.272085	-1.29314	2.40901e-05	-1.5486	-1.30961	2.41055e-05	-1.54854	-1.30959
117096162	chr11:117096162:T:C	6.83652e-06	0.0150853	-3.37191e-10	0.000940845	0.806769	-3.37191e-10	0.000935985	0.801027	-3.37191e-10
117096223	chr11:117096223:G:A	1.58751e-05	-1.42821e-10	0.857561	0.00110966	-1.42821e-10	0.971798	0.00111107	-1.42821e-10	0.972505
117096516	chr11:117096516:C:T	1.96122e-06	-1.42821e-10	-1.23362	0.000115213	-1.42821e-10	-1.29322	0.000115293	-1.42821e-10	-1.29309
117097010	chr11:117097010:T:C	4.92145e-06	-1.42821e-10	-0.313591	0.000292236	-1.42821e-10	-0.362447	0.000292399	-1.42821e-10	-0.362452
117097047	chr11:117097047:A:C	1.79112e-06	-1.42821e-10	-1.32435	0.000112469	-1.42821e-10	-1.31733	0.000112533	-1.42821e-10	-1.31732
117097552	chr11:117097552:C:T	1.33081e-06	-0.937174	-0.684231	3.53069e-05	-1.67885	-0.797081	3.5331e-05	-1.67884	-0.796967
117097724	chr11:117097724:T:C	6.95612e-07	-1.68393	-0.586224	5.3682e-05	-1.68114	-0.37579	5.37169e-05	-1.68114	-0.375702
117098082	chr11:117098082:G:A	1.2753e-06	-0.970308	-0.693704	3.48898e-05	-1.68182	-0.805995	3.49135e-05	-1.68182	-0.805882
117098103	chr11:117098103:C:T	1.85325e-06	-1.42821e-10	-1.29025	0.000110976	-1.42821e-10	-1.3307	0.000111039	-1.42821e-10	-1.33069
117098441	chr11:117098441:G:A	6.19881e-06	-1.42821e-10	-0.0828368	0.000407658	-1.42821e-10	-0.0295809	0.000407909	-1.42821e-10	-0.0295283
117098683	chr11:117098683:G:A	1.85802e-06	-1.42821e-10	-1.28768	0.000112868	-1.42821e-10	-1.31379	0.000112942	-1.42821e-10	-1.3137
117098692	chr11:117098692:G:A	1.24948e-06	-1.68446	-3.37191e-10	8.32386e-05	-1.6183	-3.37191e-10	8.32903e-05	-1.61824	-3.37191e-10
117098700	chr11:117098700:T:C	4.20389e-07	-1.52556	-1.24821	2.65576e-05	-1.56203	-1.19866	2.6573e-05	-1.56204	-1.19864
117098723	chr11:117098723:T:C	4.25889e-07	-1.51035	-1.25042	2.68449e-05	-1.54853	-1.2014	2.68605e-05	-1.54854	-1.20138
117099220	chr11:117099220:C:CA	1.83921e-06	-1.42821e-10	-1.29786	0.000116756	-1.42821e-10	-1.27992	0.000116824	-1.42821e-10	-1.2799
117099290	chr11:117099290:T:A	4.29857e-07	-1.50648	-1.24502	2.71212e-05	-1.54514	-1.19456	2.71369e-05	-1.54514	-1.19453
117099569	chr11:117099569:G:A	8.15541e-07	-1.52811	-0.582991	6.19265e-05	-1.56588	-0.348184	6.19598e-05	-1.56587	-0.348213
117099646	chr11:117099646:G:A	1.36117e-06	-1.59885	-3.37191e-10	7.90652e-05	-1.66974	-3.37191e-10	7.91084e-05	-1.66975	-3.37191e-10
117099819	chr11:117099819:G:T	1.42575e-05	-1.42821e-10	0.750091	0.00098425	-1.42821e-10	0.85187	0.000984934	-1.42821e-10	0.852003
117099916	chr11:117099916:A:T	5.29503e-07	-1.26776	-1.27525	2.26726e-05	-1.63599	-1.28287	2.26828e-05	-1.63606	-1.28291
117100045	chr11:117100045:C:G	3.56295e-07	-1.60642	-1.33277	2.07914e-05	-1.68247	-1.323	2.08032e-05	-1.68247	-1.32299
117100247	chr11:117100247:C:T	3.78771e-06	-1.42821e-10	-0.575432	0.000224114	-1.42821e-10	-0.627855	0.00022425	-1.42821e-10	-0.627809
117100520	chr11:117100520:G:A	2.48785e-05	-1.42821e-10	1.30681	0.00159998	-1.42821e-10	1.33773	0.00160209	-1.42821e-10	1.33849
117100961	chr11:117100961:G:T	3.4862e-07	-1.63524	-1.32573	2.09612e-05	-1.68668	-1.31066	2.09732e-05	-1.68668	-1.31065
117101091	chr11:117101091:AG:A	4.19438e-07	-1.67967	-1.09636	3.08333e-05	-1.68589	-0.925523	3.08501e-05	-1.68589	-0.925542
117101226	chr11:117101226:A:G	1.90026e-05	-1.42821e-10	1.03738	0.00131053	-1.42821e-10	1.13818	0.0013118	-1.42821e-10	1.13858
117101511	chr11:117101511:G:A	3.52297e-07	-1.63291	-1.31756	2.12685e-05	-1.68661	-1.29617	2.12808e-05	-1.68661	-1.29615
117101623	chr11:117101623:G:A	1.31782e-06	-1.63121	-3.37191e-10	8.35625e-05	-1.61442	-3.37191e-10	8.36113e-05	-1.61439	-3.37191e-10
117102125	chr11:117102125:G:A	2.46171e-05	-1.42821e-10	1.29625	0.00158338	-1.42821e-10	1.32731	0.00158546	-1.42821e-10	1.32806
117102219	chr11:117102219:C:T	1.45374e-06	-0.895543	-0.637507	3.71738e-05	-1.6706	-0.753808	3.71995e-05	-1.67059	-0.753688
117102498	chr11:117102498:T:C	5.68828e-06	-1.42821e-10	-0.168785	0.000396925	-1.42821e-10	-0.056262	0.00039717	-1.42821e-10	-0.056207
117103282	chr11:117103282:G:GT	1.77137e-06	-1.42821e-10	-1.33544	0.000110647	-1.42821e-10	-1.33367	0.000110709	-1.42821e-10	-1.33367
117103283	chr11:117103283:G:T	1.77082e-06	-1.42821e-10	-1.33575	0.000110495	-1.42821e-10	-1.33504	0.000110557	-1.42821e-10	-1.33504
117103425	chr11:117103425:T:A	4.63885e-06	-1.42821e-10	-0.372728	0.000275689	-1.42821e-10	-0.420738	0.000275842	-1.42821e-10	-0.420743
117103794	chr11:117103794:G:A	1.85462e-06	-1.42821e-10	-1.28951	0.000118546	-1.42821e-10	-1.26471	0.000118608	-1.42821e-10	-1.26474
117104397	chr11:117104397:G:A	3.57495e-06	-1.42821e-10	-0.633241	0.000290804	-1.42821e-10	-0.367362	0.000290842	-1.42821e-10	-0.36779
117104420	chr11:117104420:G:A	3.50183e-07	-1.63244	-1.32406	2.10188e-05	-1.68653	-1.30806	2.10308e-05	-1.68653	-1.30805
117104740	chr11:117104740:A:G	3.25643e-06	-1.42821e-10	-0.726561	0.00025846	-1.42821e-10	-0.485269	0.000258502	-1.42821e-10	-0.485666
117104987	chr11:117104987:G:A	6.22323e-06	-0.0789038	-3.37191e-10	0.000841637	0.695339	-3.37191e-10	0.000837414	0.689747	-3.37191e-10
117104988	chr11:117104988:T:G	8.05342e-07	-1.15222	-0.971459	3.38605e-05	-1.61319	-0.904572	3.38585e-05	-1.61356	-0.90482
117105118	chr11:117105118:G:A	1.31312e-06	-1.63479	-3.37191e-10	8.99374e-05	-1.5409	-3.37191e-10	8.99942e-05	-1.54083	-3.37191e-10
117105254	chr11:117105254:C:T	1.9638e-06	-1.42821e-10	-1.23231	0.000124088	-1.42821e-10	-1.21902	0.000124155	-1.42821e-10	-1.21904
117105293	chr11:117105293:A:G	3.82196e-07	-1.63963	-1.22939	2.35955e-05	-1.68675	-1.19221	2.36095e-05	-1.68675	-1.19218
117105551	chr11:117105551:G:A	1.89036e-06	-1.42821e-10	-1.27043	0.000121359	-1.42821e-10	-1.24126	0.000121423	-1.42821e-10	-1.24129
117105555	chr11:117105555:G:A	3.84417e-06	-0.560636	-3.37191e-10	0.000505307	0.185156	-3.37191e-10	0.000503197	0.180409	-3.37191e-10
117105813	chr11:117105813:G:A	1.79648e-06	-1.42821e-10	-1.32136	0.000113201	-1.42821e-10	-1.31084	0.000113266	-1.42821e-10	-1.31083
117105882	chr11:117105882:G:A	4.12426e-06	-0.490306	-3.37191e-10	0.0005105	0.19538	-3.37191e-10	0.000508267	0.190436	-3.37191e-10
117106062	chr11:117106062:T:C	2.24433e-06	0.172087	-1.27087	5.60065e-05	-0.78382	-1.23072	5.59589e-05	-0.785115	-1.23084
117106673	chr11:117106673:T:G	9.89303e-06	-1.42821e-10	0.384637	0.000745347	-1.42821e-10	0.573839	0.000745557	-1.42821e-10	0.57356
117107172	chr11:117107172:G:A	2.66849e-05	0.134624	1.24228	0.000267571	-1.57576	1.12513	0.000267813	-1.57571	1.12542
117107303	chr11:117107303:C:T	9.36711e-06	-1.42821e-10	0.330011	0.000700905	-1.42821e-10	0.512363	0.000701112	-1.42821e-10	0.512096
117107406	chr11:117107406:C:A	4.43587e-06	-1.42821e-10	-0.417469	0.000292478	-1.42821e-10	-0.36162	0.000292662	-1.42821e-10	-0.361553
117107911	chr11:117107911:A:G	3.28281e-06	-0.718494	-3.37191e-10	0.000378374	-0.104128	-3.37191e-10	0.000376889	-0.108622	-3.37191e-10
117108412	chr11:117108412:G:A	9.48693e-06	-1.42821e-10	0.342722	0.000578692	-1.42821e-10	0.320761	0.00057903	-1.42821e-10	0.320783
117108647	chr11:117108647:G:A	3.34729e-07	-1.67282	-1.32881	2.30129e-05	-1.57679	-1.32716	2.30261e-05	-1.57678	-1.32716
117108649	chr11:117108649:C:G	4.6373e-06	-0.0626833	-0.310378	5.6166e-05	-1.58599	-0.425705	5.62062e-05	-1.58598	-0.425563
117108973	chr11:117108973:T:C	2.73805e-05	0.161991	1.24065	0.000268927	-1.5693	1.12373	0.000269171	-1.56925	1.12402
117109195	chr11:117109195:G:A	6.19424e-07	-1.05041	-1.33575	2.20334e-05	-1.61852	-1.32893	2.20452e-05	-1.61851	-1.32896
117109281	chr11:117109281:G:T	1.78715e-05	-1.42821e-10	0.976014	0.00112661	-1.42821e-10	0.986955	0.00112755	-1.42821e-10	0.987232
117109374	chr11:117109374:A:G	9.56507e-06	-1.42821e-10	0.350924	0.000716278	-1.42821e-10	0.534058	0.000716488	-1.42821e-10	0.533789
117109431	chr11:117109431:G:C	3.29279e-06	-0.715459	-3.37191e-10	0.000381182	-0.0967323	-3.37191e-10	0.000379681	-0.101241	-3.37191e-10
117109878	chr11:117109878:C:T	8.70896e-07	-0.763598	-1.28183	2.37664e-05	-1.64779	-1.22394	2.37794e-05	-1.64778	-1.22397
117109963	chr11:117109963:C:T	6.3767e-07	-1.68085	-0.676279	4.26601e-05	-1.60178	-0.684964	4.26868e-05	-1.60177	-0.684914
117110014	chr11:117110014:C:T	1.38531e-06	-1.58127	-3.37191e-10	8.07315e-05	-1.64888	-3.37191e-10	8.07752e-05	-1.6489	-3.37191e-10
117110090	chr11:117110090:G:A	5.85012e-06	-1.42821e-10	-0.140731	0.000442545	-1.42821e-10	0.0525316	0.000442885	-1.42821e-10	0.0527379
117110217	chr11:117110217:A:G	8.54775e-06	-1.42821e-10	0.238475	0.000661695	-1.42821e-10	0.454794	0.000662222	-1.42821e-10	0.45503
117110285	chr11:117110285:A:G	5.36054e-05	-0.419726	2.49418	0.000818104	-1.68476	2.35173	0.000818837	-1.68475	2.35206
117110459	chr11:117110459:C:T	2.45054e-05	-1.42821e-10	1.2917	0.0017116	-1.42821e-10	1.40517	0.00171325	-1.42821e-10	1.40558
117110680	chr11:117110680:T:A	3.13446e-06	-1.42821e-10	-0.764737	0.000269118	-1.42821e-10	-0.44486	0.000269169	-1.42821e-10	-0.445232
117110799	chr11:117110799:C:T	6.10538e-07	-1.68667	-0.713939	3.94064e-05	-1.64414	-0.721945	3.94309e-05	-1.64413	-0.721896
117110864	chr11:117110864:A:G	2.94527e-05	-0.178131	1.65372	0.000377729	-1.63859	1.53275	0.000378073	-1.63855	1.53307
117110875	chr11:117110875:C:T	2.48593e-06	-1.42821e-10	-0.996546	0.000161711	-1.42821e-10	-0.954196	0.000161809	-1.42821e-10	-0.954156
117110941	chr11:117110941:A:G	3.38559e-06	-1.42821e-10	-0.687664	0.000204071	-1.42821e-10	-0.721541	0.000204186	-1.42821e-10	-0.721542
117110994	chr11:117110994:CTG:C	2.3217e-06	-1.42821e-10	-1.06489	0.000139935	-1.42821e-10	-1.09883	0.000140013	-1.42821e-10	-1.09884
117111325	chr11:117111325:A:T	1.25605e-06	-1.67922	-3.37191e-10	8.23586e-05	-1.62893	-3.37191e-10	8.24054e-05	-1.62892	-3.37191e-10
117111363	chr11:117111363:T:C	1.43836e-05	-1.42821e-10	0.758897	0.00090676	-1.42821e-10	0.769868	0.00090751	-1.42821e-10	0.770133
117112105	chr11:117112105:C:T	7.37047e-07	-0.954066	-1.25823	2.37209e-05	-1.58131	-1.29234	2.37361e-05	-1.58131	-1.29226
117112258	chr11:117112258:C:T	1.58627e-05	-1.42821e-10	0.85678	0.00110962	-1.42821e-10	0.971762	0.00111067	-1.42821e-10	0.972151
117112300	chr11:117112300:G:A	2.83387e-06	0.277025	-1.14257	2.77675e-05	-1.48756	-1.22859	2.77841e-05	-1.48754	-1.22857
117112900	chr11:117112900:G:A	4.51742e-06	-1.42821e-10	-0.399252	0.000335972	-1.42821e-10	-0.222981	0.000336221	-1.42821e-10	-0.222804
117113297	chr11:117113297:A:G	3.02375e-06	-1.42821e-10	-0.800696	0.000257263	-1.42821e-10	-0.489911	0.000257314	-1.42821e-10	-0.490274
117113695	chr11:117113695:A:G	4.53529e-06	-1.42821e-10	-0.395304	0.00033895	-1.42821e-10	-0.214157	0.000339204	-1.42821e-10	-0.21397
117113730	chr11:117113730:C:T	1.64835e-05	-1.42821e-10	0.895165	0.00105515	-1.42821e-10	0.921424	0.00105576	-1.42821e-10	0.921441
117113774	chr11:117113774:G:C	9.16973e-06	-1.42821e-10	0.308715	0.00068459	-1.42821e-10	0.48881	0.000684794	-1.42821e-10	0.488546
117114150	chr11:117114150:G:A	2.58303e-06	0.377508	-1.33574	2.60954e-05	-1.45212	-1.32613	2.61103e-05	-1.4521	-1.32614
117114467	chr11:117114467:G:C	4.55612e-06	-1.42821e-10	-0.390723	0.000340676	-1.42821e-10	-0.209078	0.000340931	-1.42821e-10	-0.20889
117114475	chr11:117114475:G:A	3.31173e-07	-1.68579	-1.32651	2.19459e-05	-1.62676	-1.32467	2.19584e-05	-1.62675	-1.32467
117114531	chr11:117114531:G:T	5.18276e-07	-1.43634	-1.1281	2.7536e-05	-1.61503	-1.10949	2.75508e-05	-1.61504	-1.1095
117115495	chr11:117115495:C:T	2.18793e-06	-1.42821e-10	-1.12424	0.000132516	-1.42821e-10	-1.15331	0.000132589	-1.42821e-10	-1.15332
117115945	chr11:117115945:A:T	2.12278e-06	-1.42821e-10	-1.15447	0.000148311	-1.42821e-10	-1.0407	0.000148403	-1.42821e-10	-1.04064
117116091	chr11:117116091:C:G	2.17936e-06	-1.42821e-10	-1.12816	0.000132055	-1.42821e-10	-1.15679	0.000132128	-1.42821e-10	-1.1568
117116705	chr11:117116705:T:C	4.77265e-06	-0.344292	-3.37191e-10	0.000605176	0.36551	-3.37191e-10	0.000602432	0.360403	-3.37191e-10
117117051	chr11:117117051:G:A	4.56644e-06	-0.38846	-3.37191e-10	0.000572538	0.310069	-3.37191e-10	0.000569982	0.305033	-3.37191e-10
117117087	chr11:117117087:A:G	2.09835e-06	-1.42821e-10	-1.16604	0.000129851	-1.42821e-10	-1.17363	0.000129926	-1.42821e-10	-1.17361
117117214	chr11:117117214:G:T	3.32151e-06	-1.42821e-10	-0.706773	0.0002002	-1.42821e-10	-0.740692	0.000200312	-1.42821e-10	-0.740693
117117248	chr11:117117248:G:A	1.28976e-06	-1.50041	-0.15233	7.22158e-05	-1.62976	-0.130591	7.22539e-05	-1.62977	-0.130617
117117272	chr11:117117272:T:C	1.43891e-06	-1.50121	-0.0420988	8.01516e-05	-1.63039	-0.0256988	8.01944e-05	-1.6304	-0.0257176
117117466	chr11:117117466:C:T	9.91345e-06	-1.42821e-10	0.386699	0.000743934	-1.42821e-10	0.571942	0.000744151	-1.42821e-10	0.571672
117117475	chr11:117117475:C:G	9.92764e-06	-1.42821e-10	0.38813	0.000745065	-1.42821e-10	0.573462	0.000745282	-1.42821e-10	0.573191
117117597	chr11:117117597:A:G	9.14205e-07	-0.68765	-1.30924	2.32539e-05	-1.62618	-1.26735	2.32669e-05	-1.62617	-1.26737
117117673	chr11:117117673:G:A	2.89225e-06	-0.845159	-3.37191e-10	9.91888e-05	-1.44298	-3.37191e-10	9.92455e-05	-1.44297	-3.37191e-10
117117867	chr11:117117867:T:C	9.98361e-06	-1.42821e-10	0.393752	0.000749501	-1.42821e-10	0.579398	0.000749719	-1.42821e-10	0.579127
117118074	chr11:117118074:C:G	3.91224e-07	-1.6866	-1.15907	2.34108e-05	-1.64928	-1.23754	2.34271e-05	-1.64929	-1.23739
117118220	chr11:117118220:G:A	0.000396718	3.15876	0.917269	0.00073574	-0.445569	1.00644	0.000734938	-0.446779	1.00599
117118416	chr11:117118416:C:T	1.88809e-06	-1.42821e-10	-1.27163	0.000113437	-1.42821e-10	-1.30876	0.000113501	-1.42821e-10	-1.30876
117118417	chr11:117118417:G:A	4.81507e-06	-0.335443	-3.37191e-10	0.00061296	0.378289	-3.37191e-10	0.000610171	0.373167	-3.37191e-10
117118469	chr11:117118469:A:G	1.75039e-06	-1.42656	0.0792073	9.38051e-05	-1.59165	0.0928587	9.38548e-05	-1.59166	0.0928405
117118808	chr11:117118808:C:T	1.29356e-05	-1.22635	1.87914	0.000713642	-1.45463	1.985	0.000714182	-1.45465	1.98522
117119015	chr11:117119015:A:C	1.96811e-06	-1.42821e-10	-1.23012	0.000114822	-1.42821e-10	-1.29663	0.000114899	-1.42821e-10	-1.29652
117119018	chr11:117119018:C:A	1.91561e-06	-1.42821e-10	-1.25716	0.000112872	-1.42821e-10	-1.31376	0.000112944	-1.42821e-10	-1.31368
117119252	chr11:117119252:A:T	4.75693e-06	-1.42821e-10	-0.347591	0.000296831	-1.42821e-10	-0.346846	0.000296996	-1.42821e-10	-0.346854
117119266	chr11:117119266:C:T	2.2204e-06	0.158514	-1.26802	2.46325e-05	-1.52373	-1.31221	2.46469e-05	-1.52371	-1.3122
117119287	chr11:117119287:C:T	1.36922e-06	-1.59295	-3.37191e-10	9.01979e-05	-1.538	-3.37191e-10	9.025e-05	-1.53799	-3.37191e-10
117119726	chr11:117119726:A:G	7.94338e-06	0.165145	-3.37191e-10	0.000929126	0.794234	-3.37191e-10	0.000929556	0.794136	-3.37191e-10
117119790	chr11:117119790:AC:A	1.18908e-05	-1.42821e-10	0.568572	0.000894879	-1.42821e-10	0.756678	0.000895129	-1.42821e-10	0.756397
117120104	chr11:117120104:G:A	1.90738e-06	-1.42821e-10	-1.26146	0.000114635	-1.42821e-10	-1.29825	0.000114699	-1.42821e-10	-1.29826
117120135	chr11:117120135:A:G	0.000247547	1.64053	1.96388	0.000423772	-1.57941	1.58859	0.000424248	-1.57936	1.58911
117120255	chr11:117120255:C:T	8.08918e-06	-1.42821e-10	0.183334	0.00054982	-1.42821e-10	0.269581	0.000550436	-1.42821e-10	0.270139
117120752	chr11:117120752:G:A	1.84183e-06	-1.42821e-10	-1.29643	0.000125426	-1.42821e-10	-1.20829	0.00012547	-1.42821e-10	-1.2085
117120845	chr11:117120845:G:A	9.68763e-06	-1.42821e-10	0.363656	0.000537623	-1.42821e-10	0.247147	0.000537959	-1.42821e-10	0.247211
117120985	chr11:117120985:G:T	1.84618e-06	-1.42821e-10	-1.29408	0.000125948	-1.42821e-10	-1.20414	0.000125991	-1.42821e-10	-1.20436
117121081	chr11:117121081:G:A	4.8129e-06	-1.42821e-10	-0.335894	0.000340571	-1.42821e-10	-0.209387	0.000340699	-1.42821e-10	-0.209574
117121210	chr11:117121210:A:G	3.30215e-05	1.89269	-0.302728	0.000118151	-1.04132	-0.226728	0.000118076	-1.04219	-0.227046
117121250	chr11:117121250:T:C	3.07125e-06	-1.42821e-10	-0.785108	0.000262239	-1.42821e-10	-0.470755	0.00026229	-1.42821e-10	-0.471121
117121360	chr11:117121360:T:C	3.16262e-05	1.8726	-0.32581	0.000114475	-1.04876	-0.250901	0.000114404	-1.04962	-0.251215
117121632	chr11:117121632:C:T	6.65571e-05	-1.42821e-10	2.29087	0.00470455	-1.42821e-10	2.41627	0.00470856	-1.42821e-10	2.41657
117121802	chr11:117121802:T:C	4.72781e-06	-1.42821e-10	-0.353732	0.000280802	-1.42821e-10	-0.402359	0.00028096	-1.42821e-10	-0.40236
117121866	chr11:117121866:T:C	1.83211e-06	-1.42821e-10	-1.30173	0.000124233	-1.42821e-10	-1.21785	0.000124277	-1.42821e-10	-1.21806
117121969	chr11:117121969:G:A	3.34832e-07	-1.68641	-1.31491	2.20918e-05	-1.63269	-1.31211	2.21043e-05	-1.63268	-1.31212
117122023	chr11:117122023:A:C	4.50863e-06	-0.401201	-3.37191e-10	0.000563215	0.293652	-3.37191e-10	0.000560713	0.288638	-3.37191e-10
117122576	chr11:117122576:C:T	1.90445e-06	-0.108469	-1.15453	2.4585e-05	-1.6004	-1.23747	2.45996e-05	-1.60039	-1.23745
117123072	chr11:117123072:G:A	5.46793e-07	-1.67036	-0.840516	3.71956e-05	-1.566	-0.857818	3.72163e-05	-1.56598	-0.857841
117123213	chr11:117123213:A:T	9.67008e-07	-0.99502	-0.945722	2.97964e-05	-1.67893	-0.966691	2.98049e-05	-1.679	-0.966899
117123260	chr11:117123260:C:T	1.79809e-06	-1.42821e-10	-1.32047	0.000110622	-1.42821e-10	-1.33389	0.000110684	-1.42821e-10	-1.33389
117123952	chr11:117123952:C:T	2.0284e-05	-1.42821e-10	1.10264	0.00142891	-1.42821e-10	1.22466	0.0014303	-1.42821e-10	1.22507
117124331	chr11:117124331:T:C	8.35088e-06	-1.42821e-10	0.215173	0.000536989	-1.42821e-10	0.245968	0.000537294	-1.42821e-10	0.245974
117125048	chr11:117125048:G:T	3.67245e-06	-1.42821e-10	-0.606334	0.000270367	-1.42821e-10	-0.440229	0.000270565	-1.42821e-10	-0.440059
117125231	chr11:117125231:G:C	2.23307e-06	-1.42821e-10	-1.10382	0.000135166	-1.42821e-10	-1.1335	0.000135241	-1.42821e-10	-1.13351
117125349	chr11:117125349:A:T	7.90378e-06	-1.42821e-10	0.160148	0.000480109	-1.42821e-10	0.134002	0.000480387	-1.42821e-10	0.134021
117125356	chr11:117125356:A:C	2.03399e-06	-1.42821e-10	-1.19719	0.000125398	-1.42821e-10	-1.20851	0.000125468	-1.42821e-10	-1.20852
117125364	chr11:117125364:A:G	3.56091e-06	-1.42821e-10	-0.637177	0.000259787	-1.42821e-10	-0.480149	0.000259975	-1.42821e-10	-0.479986
117125379	chr11:117125379:G:A	5.60766e-06	-1.42821e-10	-0.18306	0.000374483	-1.42821e-10	-0.114464	0.000374877	-1.42821e-10	-0.113974
117125424	chr11:117125424:G:C	6.83429e-06	-1.42821e-10	0.0147592	0.000415691	-1.42821e-10	-0.0100686	0.000415932	-1.42821e-10	-0.0100508
117125629	chr11:117125629:G:A	5.13639e-07	-1.6858	-0.887625	3.36491e-05	-1.62693	-0.897091	3.36698e-05	-1.62692	-0.89705
117125729	chr11:117125729:A:G	1.39562e-06	-1.57385	-3.37191e-10	8.58774e-05	-1.58709	-3.37191e-10	8.59253e-05	-1.58709	-3.37191e-10
117125915	chr11:117125915:C:T	3.28749e-07	-1.68429	-1.33536	2.19159e-05	-1.61747	-1.33533	2.19285e-05	-1.61745	-1.33533
117125953	chr11:117125953:G:A	3.09565e-06	-1.42821e-10	-0.777195	0.000222202	-1.42821e-10	-0.636422	0.00022236	-1.42821e-10	-0.636274
117125995	chr11:117125995:C:T	3.27894e-07	-1.68663	-1.33563	2.14905e-05	-1.63678	-1.33562	2.15028e-05	-1.63677	-1.33562
117125998	chr11:117125998:T:C	1.13771e-05	-1.42821e-10	0.52441	0.000858811	-1.42821e-10	0.715539	0.000859053	-1.42821e-10	0.715259
117126045	chr11:117126045:G:T	1.15637e-05	-1.42821e-10	0.54068	0.00101259	-1.42821e-10	0.880261	0.00101324	-1.42821e-10	0.880338
117126051	chr11:117126051:G:A	1.78388e-06	-1.42821e-10	-1.3284	0.0001107	-1.42821e-10	-1.33319	0.000110762	-1.42821e-10	-1.33319
117126067	chr11:117126067:A:T	3.27954e-07	-1.68647	-1.3356	2.15566e-05	-1.63374	-1.33559	2.15689e-05	-1.63373	-1.33559
117126636	chr11:117126636:C:T	3.63158e-06	-1.42821e-10	-0.617527	0.000218567	-1.42821e-10	-0.652916	0.00021869	-1.42821e-10	-0.652917
117127082	chr11:117127082:C:T	9.31816e-06	-0.92464	1.24941	0.000245931	-1.67982	1.14486	0.000246137	-1.67984	1.14515
117127248	chr11:117127248:G:A	3.75302e-07	-1.55153	-1.33568	2.08159e-05	-1.66885	-1.33544	2.08275e-05	-1.66886	-1.33544
117127448	chr11:117127448:A:G	3.75952e-06	-1.42821e-10	-0.582903	0.000275873	-1.42821e-10	-0.42007	0.000276074	-1.42821e-10	-0.419901
117127602	chr11:117127602:G:A	1.78445e-06	-1.42821e-10	-1.32808	0.000110695	-1.42821e-10	-1.33323	0.000110759	-1.42821e-10	-1.33322
117127767	chr11:117127767:T:G	1.77876e-06	-1.42821e-10	-1.33128	0.00011053	-1.42821e-10	-1.33473	0.000110592	-1.42821e-10	-1.33473
117127821	chr11:117127821:CTGTT:C	2.04292e-06	-1.42821e-10	-1.19281	0.000125928	-1.42821e-10	-1.2043	0.000125998	-1.42821e-10	-1.20431
117128107	chr11:117128107:C:T	1.33221e-06	-1.62035	-3.37191e-10	7.89183e-05	-1.6716	-3.37191e-10	7.89615e-05	-1.67161	-3.37191e-10
117128163	chr11:117128163:T:C	2.39809e-06	-1.03252	-3.37191e-10	7.79782e-05	-1.68358	-3.37191e-10	7.80216e-05	-1.68359	-3.37191e-10
117128196	chr11:117128196:A:C	3.34455e-07	-1.66738	-1.33507	2.31817e-05	-1.56161	-1.33504	2.31952e-05	-1.56159	-1.33504
117128309	chr11:117128309:T:C	3.39182e-07	-1.65777	-1.33064	2.38205e-05	-1.53894	-1.33052	2.38343e-05	-1.53892	-1.33052
117128509	chr11:117128509:T:G	9.77997e-06	-0.47297	0.846114	0.000230246	-1.29427	0.69341	0.000230257	-1.295	0.693627
117128673	chr11:117128673:C:T	1.77873e-06	-1.42821e-10	-1.3313	0.000110542	-1.42821e-10	-1.33462	0.000110604	-1.42821e-10	-1.33462
117128843	chr11:117128843:C:T	1.95373e-05	-0.622479	1.68761	0.000366504	-1.68005	1.54404	0.000366825	-1.68003	1.54435
117128884	chr11:117128884:C:T	5.28075e-07	-1.6597	-0.886007	3.66756e-05	-1.54295	-0.894951	3.66985e-05	-1.54293	-0.894909
117129081	chr11:117129081:G:A	3.71782e-06	-1.42821e-10	-0.594056	0.000270863	-1.42821e-10	-0.438396	0.000271063	-1.42821e-10	-0.43822
117129276	chr11:117129276:T:C	2.23588e-06	-1.42821e-10	-1.10256	0.000137298	-1.42821e-10	-1.11786	0.000137374	-1.42821e-10	-1.11787
117129494	chr11:117129494:C:T	2.05125e-06	-1.42821e-10	-1.18874	0.000124964	-1.42821e-10	-1.21198	0.000125033	-1.42821e-10	-1.21199
117129601	chr11:117129601:A:T	1.91872e-05	-1.42821e-10	1.04705	0.00135037	-1.42821e-10	1.16812	0.00135168	-1.42821e-10	1.16853
117129684	chr11:117129684:A:G	6.98044e-06	0.0359191	-3.37191e-10	0.000310397	-0.302159	-3.37191e-10	0.00031054	-0.302259	-3.37191e-10
117129753	chr11:117129753:A:G	5.01863e-06	-1.42821e-10	-0.294036	0.000333309	-1.42821e-10	-0.23094	0.000333651	-1.42821e-10	-0.230475
117130239	chr11:117130239:G:A	2.35729e-05	0.272467	0.980437	0.000284096	-1.48854	1.09784	0.000283997	-1.48899	1.09738
117130451	chr11:117130451:C:T	2.07046e-06	-1.42821e-10	-1.17942	0.000127569	-1.42821e-10	-1.19136	0.000127639	-1.42821e-10	-1.19136
117130554	chr11:117130554:C:A	1.88642e-06	-1.42821e-10	-1.27251	0.000130393	-1.42821e-10	-1.16945	0.000130449	-1.42821e-10	-1.16959
117130668	chr11:117130668:G:A	1.771e-06	-1.42821e-10	-1.33565	0.000110458	-1.42821e-10	-1.33537	0.000110521	-1.42821e-10	-1.33537
117131159	chr11:117131159:T:C	4.80513e-06	-0.337509	-3.37191e-10	0.000606414	0.367553	-3.37191e-10	0.000603667	0.36245	-3.37191e-10
117131244	chr11:117131244:C:T	6.11017e-07	-1.64908	-0.750746	4.29144e-05	-1.52007	-0.760735	4.29414e-05	-1.52005	-0.760688
117131671	chr11:117131671:T:C	1.77458e-06	-1.42821e-10	-1.33363	0.000111033	-1.42821e-10	-1.33018	0.000111095	-1.42821e-10	-1.33019
117131687	chr11:117131687:A:G	4.19611e-06	-1.32342	0.85038	0.000154191	-1.68651	0.684695	0.000154322	-1.68651	0.684974
117131845	chr11:117131845:T:C	2.6017e-06	-1.42821e-10	-0.951029	0.000157053	-1.42821e-10	-0.983425	0.000157146	-1.42821e-10	-0.983397
117131913	chr11:117131913:T:A	5.30807e-06	-1.42821e-10	-0.237964	0.000367797	-1.42821e-10	-0.132478	0.000368005	-1.42821e-10	-0.132475
117132304	chr11:117132304:T:C	1.81483e-06	-1.42821e-10	-1.3112	0.000112488	-1.42821e-10	-1.31717	0.000112551	-1.42821e-10	-1.31717
117132344	chr11:117132344:C:T	4.75637e-06	-0.366548	0.0188398	0.000165538	-1.20703	0.27622	0.000165426	-1.20787	0.275828
117132672	chr11:117132672:T:C	6.13644e-07	-1.64479	-0.750746	4.32966e-05	-1.5112	-0.760735	4.33239e-05	-1.51118	-0.760688
117132702	chr11:117132702:C:T	6.14922e-07	-1.64953	-0.743926	4.31656e-05	-1.52101	-0.75396	4.31928e-05	-1.52098	-0.753912
117132704	chr11:117132704:C:G	5.13891e-07	-1.41536	-1.15758	2.37265e-05	-1.63878	-1.23464	2.37398e-05	-1.6388	-1.23462
117132743	chr11:117132743:A:G	1.02849e-06	-0.743508	-1.13559	0.000129786	-0.0221726	-1.15195	0.000129517	-0.0248206	-1.15194
117132907	chr11:117132907:G:C	6.30448e-07	-1.65355	-0.71497	4.40426e-05	-1.5296	-0.72525	4.40704e-05	-1.52958	-0.725201
117133033	chr11:117133033:G:A	4.93105e-06	-0.355205	0.0435636	0.000114057	-1.21845	-0.0848567	0.000114051	-1.21925	-0.0846761
117133242	chr11:117133242:C:T	4.61507e-06	-0.357385	-0.0204807	0.00015939	-1.20176	0.233108	0.000159283	-1.20261	0.232722
117133307	chr11:117133307:C:T	4.91986e-06	-0.313913	-3.37191e-10	0.000632681	0.409957	-3.37191e-10	0.000629781	0.4048	-3.37191e-10
117133359	chr11:117133359:G:A	6.64508e-06	-1.42821e-10	-0.0133171	0.000404539	-1.42821e-10	-0.0372626	0.000404774	-1.42821e-10	-0.0372436
117133371	chr11:117133371:G:A	6.42794e-06	-0.324947	0.278408	0.000225139	-1.1801	0.556803	0.000224974	-1.18097	0.556379
117133485	chr11:117133485:G:T	6.98884e-07	-1.66168	-0.603789	4.88201e-05	-1.53499	-0.61688	4.88514e-05	-1.53496	-0.616826
117133940	chr11:117133940:T:C	1.33236e-06	-1.62025	-3.37191e-10	0.000123938	-1.22023	-3.37191e-10	0.000123999	-1.2203	-3.37191e-10
117134137	chr11:117134137:G:A	8.45125e-07	-1.65943	-0.416031	5.8204e-05	-1.54384	-0.432216	5.82413e-05	-1.54382	-0.432156
117134197	chr11:117134197:T:G	1.24666e-06	-1.68672	-3.37191e-10	7.983e-05	-1.66011	-3.37191e-10	7.98765e-05	-1.66009	-3.37191e-10
117134491	chr11:117134491:A:G	4.60179e-06	-0.380748	-3.37191e-10	0.000575568	0.315348	-3.37191e-10	0.000573	0.310314	-3.37191e-10
117138230	chr11:117138230:T:C	2.5866e-06	-1.42821e-10	-0.95685	0.000186225	-1.42821e-10	-0.813056	0.000186291	-1.42821e-10	-0.81326
117138257	chr11:117138257:T:A	1.99274e-06	-1.42821e-10	-1.21768	0.000121699	-1.42821e-10	-1.23846	0.000121767	-1.42821e-10	-1.23846
117138575	chr11:117138575:C:G	1.83642e-06	-1.42821e-10	-1.29938	0.000111094	-1.42821e-10	-1.32963	0.000111157	-1.42821e-10	-1.32963
117138738	chr11:117138738:A:G	1.45473e-06	-1.53238	-3.37191e-10	0.0001172	-1.27613	-3.37191e-10	0.000117281	-1.276	-3.37191e-10
117138780	chr11:117138780:C:T	1.82955e-06	-1.42821e-10	-1.30313	0.000112846	-1.42821e-10	-1.31398	0.00011291	-1.42821e-10	-1.31398
117139073	chr11:117139073:C:T	2.92391e-05	0.283069	1.18525	0.000353778	-1.48259	1.31125	0.000353648	-1.48305	1.31078
117139299	chr11:117139299:T:C	1.77271e-06	-1.42821e-10	-1.33469	0.000110416	-1.42821e-10	-1.33575	0.000110478	-1.42821e-10	-1.33575
117139407	chr11:117139407:A:G	9.28761e-07	-1.6571	-0.323994	6.37196e-05	-1.54024	-0.345283	6.37606e-05	-1.54022	-0.345221
117139609	chr11:117139609:T:C	1.78135e-06	-1.32982	-3.37191e-10	0.000146376	-1.05383	-3.37191e-10	0.000146462	-1.05381	-3.37191e-10
117139758	chr11:117139758:A:C	9.35116e-07	-1.6669	-0.307375	6.33047e-05	-1.56323	-0.328825	6.33454e-05	-1.56321	-0.328763
117139808	chr11:117139808:G:T	3.03891e-06	-1.42821e-10	-0.795695	0.000184922	-1.42821e-10	-0.820077	0.000185044	-1.42821e-10	-0.81998
117140042	chr11:117140042:A:G	1.07424e-06	-1.30039	-0.535186	4.76872e-05	-1.68438	-0.490971	4.77188e-05	-1.68437	-0.490877
117140263	chr11:117140263:G:A	3.76425e-06	-0.515111	-0.0665346	0.000150832	-1.28582	0.261976	0.000150736	-1.2866	0.261554
117140583	chr11:117140583:T:A	5.42554e-07	-1.41	-1.10866	2.50274e-05	-1.64062	-1.17942	2.50442e-05	-1.64055	-1.17938
117141273	chr11:117141273:T:C	1.77402e-06	-1.42821e-10	-1.33395	0.000110978	-1.42821e-10	-1.33068	0.00011104	-1.42821e-10	-1.33068
117141484	chr11:117141484:G:A	2.12821e-06	-1.42821e-10	-1.15191	0.000148731	-1.42821e-10	-1.03787	0.000148823	-1.42821e-10	-1.03781
117141498	chr11:117141498:T:G	1.59975e-06	-1.43735	-3.37191e-10	0.000115706	-1.28896	-3.37191e-10	0.000115774	-1.28893	-3.37191e-10
117141612	chr11:117141612:G:A	1.77102e-06	-1.42821e-10	-1.33564	0.000110832	-1.42821e-10	-1.332	0.000110893	-1.42821e-10	-1.33201
117142206	chr11:117142206:A:C	3.01234e-06	-0.804477	-3.37191e-10	0.000273386	-0.429127	-3.37191e-10	0.000273528	-0.429169	-3.37191e-10
117142769	chr11:117142769:G:A	9.78488e-06	-1.42821e-10	0.373645	0.000732587	-1.42821e-10	0.556572	0.000732809	-1.42821e-10	0.556313
117143052	chr11:117143052:T:A	4.0034e-07	-1.49704	-1.3256	2.14671e-05	-1.64618	-1.32731	2.14789e-05	-1.64619	-1.32731
117143096	chr11:117143096:G:A	1.2477e-06	-1.68589	-3.37191e-10	8.04893e-05	-1.65189	-3.37191e-10	8.05364e-05	-1.65186	-3.37191e-10
117143176	chr11:117143176:C:T	3.15647e-06	-1.42821e-10	-0.757739	0.000191836	-1.42821e-10	-0.783372	0.000191962	-1.42821e-10	-0.783272
117143289	chr11:117143289:G:A	1.31028e-06	-1.63695	-3.37191e-10	7.77615e-05	-1.68636	-3.37191e-10	7.78049e-05	-1.68637	-3.37191e-10
117144144	chr11:117144144:A:G	2.77166e-06	-0.887746	-3.37191e-10	0.000215073	-0.669035	-3.37191e-10	0.0002152	-0.669006	-3.37191e-10
117144147	chr11:117144147:G:A	8.62633e-07	-1.29266	-0.762296	3.21722e-05	-1.6738	-0.895113	3.21908e-05	-1.67381	-0.895083
117144473	chr11:117144473:G:C	8.25894e-07	-1.33683	-0.761651	3.24888e-05	-1.66457	-0.894547	3.25075e-05	-1.66458	-0.894517
117144479	chr11:117144479:C:T	3.07031e-05	0.183284	1.33388	0.000399223	-1.51289	1.4624	0.000399086	-1.51331	1.46192
117144574	chr11:117144574:G:A	3.87509e-07	-1.5245	-1.33071	2.11683e-05	-1.65832	-1.32919	2.11801e-05	-1.65833	-1.32918
117145734	chr11:117145734:C:T	9.26559e-07	-1.66358	-0.319894	6.29586e-05	-1.55682	-0.340711	6.2999e-05	-1.5568	-0.340649
117145799	chr11:117145799:C:CGAA	1.77125e-06	-1.42821e-10	-1.33551	0.000110434	-1.42821e-10	-1.33559	0.000110496	-1.42821e-10	-1.33559
117146108	chr11:117146108:T:G	1.02373e-06	-1.02981	-0.853928	3.84224e-05	-1.57496	-0.816413	3.84315e-05	-1.57536	-0.816339
117146281	chr11:117146281:C:T	1.18774e-06	-0.74716	-0.987981	4.35307e-05	-1.41653	-0.850018	4.35195e-05	-1.41716	-0.850204
117146385	chr11:117146385:A:G	3.57314e-06	-1.42821e-10	-0.633748	0.000230967	-1.42821e-10	-0.597737	0.000231072	-1.42821e-10	-0.597841
117146392	chr11:117146392:T:G	1.80769e-06	-1.42821e-10	-1.31514	0.000113759	-1.42821e-10	-1.30593	0.000113823	-1.42821e-10	-1.30592
117146406	chr11:117146406:C:T	1.78437e-06	-1.42821e-10	-1.32813	0.000110464	-1.42821e-10	-1.33532	0.000110525	-1.42821e-10	-1.33533
117146609	chr11:117146609:A:G	6.24116e-06	-1.42821e-10	-0.0760281	0.000456741	-1.42821e-10	0.0841075	0.000456896	-1.42821e-10	0.0838853
117146708	chr11:117146708:A:G	1.92104e-06	-1.42821e-10	-1.25433	0.00011754	-1.42821e-10	-1.27323	0.000117605	-1.42821e-10	-1.27324
117146739	chr11:117146739:T:G	9.12641e-07	-1.66185	-0.336754	6.22208e-05	-1.55231	-0.357013	6.22607e-05	-1.55229	-0.356951
117146814	chr11:117146814:A:G	9.68179e-07	-1.66858	-0.270954	6.53601e-05	-1.56763	-0.292465	6.54022e-05	-1.56762	-0.292401
117146990	chr11:117146990:C:T	4.01173e-07	-1.53876	-1.2818	2.22379e-05	-1.66417	-1.27404	2.22505e-05	-1.66418	-1.27403
117146994	chr11:117146994:C:T	1.77092e-06	-1.42821e-10	-1.3357	0.000112445	-1.42821e-10	-1.31754	0.000112504	-1.42821e-10	-1.31758
117147046	chr11:117147046:A:C	9.29793e-07	-1.65989	-0.320098	6.35016e-05	-1.54824	-0.340705	6.35424e-05	-1.54822	-0.340642
117147123	chr11:117147123:G:C	1.28028e-06	-1.66011	-3.37191e-10	7.78388e-05	-1.68537	-3.37191e-10	7.78827e-05	-1.68537	-3.37191e-10
117147260	chr11:117147260:C:T	1.49586e-06	-1.50449	-3.37191e-10	0.000109473	-1.34433	-3.37191e-10	0.000109548	-1.34421	-3.37191e-10
117147728	chr11:117147728:CAAAG:C	1.77166e-06	-1.42821e-10	-1.33528	0.000112918	-1.42821e-10	-1.31335	0.000112977	-1.42821e-10	-1.31338
117148112	chr11:117148112:T:C	6.00628e-06	-0.114389	-3.37191e-10	0.000162785	-0.94758	-3.37191e-10	0.000162868	-0.947631	-3.37191e-10
117148143	chr11:117148143:C:T	1.78582e-06	-1.42821e-10	-1.32732	0.000110798	-1.42821e-10	-1.3323	0.00011086	-1.42821e-10	-1.33231
117148294	chr11:117148294:C:T	9.04213e-07	-1.03267	-0.975212	3.33865e-05	-1.56149	-0.970365	3.33946e-05	-1.5619	-0.970273
117148304	chr11:117148304:C:T	1.34541e-06	-1.61049	-3.37191e-10	9.83192e-05	-1.45179	-3.37191e-10	9.83852e-05	-1.45168	-3.37191e-10
117148519	chr11:117148519:A:G	1.84525e-06	-1.42821e-10	-1.29458	0.000113343	-1.42821e-10	-1.30959	0.000113406	-1.42821e-10	-1.3096
117148700	chr11:117148700:A:G	3.18119e-06	-1.42821e-10	-0.749937	0.0001933	-1.42821e-10	-0.775769	0.000193428	-1.42821e-10	-0.775669
117148814	chr11:117148814:G:A	4.05273e-07	-1.47802	-1.33237	2.15676e-05	-1.63838	-1.33043	2.15796e-05	-1.63839	-1.33043
117149114	chr11:117149114:C:T	5.20124e-06	-1.42821e-10	-0.258296	0.000327775	-1.42821e-10	-0.247684	0.000328019	-1.42821e-10	-0.247501
117149151	chr11:117149151:A:G	9.26581e-07	-1.67958	-0.303871	6.12105e-05	-1.59988	-0.32581	6.12496e-05	-1.59987	-0.325746
117149584	chr11:117149584:G:A	8.24669e-06	-1.42821e-10	0.202618	0.000569269	-1.42821e-10	0.304343	0.000569891	-1.42821e-10	0.304874
117150372	chr11:117150372:ACTC:A	2.99863e-06	-1.42821e-10	-0.809037	0.000181341	-1.42821e-10	-0.839632	0.000181443	-1.42821e-10	-0.839632
117150418	chr11:117150418:A:T	8.70059e-07	-1.03919	-1.00719	2.94384e-05	-1.65038	-1.00733	2.94511e-05	-1.65063	-1.00721
117150657	chr11:117150657:G:A	1.28073e-06	-1.65976	-3.37191e-10	7.7794e-05	-1.68595	-3.37191e-10	7.78375e-05	-1.68595	-3.37191e-10
117150750	chr11:117150750:A:G	1.33078e-06	-1.62143	-3.37191e-10	7.88827e-05	-1.67205	-3.37191e-10	7.89261e-05	-1.67206	-3.37191e-10
117151043	chr11:117151043:T:A	6.22576e-07	-1.07631	-1.30477	2.17836e-05	-1.65692	-1.30193	2.17915e-05	-1.65714	-1.30191
117151145	chr11:117151145:T:A	9.20598e-06	-1.42821e-10	0.31266	0.00068824	-1.42821e-10	0.494128	0.000688452	-1.42821e-10	0.493874
117151161	chr11:117151161:G:C	6.11584e-07	-1.10016	-1.29874	2.18064e-05	-1.66217	-1.29564	2.18149e-05	-1.66237	-1.29561
117151207	chr11:117151207:C:T	1.08992e-06	-0.869679	-0.951413	4.25725e-05	-1.48093	-0.807868	4.25648e-05	-1.48148	-0.808061
117151560	chr11:117151560:A:G	6.35351e-07	-1.0617	-1.29907	2.19862e-05	-1.6536	-1.296	2.19939e-05	-1.65384	-1.29597
117152131	chr11:117152131:A:G	1.91106e-06	-1.42821e-10	-1.25953	0.000116795	-1.42821e-10	-1.27959	0.000116859	-1.42821e-10	-1.27961
117152587	chr11:117152587:T:A	1.97757e-06	-1.42821e-10	-1.22532	0.000136669	-1.42821e-10	-1.12245	0.000136725	-1.42821e-10	-1.1226
117152592	chr11:117152592:T:C	1.96953e-06	-1.42821e-10	-1.2294	0.000135899	-1.42821e-10	-1.1281	0.000135955	-1.42821e-10	-1.12825
117152990	chr11:117152990:C:T	9.21091e-07	-1.66114	-0.328253	6.28018e-05	-1.55118	-0.348846	6.28421e-05	-1.55116	-0.348784
117153540	chr11:117153540:G:A	4.41931e-06	-0.421211	-3.37191e-10	0.000545664	0.261993	-3.37191e-10	0.000543275	0.257045	-3.37191e-10
117153548	chr11:117153548:G:A	1.78878e-06	-0.763187	-0.562474	7.53844e-05	-1.42164	-0.29577	7.53535e-05	-1.42227	-0.296111
117153719	chr11:117153719:A:G	3.98275e-07	-1.49563	-1.33217	2.13839e-05	-1.64717	-1.3302	2.13959e-05	-1.64718	-1.3302
117153765	chr11:117153765:T:C	1.00623e-05	-1.02533	1.42693	0.000281302	-1.66917	1.26859	0.000281529	-1.66919	1.26886
117153802	chr11:117153802:A:G	2.68521e-05	1.38315	-3.37191e-10	0.00128774	1.12064	-3.37191e-10	0.00128872	1.12084	-3.37191e-10
117153821	chr11:117153821:A:G	4.04691e-07	-1.52989	-1.28193	2.23152e-05	-1.66056	-1.27419	2.23278e-05	-1.66056	-1.27417
117153968	chr11:117153968:T:A	1.96713e-06	-1.42821e-10	-1.23062	0.000135857	-1.42821e-10	-1.12841	0.000135913	-1.42821e-10	-1.12855
117153986	chr11:117153986:G:A	2.67065e-06	-1.42821e-10	-0.924873	0.000166223	-1.42821e-10	-0.926678	0.000166319	-1.42821e-10	-0.926664
117154565	chr11:117154565:T:C	2.05821e-06	-1.42821e-10	-1.18536	0.000136242	-1.42821e-10	-1.12557	0.000136309	-1.42821e-10	-1.12564
117154641	chr11:117154641:A:G	8.36297e-07	-1.36568	-0.720285	3.40751e-05	-1.65702	-0.854428	3.40946e-05	-1.65704	-0.854398
117154776	chr11:117154776:A:G	3.51719e-06	-1.42821e-10	-0.649531	0.000212172	-1.42821e-10	-0.682615	0.000212291	-1.42821e-10	-0.682613
117154863	chr11:117154863:A:C	5.37646e-06	-1.42821e-10	-0.225164	0.000366496	-1.42821e-10	-0.136023	0.000366713	-1.42821e-10	-0.135993
117155058	chr11:117155058:C:T	3.44923e-06	-1.42821e-10	-0.669041	0.000226511	-1.42821e-10	-0.617219	0.000226719	-1.42821e-10	-0.616861
117155108	chr11:117155108:A:G	2.71593e-06	-1.42821e-10	-0.908059	0.000188869	-1.42821e-10	-0.798956	0.000189	-1.42821e-10	-0.798824
117155127	chr11:117155127:G:GT	5.39245e-06	-1.42821e-10	-0.222194	0.000367631	-1.42821e-10	-0.132929	0.000367849	-1.42821e-10	-0.132899
117155216	chr11:117155216:A:G	8.50707e-07	-1.66421	-0.404671	5.80338e-05	-1.55815	-0.420838	5.80705e-05	-1.55813	-0.420785
117155339	chr11:117155339:A:G	3.99914e-07	-1.4918	-1.3319	2.1429e-05	-1.6454	-1.32987	2.14409e-05	-1.64541	-1.32986
117155421	chr11:117155421:T:C	3.35883e-06	-1.42821e-10	-0.695602	0.000200724	-1.42821e-10	-0.738078	0.000200832	-1.42821e-10	-0.738103
117155438	chr11:117155438:T:C	1.21593e-06	-0.927673	-0.784014	5.15947e-05	-1.23144	-0.865151	5.16228e-05	-1.23146	-0.865145
117155633	chr11:117155633:C:T	9.96814e-06	-1.42821e-10	0.3922	0.000748383	-1.42821e-10	0.577905	0.000748608	-1.42821e-10	0.577644
117155658	chr11:117155658:A:C	5.68556e-06	-1.09333	0.924066	0.000178855	-1.63646	0.783031	0.000178992	-1.6365	0.783268
117155963	chr11:117155963:A:G	5.85347e-06	-1.42821e-10	-0.140159	0.000435807	-1.42821e-10	0.0371901	0.000436146	-1.42821e-10	0.0374049
117156209	chr11:117156209:A:T	4.0783e-06	-1.42821e-10	-0.501513	0.000269818	-1.42821e-10	-0.442262	0.000270077	-1.42821e-10	-0.441863
117156467	chr11:117156467:G:A	1.0391e-05	0.433751	-3.37191e-10	0.000207752	-0.703667	-3.37191e-10	0.000207875	-0.703635	-3.37191e-10
117156485	chr11:117156485:C:T	9.23084e-06	-1.42821e-10	0.315356	0.00069021	-1.42821e-10	0.496985	0.000690421	-1.42821e-10	0.49673
117156500	chr11:117156500:A:G	2.57408e-06	-1.42821e-10	-0.961703	0.0001584	-1.42821e-10	-0.974883	0.000158488	-1.42821e-10	-0.97489
117156765	chr11:117156765:G:A	7.43661e-07	-0.984691	-1.21867	2.40163e-05	-1.6326	-1.22868	2.40217e-05	-1.63289	-1.22872
117156951	chr11:117156951:G:A	2.56994e-06	-1.42821e-10	-0.963312	0.000156645	-1.42821e-10	-0.986028	0.000156731	-1.42821e-10	-0.986042
117157159	chr11:117157159:T:C	3.53018e-06	-1.42821e-10	-0.645845	0.000212928	-1.42821e-10	-0.679054	0.000213049	-1.42821e-10	-0.679052
117157402	chr11:117157402:A:G	9.36149e-06	-1.42821e-10	0.329411	0.000700554	-1.42821e-10	0.511862	0.000700769	-1.42821e-10	0.511606
117157548	chr11:117157548:G:A	5.99262e-06	-1.42821e-10	-0.116664	0.000446745	-1.42821e-10	0.0619772	0.000447093	-1.42821e-10	0.062194
117157764	chr11:117157764:A:G	8.69714e-06	-1.42821e-10	0.2558	0.000648245	-1.42821e-10	0.434259	0.000648447	-1.42821e-10	0.434008
117158489	chr11:117158489:T:C	2.48049e-06	-1.42821e-10	-0.998737	0.000151439	-1.42821e-10	-1.01983	0.000151522	-1.42821e-10	-1.01984
117158602	chr11:117158602:G:T	2.51006e-06	-1.42821e-10	-0.986886	0.000153139	-1.42821e-10	-1.00867	0.000153223	-1.42821e-10	-1.00868
117158726	chr11:117158726:C:T	4.78346e-06	-1.42821e-10	-0.342029	0.000316512	-1.42821e-10	-0.28265	0.000316826	-1.42821e-10	-0.282219
117158833	chr11:117158833:C:T	1.29394e-06	-1.6495	-3.37191e-10	8.37314e-05	-1.6124	-3.37191e-10	8.37794e-05	-1.61238	-3.37191e-10
117158834	chr11:117158834:G:A	9.32613e-06	-1.42821e-10	0.325626	0.000697756	-1.42821e-10	0.507859	0.000697969	-1.42821e-10	0.507604
117159069	chr11:117159069:A:T	9.30832e-07	-1.66204	-0.316829	6.34043e-05	-1.55305	-0.337425	6.3445e-05	-1.55303	-0.337363
117159917	chr11:117159917:T:C	9.28936e-07	-1.66408	-0.316829	6.30942e-05	-1.55796	-0.337425	6.31347e-05	-1.55794	-0.337363
117160521	chr11:117160521:G:A	7.15556e-06	-1.42821e-10	0.0606969	0.000412113	-1.42821e-10	-0.0187122	0.000412387	-1.42821e-10	-0.0186091
117160647	chr11:117160647:G:A	9.31595e-07	-1.6611	-0.316955	6.3537e-05	-1.55087	-0.33752	6.35778e-05	-1.55085	-0.337458
117160755	chr11:117160755:C:G	2.04193e-06	-1.42821e-10	-1.1933	0.000142974	-1.42821e-10	-1.07735	0.000143034	-1.42821e-10	-1.07749
117161080	chr11:117161080:T:C	2.7331e-06	-1.42821e-10	-0.901756	0.000148722	-1.42821e-10	-1.03793	0.000148799	-1.42821e-10	-1.03798
117161409	chr11:117161409:G:T	2.90648e-06	-0.608686	-0.231565	0.000118016	-1.3481	0.078918	0.000117952	-1.34882	0.078523
117161925	chr11:117161925:T:C	5.90531e-06	-0.23447	0.103129	0.000730563	0.482485	0.0713203	0.000727211	0.477356	0.0712886
117162243	chr11:117162243:A:G	3.91883e-07	-1.68259	-1.1614	2.94514e-05	-1.6139	-1.04337	2.94594e-05	-1.61391	-1.04365
117162690	chr11:117162690:G:A	1.43159e-06	-1.54841	-3.37191e-10	8.78152e-05	-1.56478	-3.37191e-10	8.78626e-05	-1.5648	-3.37191e-10
117162733	chr11:117162733:G:A	2.71052e-06	-1.42821e-10	-0.910051	0.000188448	-1.42821e-10	-0.801188	0.000188579	-1.42821e-10	-0.801056
117162914	chr11:117162914:ACTC:A	3.20584e-06	-1.42821e-10	-0.74222	0.000193535	-1.42821e-10	-0.774554	0.000193643	-1.42821e-10	-0.774554
117163604	chr11:117163604:C:T	3.72994e-06	-0.590802	-3.37191e-10	0.000440849	0.0486917	-3.37191e-10	0.00043904	0.0440194	-3.37191e-10
117163642	chr11:117163642:C:T	1.77122e-06	-1.42821e-10	-1.33552	0.00011269	-1.42821e-10	-1.31537	0.000112749	-1.42821e-10	-1.31541
117163651	chr11:117163651:T:C	2.60757e-06	-1.42821e-10	-0.948773	0.000158884	-1.42821e-10	-0.971838	0.000158971	-1.42821e-10	-0.971852
117163967	chr11:117163967:T:C	2.54556e-06	-1.42821e-10	-0.972843	0.000155209	-1.42821e-10	-0.99524	0.000155294	-1.42821e-10	-0.995253
117164013	chr11:117164013:T:C	8.88222e-07	-0.725357	-1.30037	2.95068e-05	-1.40873	-1.24666	2.95022e-05	-1.40937	-1.24673
117164033	chr11:117164033:G:C	1.85615e-06	-1.42821e-10	-1.28869	0.000113756	-1.42821e-10	-1.30596	0.000113819	-1.42821e-10	-1.30597
117164512	chr11:117164512:T:C	4.06515e-07	-1.52561	-1.28172	2.23596e-05	-1.6588	-1.27396	2.23722e-05	-1.65881	-1.27395
117164526	chr11:117164526:A:G	2.30578e-06	-1.42821e-10	-1.07177	0.000164414	-1.42821e-10	-0.93762	0.000164518	-1.42821e-10	-0.937554
117164603	chr11:117164603:A:G	5.62844e-07	-1.59616	-0.885782	4.11561e-05	-1.42059	-0.902048	4.11792e-05	-1.42057	-0.902072
117164764	chr11:117164764:G:A	5.68634e-06	-1.42821e-10	-0.169126	0.0004239	-1.42821e-10	0.00948649	0.000424228	-1.42821e-10	0.0097001
117164786	chr11:117164786:A:G	1.96418e-05	-0.188956	1.25942	0.000335401	-1.61121	1.38652	0.000335337	-1.61149	1.38605
117164808	chr11:117164808:G:A	3.10098e-06	-1.42821e-10	-0.775475	0.000187347	-1.42821e-10	-0.807048	0.000187452	-1.42821e-10	-0.807048
117164906	chr11:117164906:C:T	4.73432e-06	-0.352355	-3.37191e-10	0.000595535	0.349451	-3.37191e-10	0.000592861	0.344389	-3.37191e-10
117165100	chr11:117165100:C:T	1.26892e-06	-1.66903	-3.37191e-10	8.10979e-05	-1.64435	-3.37191e-10	8.11422e-05	-1.64437	-3.37191e-10
117165219	chr11:117165219:T:G	9.49127e-06	-1.42821e-10	0.343179	0.000711288	-1.42821e-10	0.527067	0.000711503	-1.42821e-10	0.526808
117166089	chr11:117166089:C:T	6.85038e-07	-0.95409	-1.33138	2.17818e-05	-1.62588	-1.33306	2.1787e-05	-1.6262	-1.33306
117166095	chr11:117166095:A:G	1.06822e-05	-1.42821e-10	0.461383	0.000806386	-1.42821e-10	0.652552	0.000806619	-1.42821e-10	0.65228
117166226	chr11:117166226:G:A	5.55759e-06	-1.42821e-10	-0.192028	0.000379512	-1.42821e-10	-0.101125	0.000379737	-1.42821e-10	-0.101094
117166364	chr11:117166364:A:G	1.35145e-06	-1.60374	-0.00227526	9.1744e-05	-1.67855	0.157542	9.17792e-05	-1.67856	0.157373
117166590	chr11:117166590:G:A	9.0684e-06	-1.42821e-10	0.297602	0.000640995	-1.42821e-10	0.423012	0.000641395	-1.42821e-10	0.423074
117166645	chr11:117166645:A:G	5.19184e-06	-1.14536	0.885251	0.000163904	-1.64233	0.701605	0.000164029	-1.64236	0.701839
117166655	chr11:117166655:TA:T	4.86084e-06	-1.42821e-10	-0.325982	0.00033015	-1.42821e-10	-0.240463	0.000330345	-1.42821e-10	-0.240434
117167350	chr11:117167350:C:A	5.26179e-06	-1.42821e-10	-0.246722	0.00035253	-1.42821e-10	-0.174876	0.000352831	-1.42821e-10	-0.174584
117167731	chr11:117167731:C:A	1.77144e-06	-1.42821e-10	-1.3354	0.00011278	-1.42821e-10	-1.31457	0.000112839	-1.42821e-10	-1.31461
117167814	chr11:117167814:T:C	1.77735e-06	-1.42821e-10	-1.33207	0.000111273	-1.42821e-10	-1.32803	0.000111334	-1.42821e-10	-1.32804
117168252	chr11:117168252:T:C	2.13626e-06	-1.42821e-10	-1.14814	0.000151746	-1.42821e-10	-1.0178	0.000151807	-1.42821e-10	-1.01796
117168636	chr11:117168636:G:A	6.42602e-06	-1.42821e-10	-0.0468388	0.000482164	-1.42821e-10	0.138273	0.000482541	-1.42821e-10	0.138495
117168666	chr11:117168666:T:G	1.78097e-06	-1.42821e-10	-1.33004	0.000110616	-1.42821e-10	-1.33394	0.000110678	-1.42821e-10	-1.33394
117168689	chr11:117168689:G:C	1.78578e-06	-1.42821e-10	-1.32734	0.000110797	-1.42821e-10	-1.33231	0.000110859	-1.42821e-10	-1.33231
117168845	chr11:117168845:C:T	3.82194e-06	-1.42821e-10	-0.566435	0.000227407	-1.42821e-10	-0.613269	0.000227528	-1.42821e-10	-0.613297
117169081	chr11:117169081:G:A	8.68865e-07	-0.790668	-1.25709	2.52149e-05	-1.57527	-1.2373	2.52187e-05	-1.57571	-1.23728
117169375	chr11:117169375:A:G	2.56521e-06	-1.42821e-10	-0.965152	0.000155149	-1.42821e-10	-0.995622	0.000155241	-1.42821e-10	-0.995594
117169402	chr11:117169402:C:G	2.11641e-06	-1.42821e-10	-1.15747	0.000149936	-1.42821e-10	-1.0298	0.000149998	-1.42821e-10	-1.02995
117169789	chr11:117169789:G:C	9.43273e-07	-1.65207	-0.313527	6.50086e-05	-1.53123	-0.334265	6.50505e-05	-1.53121	-0.334202
117170023	chr11:117170023:A:G	3.96821e-07	-1.5496	-1.28186	2.21266e-05	-1.66816	-1.27507	2.21391e-05	-1.66816	-1.27506
117170506	chr11:117170506:C:T	4.55236e-06	-1.42821e-10	-0.391548	0.00026722	-1.42821e-10	-0.451939	0.000267395	-1.42821e-10	-0.451843
117171195	chr11:117171195:C:T	4.6043e-06	-0.380203	-3.37191e-10	0.000573426	0.31162	-3.37191e-10	0.00057088	0.306608	-3.37191e-10
117171229	chr11:117171229:G:A	4.91032e-06	-1.42821e-10	-0.315854	0.000287529	-1.42821e-10	-0.378685	0.00028772	-1.42821e-10	-0.378585
117171364	chr11:117171364:G:C	3.53018e-06	-1.42821e-10	-0.645845	0.000212928	-1.42821e-10	-0.679054	0.000213049	-1.42821e-10	-0.679052
117171471	chr11:117171471:G:C	9.20738e-06	-1.42821e-10	0.312812	0.000688375	-1.42821e-10	0.494323	0.000688586	-1.42821e-10	0.494069
117171830	chr11:117171830:T:TC	9.23084e-06	-1.42821e-10	0.315356	0.00069021	-1.42821e-10	0.496985	0.000690421	-1.42821e-10	0.49673
117171864	chr11:117171864:G:C	7.58277e-07	-1.47821	-0.705692	3.9188e-05	-1.64311	-0.72853	3.92069e-05	-1.64296	-0.72876
117172100	chr11:117172100:T:A	9.28064e-07	-0.89674	-1.08511	2.83024e-05	-1.61212	-1.08495	2.83112e-05	-1.61247	-1.08485
117172183	chr11:117172183:T:C	7.83945e-07	-1.12455	-1.02606	2.83644e-05	-1.66871	-1.02617	2.83786e-05	-1.66888	-1.02606
117172233	chr11:117172233:T:C	2.19572e-05	-0.112045	1.29395	0.000353552	-1.59345	1.42147	0.000353472	-1.59376	1.42099
117172307	chr11:117172307:T:C	2.97556e-06	-1.42821e-10	-0.816761	0.000209272	-1.42821e-10	-0.696373	0.00020942	-1.42821e-10	-0.696229
117172824	chr11:117172824:C:G	5.87055e-06	-1.42821e-10	-0.137245	0.000437073	-1.42821e-10	0.0400905	0.000437413	-1.42821e-10	0.0403059
117172942	chr11:117172942:A:G	1.775e-06	-1.42821e-10	-1.33339	0.000110493	-1.42821e-10	-1.33505	0.000110556	-1.42821e-10	-1.33505
117173225	chr11:117173225:G:T	6.07153e-06	-1.42821e-10	-0.103582	0.000453322	-1.42821e-10	0.0765918	0.000453674	-1.42821e-10	0.0768081
117173474	chr11:117173474:A:G	2.20659e-06	-1.42821e-10	-1.11574	0.000135302	-1.42821e-10	-1.1325	0.000135378	-1.42821e-10	-1.1325
117173487	chr11:117173487:C:A	3.21224e-06	-1.35915	0.618925	0.00014764	-1.54319	0.497953	0.000147747	-1.54325	0.498174
117173503	chr11:117173503:T:C	1.77116e-06	-1.42821e-10	-1.33556	0.000111279	-1.42821e-10	-1.32797	0.000111343	-1.42821e-10	-1.32796
117174803	chr11:117174803:C:T	3.67551e-06	-1.42821e-10	-0.605502	0.000221518	-1.42821e-10	-0.639505	0.000221643	-1.42821e-10	-0.639503
117174806	chr11:117174806:G:T	1.2586e-06	-1.67719	-3.37191e-10	8.00116e-05	-1.65784	-3.37191e-10	8.00555e-05	-1.65785	-3.37191e-10
117174839	chr11:117174839:T:C	4.06306e-07	-1.47689	-1.33095	2.16268e-05	-1.63662	-1.32945	2.16388e-05	-1.63663	-1.32945
117175420	chr11:117175420:T:C	4.20137e-07	-1.4428	-1.33157	2.18172e-05	-1.62715	-1.33016	2.18292e-05	-1.62716	-1.33016
117175444	chr11:117175444:TTGC:T	2.50665e-05	0.04088	1.27346	0.000361058	-1.55394	1.40297	0.000360956	-1.55431	1.40249
117175481	chr11:117175481:G:A	9.85949e-07	-0.608983	-1.31236	2.54026e-05	-1.50171	-1.30345	2.54021e-05	-1.50227	-1.30347
117175488	chr11:117175488:A:C	1.77214e-06	-1.42821e-10	-1.33501	0.000110757	-1.42821e-10	-1.33267	0.000110819	-1.42821e-10	-1.33267
117177136	chr11:117177136:G:T	9.31324e-07	-0.659198	-1.31914	2.46906e-05	-1.52216	-1.31143	2.4691e-05	-1.52269	-1.31144
117177406	chr11:117177406:G:A	9.46858e-07	-1.64497	-0.316829	6.57397e-05	-1.51688	-0.337425	6.57821e-05	-1.51686	-0.337363
117177651	chr11:117177651:C:T	4.08729e-06	-0.49931	-3.37191e-10	0.000125433	-1.20823	-3.37191e-10	0.000125502	-1.20825	-3.37191e-10
117177675	chr11:117177675:C:T	1.93874e-06	-1.42821e-10	-1.24515	0.000118764	-1.42821e-10	-1.26287	0.000118831	-1.42821e-10	-1.26287
117177701	chr11:117177701:A:G	1.21881e-06	-0.723259	-0.986057	4.40953e-05	-1.40531	-0.848343	4.40833e-05	-1.40596	-0.84853
117178309	chr11:117178309:G:A	4.14363e-07	-1.45749	-1.33072	2.18435e-05	-1.62692	-1.32919	2.18556e-05	-1.62693	-1.32919
117178550	chr11:117178550:G:C	6.95053e-06	-1.42821e-10	0.0316243	0.000460697	-1.42821e-10	0.0927302	0.000460888	-1.42821e-10	0.0925829
117178594	chr11:117178594:T:G	2.68089e-06	-1.42821e-10	-0.921046	0.00018609	-1.42821e-10	-0.813781	0.000186218	-1.42821e-10	-0.813651
117178792	chr11:117178792:A:G	3.66971e-06	-0.60708	-3.37191e-10	0.000117039	-1.27751	-3.37191e-10	0.000117103	-1.27752	-3.37191e-10
117178884	chr11:117178884:C:T	5.58466e-06	-1.42821e-10	-0.18717	0.000414628	-1.42821e-10	-0.0126289	0.000414948	-1.42821e-10	-0.0124189
117179094	chr11:117179094:T:C	1.77281e-06	-1.42821e-10	-1.33463	0.000110838	-1.42821e-10	-1.33194	0.0001109	-1.42821e-10	-1.33194
117179291	chr11:117179291:G:A	3.10023e-06	-1.42821e-10	-0.775719	0.000187305	-1.42821e-10	-0.807274	0.00018741	-1.42821e-10	-0.807274
117179578	chr11:117179578:C:G	2.54556e-06	-1.42821e-10	-0.972843	0.000155209	-1.42821e-10	-0.99524	0.000155294	-1.42821e-10	-0.995253
117179731	chr11:117179731:T:C	3.4189e-06	-1.42821e-10	-0.677875	0.000285098	-1.42821e-10	-0.387177	0.000285154	-1.42821e-10	-0.387541
117179912	chr11:117179912:T:G	3.08988e-06	-1.42821e-10	-0.779062	0.000186698	-1.42821e-10	-0.810518	0.000186803	-1.42821e-10	-0.810518
117180367	chr11:117180367:C:G	3.10023e-06	-1.42821e-10	-0.775719	0.000187305	-1.42821e-10	-0.807274	0.00018741	-1.42821e-10	-0.807274
117180449	chr11:117180449:A:G	1.35071e-06	-0.524091	-1.08247	4.40899e-05	-1.28983	-0.963948	4.40739e-05	-1.2906	-0.964106
117180809	chr11:117180809:C:T	2.15105e-06	-1.42821e-10	-1.14124	0.000153141	-1.42821e-10	-1.00865	0.000153202	-1.42821e-10	-1.00881
117180947	chr11:117180947:T:A	2.30405e-06	-1.42821e-10	-1.07252	0.000164292	-1.42821e-10	-0.938367	0.000164395	-1.42821e-10	-0.938301
117181009	chr11:117181009:C:T	9.78344e-07	-1.60419	-0.324894	7.06584e-05	-1.43764	-0.344509	7.07044e-05	-1.43762	-0.344448
117181353	chr11:117181353:GTCTCT:G	8.57783e-07	-0.780898	-1.2797	2.47555e-05	-1.56811	-1.26285	2.47589e-05	-1.56855	-1.26283
117181391	chr11:117181391:G:A	2.52083e-06	-0.982606	-3.37191e-10	0.000126966	-1.19609	-3.37191e-10	0.000127036	-1.1961	-3.37191e-10
117181584	chr11:117181584:C:A	2.48074e-06	-1.42821e-10	-0.998637	0.000151357	-1.42821e-10	-1.02037	0.00015144	-1.42821e-10	-1.02038
117182036	chr11:117182036:TG:T	3.51404e-06	-1.42821e-10	-0.650426	0.000212042	-1.42821e-10	-0.683224	0.000212162	-1.42821e-10	-0.683222
117182215	chr11:117182215:T:C	2.61665e-06	-1.42821e-10	-0.9453	0.000159383	-1.42821e-10	-0.968702	0.00015947	-1.42821e-10	-0.968716
117182281	chr11:117182281:A:G	3.74433e-06	-1.42821e-10	-0.58695	0.000225599	-1.42821e-10	-0.621252	0.000225726	-1.42821e-10	-0.62125
117182443	chr11:117182443:G:C	3.50787e-06	-1.42821e-10	-0.652186	0.000209068	-1.42821e-10	-0.697351	0.000209194	-1.42821e-10	-0.697308
117182449	chr11:117182449:A:G	1.16672e-06	-0.743686	-1.00931	4.25123e-05	-1.41534	-0.874882	4.25017e-05	-1.41597	-0.875059
117182959	chr11:117182959:A:G	9.84422e-07	-1.40222	-0.520671	4.11313e-05	-1.64641	-0.676829	4.11547e-05	-1.64644	-0.676798
117182970	chr11:117182970:G:A	4.66881e-06	-0.36629	-3.37191e-10	0.000583507	0.329046	-3.37191e-10	0.000580903	0.324012	-3.37191e-10
117183055	chr11:117183055:A:T	1.77198e-06	-1.42821e-10	-1.3351	0.000110737	-1.42821e-10	-1.33286	0.000110798	-1.42821e-10	-1.33286
117183313	chr11:117183313:C:G	4.67402e-06	-0.365173	-3.37191e-10	0.000584336	0.330466	-3.37191e-10	0.000581727	0.325429	-3.37191e-10
117183330	chr11:117183330:A:T	5.17135e-06	-1.42821e-10	-0.264059	0.000352474	-1.42821e-10	-0.175033	0.000352683	-1.42821e-10	-0.175003
117183410	chr11:117183410:G:T	1.81208e-06	-1.42821e-10	-1.31272	0.000111694	-1.42821e-10	-1.32425	0.000111756	-1.42821e-10	-1.32425
117184223	chr11:117184223:A:C	1.05615e-05	-1.42821e-10	0.450022	0.00072434	-1.42821e-10	0.545251	0.000724835	-1.42821e-10	0.545373
117184481	chr11:117184481:C:T	2.68125e-06	-1.42821e-10	-0.920911	0.000166882	-1.42821e-10	-0.922725	0.000166978	-1.42821e-10	-0.922711
117184511	chr11:117184511:T:C	1.819e-06	-1.42821e-10	-1.3089	0.000114751	-1.42821e-10	-1.29724	0.000114815	-1.42821e-10	-1.29725
117184684	chr11:117184684:A:C	4.53571e-06	-0.395212	-3.37191e-10	0.000562529	0.292433	-3.37191e-10	0.000560045	0.287446	-3.37191e-10
117184769	chr11:117184769:A:G	4.69256e-06	-0.361216	-3.37191e-10	0.000586876	0.334803	-3.37191e-10	0.000584253	0.329762	-3.37191e-10
117185123	chr11:117185123:T:C	2.93585e-06	-1.18574	0.355544	0.000103016	-1.64016	0.235034	0.00010309	-1.64019	0.235228
117185166	chr11:117185166:C:T	4.84803e-06	-1.42821e-10	-0.328621	0.000305589	-1.42821e-10	-0.317768	0.000305815	-1.42821e-10	-0.317593
117185177	chr11:117185177:G:C	4.63106e-06	-0.374408	-3.37191e-10	0.00057738	0.318491	-3.37191e-10	0.000574811	0.31347	-3.37191e-10
117185196	chr11:117185196:C:T	9.17508e-06	-1.42821e-10	0.309297	0.000685132	-1.42821e-10	0.489601	0.000685343	-1.42821e-10	0.489348
117185242	chr11:117185242:AG:A	1.91041e-06	-1.42821e-10	-1.25988	0.000122673	-1.42821e-10	-1.23049	0.000122736	-1.42821e-10	-1.23054
117185300	chr11:117185300:C:T	3.12628e-06	-1.42821e-10	-0.76735	0.000188867	-1.42821e-10	-0.798969	0.000188973	-1.42821e-10	-0.798969
117185343	chr11:117185343:C:T	8.46291e-07	-1.65254	-0.421546	6.81261e-05	-1.68642	-0.132224	6.81563e-05	-1.68643	-0.132342
117185364	chr11:117185364:A:G	1.0734e-06	-0.710129	-1.12623	3.71328e-05	-1.39751	-1.028	3.7124e-05	-1.39816	-1.02815
117185975	chr11:117185975:G:A	8.22443e-06	-1.42821e-10	0.199915	0.000610702	-1.42821e-10	0.374598	0.000610894	-1.42821e-10	0.374352
117186085	chr11:117186085:G:A	5.77674e-06	-1.42821e-10	-0.153353	0.000429679	-1.42821e-10	0.023029	0.000430012	-1.42821e-10	0.0232407
117186152	chr11:117186152:G:T	8.14721e-06	-1.42821e-10	0.190482	0.000541475	-1.42821e-10	0.254287	0.000541695	-1.42821e-10	0.254132
117186343	chr11:117186343:G:A	2.81485e-06	-1.42821e-10	-0.872285	0.00018361	-1.42821e-10	-0.827198	0.000183712	-1.42821e-10	-0.827201
117186578	chr11:117186578:A:G	1.24816e-05	0.617059	-3.37191e-10	0.00123402	1.07802	-3.37191e-10	0.00123014	1.07431	-3.37191e-10
117186976	chr11:117186976:A:AC	6.24724e-06	-1.42821e-10	-0.0750538	0.000456812	-1.42821e-10	0.0842621	0.000456968	-1.42821e-10	0.0840411
117187217	chr11:117187217:T:C	2.67356e-06	-1.42821e-10	-0.923783	0.000145938	-1.42821e-10	-1.05683	0.000146013	-1.42821e-10	-1.05687
117187346	chr11:117187346:C:T	9.58449e-07	-1.68607	-0.263564	8.81785e-05	-1.63603	0.0753847	8.81898e-05	-1.63604	0.0749637
117187798	chr11:117187798:C:A	1.98947e-06	-1.42821e-10	-1.21932	0.000141879	-1.42821e-10	-1.08504	0.000141934	-1.42821e-10	-1.08521
117188101	chr11:117188101:G:A	3.23311e-06	-1.42821e-10	-0.73375	0.000195112	-1.42821e-10	-0.766434	0.000195222	-1.42821e-10	-0.766434
117188138	chr11:117188138:G:A	1.65494e-06	-1.40343	-3.37191e-10	8.4776e-05	-1.6	-3.37191e-10	8.48226e-05	-1.60001	-3.37191e-10
117188631	chr11:117188631:C:T	2.51201e-06	0.349302	-1.33541	3.31931e-05	-1.20235	-1.33532	3.31796e-05	-1.20331	-1.33532
117188836	chr11:117188836:G:A	1.92546e-06	-0.839262	-0.412768	8.24308e-05	-1.47706	-0.15099	8.24026e-05	-1.47761	-0.151341
117189078	chr11:117189078:G:C	1.16804e-05	-1.6857	2.23643	0.00163602	-1.63248	2.99249	0.00163601	-1.63249	2.99194
117189871	chr11:117189871:GC:G	1.90066e-06	-1.42821e-10	-1.26499	0.000119439	-1.42821e-10	-1.25721	0.00011952	-1.42821e-10	-1.25709
117190481	chr11:117190481:C:T	4.21694e-07	-1.4404	-1.33027	2.19862e-05	-1.62079	-1.32881	2.19984e-05	-1.6208	-1.3288
117190788	chr11:117190788:G:A	1.24848e-06	-1.68527	-3.37191e-10	8.11614e-05	-1.64357	-3.37191e-10	8.12089e-05	-1.64355	-3.37191e-10
117191109	chr11:117191109:C:T	1.00074e-06	-1.68667	-0.219781	9.19696e-05	-1.64379	0.125243	9.19808e-05	-1.64381	0.124815
117191221	chr11:117191221:G:A	4.63418e-06	-0.373734	-3.37191e-10	0.000578323	0.320123	-3.37191e-10	0.000575749	0.3151	-3.37191e-10
117191233	chr11:117191233:C:T	8.78617e-06	-1.42821e-10	0.265986	0.000654911	-1.42821e-10	0.444489	0.000655112	-1.42821e-10	0.444234
117191245	chr11:117191245:T:C	1.07286e-06	-0.503207	-1.33366	2.56915e-05	-1.46372	-1.33013	2.569e-05	-1.46433	-1.33014
117191278	chr11:117191278:A:T	4.70345e-06	-0.358898	-3.37191e-10	0.000589147	0.338665	-3.37191e-10	0.000586511	0.333619	-3.37191e-10
117191335	chr11:117191335:G:A	1.80774e-06	-1.42821e-10	-1.31512	0.000113889	-1.42821e-10	-1.30479	0.000113952	-1.42821e-10	-1.30479
117191442	chr11:117191442:G:A	2.01825e-06	-0.469943	-0.735022	0.000236958	0.198106	-0.770233	0.000235954	0.193304	-0.770239
117191467	chr11:117191467:T:C	2.94328e-06	-1.2793	0.451632	0.000117098	-1.60522	0.328226	0.000117182	-1.60527	0.328426
117191494	chr11:117191494:G:T	8.91772e-06	-1.42821e-10	0.280847	0.000664887	-1.42821e-10	0.459608	0.000665094	-1.42821e-10	0.459357
117191654	chr11:117191654:T:C	3.02326e-06	-1.25851	0.457654	0.000116717	-1.61426	0.334004	0.000116801	-1.6143	0.334204
117191773	chr11:117191773:T:C	1.03177e-06	-1.64263	-0.233289	0.00010247	-1.52014	0.109699	0.000102482	-1.52016	0.109275
117192142	chr11:117192142:TG:T	1.80868e-06	-1.42821e-10	-1.3146	0.000119308	-1.42821e-10	-1.2583	0.000119358	-1.42821e-10	-1.25845
117192158	chr11:117192158:T:A	6.65488e-06	-1.42821e-10	-0.0118428	0.000440554	-1.42821e-10	0.0480234	0.000440738	-1.42821e-10	0.0478789
117192273	chr11:117192273:C:T	9.82916e-06	-1.42821e-10	0.37816	0.000610721	-1.42821e-10	0.37463	0.000611165	-1.42821e-10	0.374795
117192287	chr11:117192287:G:A	3.4862e-06	0.65287	-1.31125	0.000130758	0.152679	-1.31934	0.000130852	0.152832	-1.31934
117192304	chr11:117192304:C:T	6.22087e-06	-1.42821e-10	-0.0792831	0.000392801	-1.42821e-10	-0.066707	0.000393097	-1.42821e-10	-0.0665149
117192635	chr11:117192635:C:T	6.56327e-06	-1.42821e-10	-0.0257039	0.00047918	-1.42821e-10	0.132067	0.000479342	-1.42821e-10	0.131842
117192788	chr11:117192788:C:T	7.73757e-06	-1.42821e-10	0.138894	0.00051488	-1.42821e-10	0.203924	0.000515091	-1.42821e-10	0.203772
117192873	chr11:117192873:A:G	1.77851e-06	-1.42821e-10	-1.33142	0.000110536	-1.42821e-10	-1.33466	0.000110599	-1.42821e-10	-1.33466
117192993	chr11:117192993:C:G	1.76338e-06	-1.68503	0.345066	0.000179522	-1.66087	0.811156	0.000179577	-1.66087	0.810901
117193600	chr11:117193600:C:T	2.23417e-06	-1.42821e-10	-1.10333	0.000166715	-1.42821e-10	-0.923724	0.000166774	-1.42821e-10	-0.923929
117194060	chr11:117194060:C:G	1.02437e-06	-1.67222	-0.210894	9.88932e-05	-1.58187	0.135897	9.89044e-05	-1.58188	0.135467
117194121	chr11:117194121:T:G	3.49014e-06	-1.42821e-10	-0.657253	0.000222504	-1.42821e-10	-0.635065	0.00022271	-1.42821e-10	-0.634702
117194215	chr11:117194215:G:A	3.06669e-06	-1.42821e-10	-0.786594	0.000218506	-1.42821e-10	-0.653194	0.000218662	-1.42821e-10	-0.653044
117194334	chr11:117194334:G:A	2.23602e-06	-1.10249	-3.37191e-10	0.000231235	-0.596576	-3.37191e-10	0.000230546	-0.600123	-3.37191e-10
117194437	chr11:117194437:G:A	9.98266e-07	-1.68672	-0.222209	9.16599e-05	-1.64493	0.123002	9.1671e-05	-1.64494	0.122573
117194555	chr11:117194555:G:C	4.53565e-06	-0.395225	-3.37191e-10	0.000562555	0.292479	-3.37191e-10	0.000560071	0.287492	-3.37191e-10
117194760	chr11:117194760:G:A	6.55251e-07	-1.50034	-0.829593	3.50025e-05	-1.63715	-0.847437	3.50206e-05	-1.63699	-0.847643
117194817	chr11:117194817:G:A	1.00329e-06	-1.68654	-0.217364	9.25225e-05	-1.6411	0.128546	9.25336e-05	-1.64112	0.128116
117195063	chr11:117195063:T:C	1.9206e-06	-1.25456	-3.37191e-10	8.1373e-05	-1.64097	-3.37191e-10	8.14024e-05	-1.64117	-3.37191e-10
117195360	chr11:117195360:T:A	8.74179e-06	-1.42821e-10	0.260922	0.000616717	-1.42821e-10	0.3844	0.000617101	-1.42821e-10	0.384461
117195637	chr11:117195637:G:C	9.80515e-07	-1.68456	-0.242311	8.82746e-05	-1.65961	0.10005	8.82861e-05	-1.65962	0.0996266
117195849	chr11:117195849:C:T	1.77547e-06	-1.42821e-10	-1.33313	0.000110455	-1.42821e-10	-1.3354	0.000110517	-1.42821e-10	-1.3354
117195974	chr11:117195974:T:C	1.45191e-06	-1.53432	-3.37191e-10	0.000105963	-1.37692	-3.37191e-10	0.000106032	-1.37683	-3.37191e-10
117196749	chr11:117196749:C:T	4.10436e-07	-1.4622	-1.33553	2.16599e-05	-1.62938	-1.33517	2.16719e-05	-1.62939	-1.33517
117196983	chr11:117196983:C:T	1.98495e-06	-0.786701	-0.4349	8.65442e-05	-1.43007	-0.149282	8.65088e-05	-1.43069	-0.149637
117197160	chr11:117197160:G:A	5.28498e-06	-1.42821e-10	-0.242324	0.000333044	-1.42821e-10	-0.231735	0.000333292	-1.42821e-10	-0.231552
117197247	chr11:117197247:CT:C	7.31747e-06	-1.42821e-10	0.0830705	0.000437889	-1.42821e-10	0.0419543	0.000438183	-1.42821e-10	0.0420648
117197725	chr11:117197725:C:G	1.86285e-06	-1.42821e-10	-1.28509	0.000112361	-1.42821e-10	-1.31829	0.000112425	-1.42821e-10	-1.31828
117197728	chr11:117197728:G:A	1.85493e-06	-1.68508	0.395733	0.000142929	-1.62063	0.542966	0.000143045	-1.62062	0.543207
117197733	chr11:117197733:G:A	1.80679e-06	-1.42821e-10	-1.31564	0.000111473	-1.42821e-10	-1.32623	0.000111535	-1.42821e-10	-1.32623
117198128	chr11:117198128:G:C	2.84327e-06	-1.42821e-10	-0.86224	0.000172764	-1.42821e-10	-0.888083	0.000172859	-1.42821e-10	-0.888098
117198261	chr11:117198261:A:G	1.0911e-06	-0.721522	-1.09848	3.05871e-05	-1.55223	-1.0672	3.0589e-05	-1.5527	-1.06723
117198307	chr11:117198307:T:C	1.06739e-06	-1.68582	-0.156158	9.79691e-05	-1.65396	0.198603	9.79805e-05	-1.65397	0.198167
117198345	chr11:117198345:A:G	9.31185e-07	-0.914862	-1.06363	3.67011e-05	-1.49807	-0.939138	3.66962e-05	-1.49859	-0.939308
117198514	chr11:117198514:A:G	7.27933e-06	-1.42821e-10	0.0778459	0.000501499	-1.42821e-10	0.177592	0.000502036	-1.42821e-10	0.178101
117198887	chr11:117198887:G:A	5.43463e-06	-1.42821e-10	-0.214402	0.000342521	-1.42821e-10	-0.203678	0.000342776	-1.42821e-10	-0.203493
117199145	chr11:117199145:C:T	5.1047e-06	-1.42821e-10	-0.277031	0.000321794	-1.42821e-10	-0.2661	0.000322032	-1.42821e-10	-0.26592
117199301	chr11:117199301:C:T	5.64718e-06	-1.42821e-10	-0.176037	0.000419954	-1.42821e-10	0.000135331	0.000420278	-1.42821e-10	0.000344328
117199334	chr11:117199334:G:A	4.72796e-06	-1.42821e-10	-0.3537	0.000277438	-1.42821e-10	-0.414411	0.000277621	-1.42821e-10	-0.414314
117199615	chr11:117199615:G:A	1.92331e-06	-1.42821e-10	-1.25315	0.000132261	-1.42821e-10	-1.15523	0.000132306	-1.42821e-10	-1.15546
117199645	chr11:117199645:C:T	1.32042e-06	-1.62924	-3.37191e-10	9.50196e-05	-1.48593	-3.37191e-10	9.50791e-05	-1.48586	-3.37191e-10
117199831	chr11:117199831:TGAG:T	2.57478e-06	-0.709476	-0.251954	0.000108027	-1.39432	0.036692	0.000107976	-1.39498	0.0363157
117199880	chr11:117199880:C:T	1.56529e-06	-1.6843	0.225176	0.000115165	-1.65883	0.36519	0.000115257	-1.65882	0.365417
117199905	chr11:117199905:C:T	1.79249e-06	-1.42821e-10	-1.32359	0.000112737	-1.42821e-10	-1.31495	0.0001128	-1.42821e-10	-1.31496
117199975	chr11:117199975:G:A	2.18808e-06	-1.36877	0.244601	0.000168827	-1.36842	0.457282	0.000168926	-1.36842	0.457311
117200194	chr11:117200194:GCC:G	1.89485e-06	-1.42821e-10	-1.26805	0.0001291	-1.42821e-10	-1.17943	0.000129145	-1.42821e-10	-1.17964
117200322	chr11:117200322:C:T	1.34942e-06	-1.60752	-3.37191e-10	8.85644e-05	-1.55628	-3.37191e-10	8.86154e-05	-1.55627	-3.37191e-10
117200403	chr11:117200403:C:T	2.43641e-06	-1.42821e-10	-1.01667	0.000148501	-1.42821e-10	-1.03942	0.000148584	-1.42821e-10	-1.03942
117200586	chr11:117200586:A:G	7.11649e-06	-1.42821e-10	0.055221	0.00042548	-1.42821e-10	0.0132072	0.000425765	-1.42821e-10	0.0133162
117200646	chr11:117200646:G:A	2.21419e-06	-1.42821e-10	-1.11231	0.000145346	-1.42821e-10	-1.06089	0.000145412	-1.42821e-10	-1.061
117200733	chr11:117200733:C:T	9.7909e-06	-1.2593	1.63356	0.000641508	-1.68548	2.10929	0.000641706	-1.68548	2.10904
117200789	chr11:117200789:C:T	1.52391e-06	-1.4798	-0.00611182	7.99733e-05	-1.57691	-0.0814064	8.00357e-05	-1.57691	-0.0811863
117200880	chr11:117200880:G:C	3.49882e-06	-1.42821e-10	-0.654768	0.000204472	-1.42821e-10	-0.71958	0.000204603	-1.42821e-10	-0.719498
117200903	chr11:117200903:G:A	6.81371e-06	-1.42821e-10	0.0117437	0.000507134	-1.42821e-10	0.188766	0.000507529	-1.42821e-10	0.188982
117200905	chr11:117200905:T:C	2.74195e-06	-1.42821e-10	-0.898524	0.000162808	-1.42821e-10	-0.947438	0.000162896	-1.42821e-10	-0.947461
117201046	chr11:117201046:C:T	5.45828e-07	-1.17698	-1.33566	2.53591e-05	-1.4712	-1.33567	2.53692e-05	-1.47137	-1.33567
117201254	chr11:117201254:T:C	1.03412e-06	-0.574297	-1.29935	2.34308e-05	-1.59399	-1.29196	2.34339e-05	-1.59441	-1.29197
117201358	chr11:117201358:C:T	1.63649e-06	-1.41464	-3.37191e-10	8.45313e-05	-1.60289	-3.37191e-10	8.45778e-05	-1.6029	-3.37191e-10
117201809	chr11:117201809:C:T	1.54382e-06	-0.874415	-0.598517	6.65101e-05	-1.48224	-0.360416	6.64895e-05	-1.48279	-0.360736
117202247	chr11:117202247:T:C	9.51054e-07	-0.977937	-0.979441	3.93932e-05	-1.53022	-0.836195	3.93893e-05	-1.5307	-0.836382
117202254	chr11:117202254:G:A	5e-06	-0.297756	-3.37191e-10	0.000634431	0.412718	-3.37191e-10	0.000631537	0.407585	-3.37191e-10
117202273	chr11:117202273:C:T	5.1047e-06	-1.42821e-10	-0.277031	0.000321794	-1.42821e-10	-0.2661	0.000322032	-1.42821e-10	-0.26592
117202473	chr11:117202473:G:A	6.66726e-06	-1.42821e-10	-0.00998426	0.000488824	-1.42821e-10	0.151993	0.000488985	-1.42821e-10	0.151759
117202707	chr11:117202707:C:T	3.34541e-06	-1.42821e-10	-0.699604	0.00020006	-1.42821e-10	-0.741391	0.000200181	-1.42821e-10	-0.741348
117203393	chr11:117203393:G:A	9.1741e-07	-1.68424	-0.309158	5.70423e-05	-1.67579	-0.32043	5.70791e-05	-1.67578	-0.320354
117203636	chr11:117203636:G:A	1.88671e-06	-1.42821e-10	-1.27236	0.000113319	-1.42821e-10	-1.3098	0.000113384	-1.42821e-10	-1.30979
117203888	chr11:117203888:T:C	2.76698e-06	-1.42821e-10	-0.889436	0.000167	-1.42821e-10	-0.922018	0.000167133	-1.42821e-10	-0.92178
117204109	chr11:117204109:C:A	3.90601e-06	-1.42821e-10	-0.544677	0.000231132	-1.42821e-10	-0.59702	0.00023126	-1.42821e-10	-0.59703
117204298	chr11:117204298:A:G	1.77268e-06	-1.42821e-10	-1.3347	0.000110852	-1.42821e-10	-1.33182	0.000110914	-1.42821e-10	-1.33181
117204332	chr11:117204332:C:T	4.22321e-06	-1.42821e-10	-0.466599	0.000308563	-1.42821e-10	-0.308084	0.000308791	-1.42821e-10	-0.307908
117204850	chr11:117204850:C:T	5.25596e-07	-1.66805	-0.882371	7.62741e-05	-1.00448	-0.701195	7.63052e-05	-1.00457	-0.701259
117204969	chr11:117204969:A:G	2.02615e-06	-1.42821e-10	-1.20105	0.000141503	-1.42821e-10	-1.08769	0.000141546	-1.42821e-10	-1.08795
117204974	chr11:117204974:G:A	4.8963e-06	-1.42821e-10	-0.318714	0.000308298	-1.42821e-10	-0.308944	0.000308524	-1.42821e-10	-0.308772
117205003	chr11:117205003:AAGG:A	5.14334e-06	-0.26949	-3.37191e-10	0.000656796	0.447364	-3.37191e-10	0.000653777	0.442195	-3.37191e-10
117205492	chr11:117205492:T:A	3.83903e-06	-1.42821e-10	-0.561973	0.000223554	-1.42821e-10	-0.630357	0.000223699	-1.42821e-10	-0.630269
117205620	chr11:117205620:T:C	4.4961e-06	-0.403984	-3.37191e-10	0.000556481	0.281624	-3.37191e-10	0.000554037	0.27666	-3.37191e-10
117205992	chr11:117205992:T:C	1.61914e-06	-0.876542	-0.548756	6.78016e-05	-1.482	-0.341423	6.77889e-05	-1.48255	-0.341628
117206025	chr11:117206025:G:A	4.40662e-06	-0.424086	-3.37191e-10	0.00054269	0.256529	-3.37191e-10	0.000540324	0.251597	-3.37191e-10
117208971	chr11:117208971:G:A	3.03745e-06	-1.42821e-10	-0.796174	0.00018355	-1.42821e-10	-0.827524	0.000183653	-1.42821e-10	-0.827524
117209078	chr11:117209078:T:C	2.54112e-06	-1.42821e-10	-0.974587	0.000165246	-1.42821e-10	-0.932573	0.000165382	-1.42821e-10	-0.932312
117209117	chr11:117209117:A:G	1.14662e-05	0.532212	-3.37191e-10	0.00166628	1.37834	-3.37191e-10	0.00165695	1.37216	-3.37191e-10
117209689	chr11:117209689:GAAGCAT:G	5.72637e-06	-1.42821e-10	-0.162112	0.000416508	-1.42821e-10	-0.0081037	0.00041665	-1.42821e-10	-0.00832602
117210162	chr11:117210162:A:G	8.02519e-06	-1.42821e-10	0.175392	0.00045728	-1.42821e-10	0.0852862	0.000457577	-1.42821e-10	0.0853726
117210395	chr11:117210395:T:A	3.87066e-06	-1.42821e-10	-0.553768	0.000230099	-1.42821e-10	-0.601501	0.000230228	-1.42821e-10	-0.6015
117210408	chr11:117210408:G:GA	2.71422e-06	-1.42821e-10	-0.908688	0.000165002	-1.42821e-10	-0.934054	0.000165092	-1.42821e-10	-0.934068
117210427	chr11:117210427:T:C	4.88651e-06	-1.42821e-10	-0.320715	0.000308129	-1.42821e-10	-0.309493	0.000308356	-1.42821e-10	-0.309318
117210784	chr11:117210784:A:C	5.88413e-06	-0.970124	0.835189	0.000150949	-1.67973	0.656663	0.000151062	-1.67975	0.656867
117210993	chr11:117210993:A:G	2.25771e-06	-1.55491	0.462068	0.000176082	-1.55361	0.684557	0.000176187	-1.55362	0.68459
117211090	chr11:117211090:A:G	6.96885e-06	-1.42821e-10	0.0342563	0.000512992	-1.42821e-10	0.20025	0.000513158	-1.42821e-10	0.200011
117211393	chr11:117211393:G:A	4.18641e-07	-1.49687	-1.28106	3.20918e-05	-1.26686	-1.30455	3.21111e-05	-1.26682	-1.30455
117211859	chr11:117211859:C:T	9.73802e-06	-1.42821e-10	0.368844	0.000689392	-1.42821e-10	0.4958	0.000689823	-1.42821e-10	0.495863
117212149	chr11:117212149:C:A	4.19268e-07	-1.44849	-1.32795	2.19449e-05	-1.62207	-1.32941	2.19569e-05	-1.62208	-1.32941
117212250	chr11:117212250:G:A	1.18059e-06	-1.50993	-0.231249	0.0001042	-1.47633	0.0826353	0.000104215	-1.47635	0.0822323
117212657	chr11:117212657:T:C	2.31364e-06	-1.45155	0.383177	0.000124788	-1.68652	0.473129	0.000124824	-1.68652	0.472853
117212778	chr11:117212778:A:G	1.97924e-06	-1.42821e-10	-1.22448	0.000133199	-1.42821e-10	-1.14816	0.00013324	-1.42821e-10	-1.14842
117213232	chr11:117213232:A:G	5.08563e-06	-0.280774	-3.37191e-10	0.000647108	0.432503	-3.37191e-10	0.000644146	0.427353	-3.37191e-10
117213324	chr11:117213324:G:A	5.48801e-07	-1.39578	-1.11143	2.38661e-05	-1.65485	-1.2127	2.388e-05	-1.65487	-1.21266
117213354	chr11:117213354:T:C	2.65041e-06	-0.447634	-0.484845	0.000307674	0.225304	-0.536273	0.000306367	0.220479	-0.536268
117213375	chr11:117213375:C:T	2.64132e-06	-1.41339	0.477474	0.000137581	-1.68649	0.57069	0.000137619	-1.68648	0.570405
117213665	chr11:117213665:A:G	5.14547e-06	-1.42821e-10	-0.269078	0.0004239	-1.42821e-10	0.0094883	0.000423927	-1.42821e-10	0.00898903
117213694	chr11:117213694:G:A	4.88409e-06	-0.32121	-3.37191e-10	0.00061565	0.382668	-3.37191e-10	0.00061287	0.377581	-3.37191e-10
117214494	chr11:117214494:A:C	8.45337e-07	-1.67697	-0.398239	6.37335e-05	-1.67218	-0.213116	6.37811e-05	-1.67218	-0.212938
117214554	chr11:117214554:A:C	5.29092e-06	-0.798071	0.55687	0.000114317	-1.67629	0.375252	0.000114405	-1.67627	0.375437
117214572	chr11:117214572:G:A	5.95727e-06	-1.42821e-10	-0.122581	0.000400342	-1.42821e-10	-0.0476902	0.000400755	-1.42821e-10	-0.047221
117214589	chr11:117214589:G:A	5.40308e-07	-1.41711	-1.1057	2.41536e-05	-1.64718	-1.2084	2.41676e-05	-1.64721	-1.20835
117215158	chr11:117215158:G:C	1.49058e-06	-1.50803	-3.37191e-10	0.000105465	-1.38164	-3.37191e-10	0.000105526	-1.38161	-3.37191e-10
117215494	chr11:117215494:T:G	1.77093e-06	-1.42821e-10	-1.33569	0.00011059	-1.42821e-10	-1.33418	0.000110653	-1.42821e-10	-1.33417
117215716	chr11:117215716:T:A	1.68726e-06	-1.49559	0.111499	6.97787e-05	-1.67693	-0.11775	6.98238e-05	-1.67694	-0.117653
117215835	chr11:117215835:A:G	6.60651e-07	-1.66958	-0.652139	4.30287e-05	-1.60003	-0.678114	4.30511e-05	-1.59993	-0.678249
117215985	chr11:117215985:G:A	5.72909e-06	-0.161636	-3.37191e-10	0.00016426	-0.938562	-3.37191e-10	0.000164343	-0.938616	-3.37191e-10
117216070	chr11:117216070:G:T	1.45052e-05	-1.42821e-10	0.767316	0.000994325	-1.42821e-10	0.862054	0.000995253	-1.42821e-10	0.862426
117216117	chr11:117216117:G:A	5.16504e-06	-1.42821e-10	-0.265282	0.00042693	-1.42821e-10	0.0166107	0.000426956	-1.42821e-10	0.0161094
117216316	chr11:117216316:A:G	5.92981e-06	-1.42821e-10	-0.127201	0.000397804	-1.42821e-10	-0.0540496	0.000398214	-1.42821e-10	-0.0535815
117216364	chr11:117216364:G:A	2.05053e-06	-1.42821e-10	-1.1891	0.000124161	-1.42821e-10	-1.21843	0.000124234	-1.42821e-10	-1.21841
117216402	chr11:117216402:G:C	5.33173e-07	-1.31123	-1.22487	2.25493e-05	-1.67658	-1.24773	2.25623e-05	-1.67659	-1.2477
117217151	chr11:117217151:A:T	3.87111e-05	-1.42821e-10	1.74893	0.00232678	-1.42821e-10	1.71223	0.0023284	-1.42821e-10	1.71237
117217265	chr11:117217265:T:C	1.77561e-06	-1.42821e-10	-1.33305	0.000110475	-1.42821e-10	-1.33522	0.000110537	-1.42821e-10	-1.33522
117217646	chr11:117217646:A:G	1.88588e-06	-1.51694	0.244142	0.000109302	-1.67926	0.333366	0.000109333	-1.67927	0.333104
117217734	chr11:117217734:A:G	1.09787e-05	-0.138381	0.627141	0.000179855	-1.58745	0.739598	0.000179826	-1.58777	0.739186
117217857	chr11:117217857:G:A	1.34602e-06	-1.61004	-3.37191e-10	7.92429e-05	-1.66749	-3.37191e-10	7.92863e-05	-1.66751	-3.37191e-10
117218268	chr11:117218268:G:A	5.90591e-06	-1.42821e-10	-0.13124	0.000373525	-1.42821e-10	-0.117025	0.000373806	-1.42821e-10	-0.116835
117218278	chr11:117218278:A:G	3.2282e-06	-1.54891	0.813643	0.000204996	-1.66969	0.952674	0.000205089	-1.66971	0.952578
117218290	chr11:117218290:G:C	6.67469e-06	-1.54863	1.53976	0.000431977	-1.67073	1.69909	0.000432165	-1.67075	1.69898
117218780	chr11:117218780:T:A	5.75138e-06	-1.42821e-10	-0.157754	0.000385377	-1.42821e-10	-0.0857881	0.000385772	-1.42821e-10	-0.085326
117218789	chr11:117218789:T:C	3.83086e-07	-1.53101	-1.33568	2.09762e-05	-1.66087	-1.33575	2.09879e-05	-1.66087	-1.33575
117218912	chr11:117218912:G:A	4.80799e-06	0.0614016	-0.398316	6.78066e-05	-1.34104	-0.482308	6.77955e-05	-1.34188	-0.482194
117218947	chr11:117218947:C:A	2.3288e-06	-1.42821e-10	-1.06184	0.000142113	-1.42821e-10	-1.08339	0.000142193	-1.42821e-10	-1.08339
117219085	chr11:117219085:T:C	1.79425e-06	-1.42821e-10	-1.3226	0.000112702	-1.42821e-10	-1.31526	0.000112766	-1.42821e-10	-1.31526
117219265	chr11:117219265:C:T	2.17132e-06	-1.42821e-10	-1.13186	0.000136713	-1.42821e-10	-1.12213	0.000136788	-1.42821e-10	-1.12214
117219509	chr11:117219509:A:T	1.5226e-06	-1.48677	-3.37191e-10	8.27464e-05	-1.62423	-3.37191e-10	8.27899e-05	-1.62427	-3.37191e-10
117219829	chr11:117219829:T:C	7.92166e-06	-1.52979	1.69219	0.000502715	-1.67644	1.85645	0.000502935	-1.67645	1.85634
117219842	chr11:117219842:C:T	1.06311e-05	-0.267254	0.723848	0.000186616	-1.61638	0.805426	0.000186596	-1.61665	0.805021
117219943	chr11:117219943:A:G	2.17629e-06	-1.42821e-10	-1.12957	0.000152663	-1.42821e-10	-1.01178	0.000152758	-1.42821e-10	-1.01172
117220437	chr11:117220437:C:G	3.82725e-07	-1.53193	-1.3357	2.09693e-05	-1.6612	-1.33575	2.0981e-05	-1.66121	-1.33575
117220511	chr11:117220511:G:A	5.16237e-06	-1.51774	1.25194	0.000319192	-1.67865	1.40443	0.000319334	-1.67866	1.40432
117220512	chr11:117220512:G:A	6.50655e-06	-1.42821e-10	-0.0343842	0.00037316	-1.42821e-10	-0.118003	0.0003734	-1.42821e-10	-0.117922
117220905	chr11:117220905:T:C	1.59532e-05	-1.42821e-10	0.862464	0.00107964	-1.42821e-10	0.944371	0.00108092	-1.42821e-10	0.944998
117221105	chr11:117221105:G:A	1.58068e-06	-1.39447	-0.0548692	7.31886e-05	-1.65718	-0.0897872	7.32131e-05	-1.6572	-0.0900011
117221678	chr11:117221678:A:T	8.98214e-07	-1.64885	-0.365694	6.31572e-05	-1.51515	-0.379231	6.31981e-05	-1.51513	-0.379169
117221717	chr11:117221717:A:T	1.78117e-06	-1.42821e-10	-1.32992	0.00011066	-1.42821e-10	-1.33355	0.000110722	-1.42821e-10	-1.33355
117221723	chr11:117221723:A:G	1.79137e-06	-1.42821e-10	-1.32421	0.000111104	-1.42821e-10	-1.32955	0.000111166	-1.42821e-10	-1.32955
117221815	chr11:117221815:G:T	5.73882e-06	-1.42821e-10	-0.15994	0.000384392	-1.42821e-10	-0.0883477	0.000384785	-1.42821e-10	-0.0878866
117222172	chr11:117222172:A:G	4.90067e-06	-1.42821e-10	-0.317822	0.000309221	-1.42821e-10	-0.305952	0.000309449	-1.42821e-10	-0.305778
117222244	chr11:117222244:G:A	2.21667e-06	-1.42821e-10	-1.11119	0.000139546	-1.42821e-10	-1.10162	0.000139622	-1.42821e-10	-1.10164
117222585	chr11:117222585:G:A	1.92795e-06	-1.42821e-10	-1.25074	0.000112889	-1.42821e-10	-1.31361	0.000112954	-1.42821e-10	-1.31359
117222770	chr11:117222770:C:T	7.24969e-06	-1.54107	1.61483	0.000550209	-1.67499	1.94528	0.000550403	-1.675	1.94508
117222844	chr11:117222844:A:G	6.59508e-06	-1.55844	1.53757	0.000510166	-1.66921	1.86394	0.000510345	-1.66923	1.86374
117222847	chr11:117222847:A:G	3.52573e-06	-1.42821e-10	-0.647106	0.000205668	-1.42821e-10	-0.713749	0.000205794	-1.42821e-10	-0.713697
117223001	chr11:117223001:T:C	5.73067e-07	-1.16825	-1.29569	2.42914e-05	-1.54598	-1.30391	2.43013e-05	-1.54611	-1.30394
117223048	chr11:117223048:A:C	6.19135e-06	-1.60193	1.51789	0.000511163	-1.64565	1.84233	0.00051134	-1.64567	1.84214
117223090	chr11:117223090:G:A	4.12414e-05	1.81225	-3.37191e-10	0.00191813	1.5191	-3.37191e-10	0.00191961	1.51931	-3.37191e-10
117223697	chr11:117223697:T:C	9.02384e-07	-0.888159	-1.12175	3.78739e-05	-1.28429	-1.12145	3.78829e-05	-1.28453	-1.12154
117223775	chr11:117223775:C:T	7.26627e-07	-1.183	-1.04354	3.39548e-05	-1.47232	-1.04266	3.39647e-05	-1.47249	-1.04276
117223875	chr11:117223875:A:G	7.57308e-07	-1.66779	-0.517388	5.05313e-05	-1.57196	-0.545454	5.05592e-05	-1.57194	-0.545489
117224065	chr11:117224065:A:G	2.26013e-06	-1.42821e-10	-1.09177	0.000138598	-1.42821e-10	-1.10843	0.000138675	-1.42821e-10	-1.10844
117224130	chr11:117224130:G:A	2.53589e-06	-1.42821e-10	-0.976649	0.000160926	-1.42821e-10	-0.959064	0.000161052	-1.42821e-10	-0.958845
117224567	chr11:117224567:C:T	2.32151e-06	-1.29435	0.229377	0.000247439	-0.930101	0.401255	0.000247127	-0.932035	0.401367
117224802	chr11:117224802:G:A	1.88038e-06	-1.42821e-10	-1.27572	0.000119332	-1.42821e-10	-1.2581	0.000119398	-1.42821e-10	-1.25811
117224874	chr11:117224874:T:G	5.59209e-06	-1.42821e-10	-0.18584	0.000374578	-1.42821e-10	-0.11421	0.00037496	-1.42821e-10	-0.113753
117225586	chr11:117225586:G:A	4.26973e-06	-1.42821e-10	-0.455643	0.000269049	-1.42821e-10	-0.445116	0.000269244	-1.42821e-10	-0.444954
117226205	chr11:117226205:C:T	1.77212e-06	-1.42821e-10	-1.33502	0.000110417	-1.42821e-10	-1.33575	0.000110479	-1.42821e-10	-1.33575
117226279	chr11:117226279:G:A	3.25354e-06	-0.727449	-3.37191e-10	0.000116802	-1.27953	-3.37191e-10	0.000116867	-1.27954	-3.37191e-10
117226292	chr11:117226292:C:T	3.96272e-06	-1.42821e-10	-0.530263	0.000307136	-1.42821e-10	-0.312719	0.000307354	-1.42821e-10	-0.312572
117226293	chr11:117226293:A:G	1.77898e-06	-1.59754	0.266385	0.000139434	-1.64779	0.545373	0.000139485	-1.64781	0.545195
117226553	chr11:117226553:G:A	3.80123e-06	-1.42821e-10	-0.571869	0.000293083	-1.42821e-10	-0.359554	0.00029329	-1.42821e-10	-0.35941
117227215	chr11:117227215:C:T	9.04629e-07	-1.65733	-0.35009	7.40996e-05	-1.52966	-0.204935	7.41354e-05	-1.52967	-0.205009
117227604	chr11:117227604:G:C	5.54765e-06	-1.42821e-10	-0.193819	0.000402572	-1.42821e-10	-0.0421357	0.000402713	-1.42821e-10	-0.0423468
117227720	chr11:117227720:C:T	9.90488e-07	-1.49653	-0.420217	5.54315e-05	-1.68278	-0.342079	5.54501e-05	-1.68279	-0.342298
117227732	chr11:117227732:C:T	1.31903e-06	-1.6303	-3.37191e-10	9.2625e-05	-1.51145	-3.37191e-10	9.26816e-05	-1.5114	-3.37191e-10
117228309	chr11:117228309:A:G	4.42427e-06	-0.420089	-3.37191e-10	0.000542046	0.255341	-3.37191e-10	0.000539695	0.250432	-3.37191e-10
117228637	chr11:117228637:G:A	6.28408e-07	-1.55021	-0.821552	4.07492e-05	-1.5788	-0.753777	4.0763e-05	-1.57882	-0.753974
117228821	chr11:117228821:T:C	5.40246e-07	-1.55585	-0.967074	3.50977e-05	-1.57423	-0.907646	3.51105e-05	-1.57426	-0.907815
117229863	chr11:117229863:A:G	2.35851e-05	-1.42821e-10	1.25342	0.00174537	-1.42821e-10	1.42471	0.00174663	-1.42821e-10	1.42487
117229878	chr11:117229878:A:G	3.48799e-05	0.0693945	1.57532	0.000524078	-1.49685	1.71848	0.000523983	-1.49726	1.71815
117230176	chr11:117230176:C:T	2.50508e-06	-1.42821e-10	-0.988872	0.000153615	-1.42821e-10	-1.00556	0.0001537	-1.42821e-10	-1.00557
117230251	chr11:117230251:C:T	1.80471e-06	-1.42821e-10	-1.31679	0.00011298	-1.42821e-10	-1.3128	0.000113042	-1.42821e-10	-1.31281
117230404	chr11:117230404:T:C	6.95951e-05	2.3355	-3.37191e-10	0.00248043	1.77618	-3.37191e-10	0.00248141	1.77601	-3.37191e-10
117230595	chr11:117230595:C:T	5.33479e-06	-0.232944	-3.37191e-10	0.000684641	0.488884	-3.37191e-10	0.000681651	0.483946	-3.37191e-10
117230658	chr11:117230658:A:C	2.62299e-06	-1.42821e-10	-0.942878	0.000160662	-1.42821e-10	-0.960707	0.000160751	-1.42821e-10	-0.960717
117230672	chr11:117230672:C:T	1.84325e-06	-1.42821e-10	-1.29566	0.000117878	-1.42821e-10	-1.27036	0.000117942	-1.42821e-10	-1.27038
117230804	chr11:117230804:A:G	2.024e-06	-1.42821e-10	-1.20212	0.00012342	-1.42821e-10	-1.22442	0.000123487	-1.42821e-10	-1.22443
117230858	chr11:117230858:C:A	4.94052e-07	-1.40094	-1.21137	2.35655e-05	-1.64488	-1.23535	2.35757e-05	-1.64505	-1.2353
117231161	chr11:117231161:C:G	1.33858e-06	-1.61559	-3.37191e-10	7.78664e-05	-1.68502	-3.37191e-10	7.79096e-05	-1.68502	-3.37191e-10
117231466	chr11:117231466:C:T	5.763e-06	-1.42821e-10	-0.155736	0.000383788	-1.42821e-10	-0.0899207	0.000384105	-1.42821e-10	-0.0896552
117231484	chr11:117231484:G:A	4.53214e-06	-0.729855	0.333855	0.000350444	-0.5249	0.34409	0.000350829	-0.524305	0.344033
117231591	chr11:117231591:A:G	7.70069e-06	1.37598	-1.24187	8.43494e-05	-0.340761	-1.26428	8.44256e-05	-0.34041	-1.26429
117231932	chr11:117231932:T:C	2.26977e-06	-1.42821e-10	-1.08752	0.000145553	-1.42821e-10	-1.05947	0.000145622	-1.42821e-10	-1.05956
117232764	chr11:117232764:G:T	1.41052e-06	-1.56323	-3.37191e-10	0.000103154	-1.40379	-3.37191e-10	0.000103116	-1.40472	-3.37191e-10
117232788	chr11:117232788:C:T	4.81417e-06	-1.42821e-10	-0.335629	0.000262775	-1.42821e-10	-0.46871	0.000262927	-1.42821e-10	-0.468695
117232956	chr11:117232956:C:T	5.08381e-06	-1.42821e-10	-0.281133	0.000289282	-1.42821e-10	-0.372609	0.000289422	-1.42821e-10	-0.372687
117232964	chr11:117232964:C:T	2.26166e-06	-1.42821e-10	-1.0911	0.000136196	-1.42821e-10	-1.12591	0.000136271	-1.42821e-10	-1.12593
117233705	chr11:117233705:G:A	2.08564e-06	-1.42821e-10	-1.17212	0.000133455	-1.42821e-10	-1.14625	0.000133531	-1.42821e-10	-1.14624
117233776	chr11:117233776:T:G	1.43796e-06	-1.47772	-0.0662468	9.7739e-05	-1.42906	-0.0286506	9.78341e-05	-1.42858	-0.0287191
117233820	chr11:117233820:C:A	4.90792e-07	-1.35836	-1.26057	2.55946e-05	-1.54675	-1.25088	2.5607e-05	-1.54679	-1.25092
117233879	chr11:117233879:G:A	2.56936e-06	-1.42821e-10	-0.963535	0.000173583	-1.42821e-10	-0.883352	0.000173688	-1.42821e-10	-0.883309
117233935	chr11:117233935:A:G	2.43422e-06	-1.42821e-10	-1.01757	0.00016341	-1.42821e-10	-0.943747	0.000163508	-1.42821e-10	-0.943707
117234184	chr11:117234184:G:A	2.37165e-06	-1.04361	-3.37191e-10	0.000136886	-1.12086	-3.37191e-10	0.000136955	-1.12092	-3.37191e-10
117235319	chr11:117235319:C:T	2.03665e-06	-1.42821e-10	-1.19589	0.000128226	-1.42821e-10	-1.18621	0.000128298	-1.42821e-10	-1.18621
117235335	chr11:117235335:T:C	2.99336e-06	-1.42821e-10	-0.810798	0.000191169	-1.42821e-10	-0.786851	0.000191302	-1.42821e-10	-0.78672
117235351	chr11:117235351:T:C	1.89533e-06	-1.42821e-10	-1.2678	0.000118914	-1.42821e-10	-1.26161	0.000118981	-1.42821e-10	-1.26161
117235357	chr11:117235357:C:T	3.33496e-07	-1.67451	-1.3308	2.77793e-05	-1.38865	-1.32707	2.7793e-05	-1.38872	-1.32707
117235358	chr11:117235358:G:A	3.30419e-06	-1.42821e-10	-0.712001	0.000224751	-1.42821e-10	-0.625016	0.000224882	-1.42821e-10	-0.624994
117235384	chr11:117235384:A:G	1.93491e-06	-1.42821e-10	-1.24713	0.000121483	-1.42821e-10	-1.24024	0.000121551	-1.42821e-10	-1.24024
117235385	chr11:117235385:A:G	1.9522e-06	-1.42821e-10	-1.23824	0.000122608	-1.42821e-10	-1.23102	0.000122676	-1.42821e-10	-1.23102
117235400	chr11:117235400:G:A	5.22552e-07	-1.32818	-1.22805	2.86806e-05	-1.48141	-1.20238	2.87007e-05	-1.48125	-1.2024
117235566	chr11:117235566:C:T	9.29936e-07	-0.797508	-1.18233	2.91427e-05	-1.48467	-1.18313	2.91509e-05	-1.48489	-1.18319
117235742	chr11:117235742:T:C	3.011e-06	-0.804921	-3.37191e-10	0.000231835	-0.593984	-3.37191e-10	0.000231684	-0.595198	-3.37191e-10
117236198	chr11:117236198:T:C	2.01052e-06	-1.42821e-10	-1.2088	0.000126311	-1.42821e-10	-1.20127	0.000126381	-1.42821e-10	-1.20127
117236867	chr11:117236867:C:CT	3.65572e-06	-1.42821e-10	-0.6109	0.000247563	-1.42821e-10	-0.528346	0.000247712	-1.42821e-10	-0.528307
117236869	chr11:117236869:T:G	1.8122e-06	-1.42821e-10	-1.31265	0.000111375	-1.42821e-10	-1.3271	0.000111439	-1.42821e-10	-1.32709
117237059	chr11:117237059:A:G	9.26938e-07	-0.67364	-1.30942	2.72127e-05	-1.42366	-1.31267	2.722e-05	-1.42391	-1.31271
117237602	chr11:117237602:T:A	9.4879e-07	-0.659232	-1.30053	2.76271e-05	-1.41684	-1.30437	2.76343e-05	-1.41709	-1.30442
117238439	chr11:117238439:A:G	2.95519e-06	-0.823631	-3.37191e-10	0.000227044	-0.614864	-3.37191e-10	0.000226899	-0.616067	-3.37191e-10
117238532	chr11:117238532:A:G	2.62432e-06	-1.42821e-10	-0.942372	0.000165716	-1.42821e-10	-0.929732	0.000165801	-1.42821e-10	-0.929782
117239246	chr11:117239246:A:G	2.51499e-06	-1.42821e-10	-0.984923	0.000169406	-1.42821e-10	-0.907713	0.000169508	-1.42821e-10	-0.907671
117239415	chr11:117239415:TTGACCTTGCAGGAA:T	1.79065e-06	-1.42821e-10	-1.32461	0.000112763	-1.42821e-10	-1.31472	0.000112829	-1.42821e-10	-1.3147
117239548	chr11:117239548:G:A	9.01821e-07	-1.57413	-0.436406	6.05711e-05	-1.54054	-0.395654	6.06236e-05	-1.54018	-0.395712
117239701	chr11:117239701:T:C	3.33978e-07	-1.67234	-1.33154	2.32758e-05	-1.56503	-1.32757	2.32878e-05	-1.56507	-1.32757
117240205	chr11:117240205:T:G	2.48906e-06	-1.42821e-10	-0.99529	0.000167498	-1.42821e-10	-0.91904	0.000167599	-1.42821e-10	-0.918999
117240216	chr11:117240216:G:A	2.31259e-06	-1.42821e-10	-1.06883	0.000138842	-1.42821e-10	-1.10667	0.000138916	-1.42821e-10	-1.1067
117240462	chr11:117240462:T:C	3.371e-07	-1.66087	-1.3337	2.26061e-05	-1.5912	-1.33059	2.2618e-05	-1.59124	-1.33059
117240780	chr11:117240780:G:A	1.78148e-06	-1.42821e-10	-1.32975	0.000110673	-1.42821e-10	-1.33343	0.000110735	-1.42821e-10	-1.33343
117240917	chr11:117240917:G:A	2.38966e-06	-1.42821e-10	-1.03604	0.000156222	-1.42821e-10	-0.988731	0.000156314	-1.42821e-10	-0.988704
117241301	chr11:117241301:G:A	2.67078e-06	-1.42821e-10	-0.924822	0.000181117	-1.42821e-10	-0.840869	0.000181227	-1.42821e-10	-0.840824
117241409	chr11:117241409:A:G	2.01448e-06	-1.42821e-10	-1.20683	0.000126831	-1.42821e-10	-1.19715	0.000126903	-1.42821e-10	-1.19715
117241422	chr11:117241422:A:C	3.36917e-07	-1.6667	-1.32841	2.30542e-05	-1.5788	-1.32336	2.30662e-05	-1.57884	-1.32336
117241936	chr11:117241936:C:T	2.98996e-06	-1.42821e-10	-0.811934	0.000212532	-1.42821e-10	-0.680916	0.000212652	-1.42821e-10	-0.680916
117242619	chr11:117242619:A:G	3.40249e-07	-1.67638	-1.30889	2.46204e-05	-1.53566	-1.30077	2.46331e-05	-1.53571	-1.30077
117242706	chr11:117242706:A:G	3.38849e-07	-1.66173	-1.32766	2.28511e-05	-1.58852	-1.32249	2.2863e-05	-1.58856	-1.32249
117242762	chr11:117242762:G:C	1.28351e-06	-1.65759	-3.37191e-10	7.77318e-05	-1.68675	-3.37191e-10	7.77754e-05	-1.68675	-3.37191e-10
117242795	chr11:117242795:C:T	2.33159e-06	-1.64887	0.588223	0.000168468	-1.57558	0.662315	0.000168584	-1.57558	0.662441
117242836	chr11:117242836:AGAGT:A	1.47865e-06	-1.51606	-3.37191e-10	8.91167e-05	-1.55006	-3.37191e-10	8.91667e-05	-1.55006	-3.37191e-10
117243035	chr11:117243035:A:C	3.23826e-06	-1.42821e-10	-0.732158	0.000207372	-1.42821e-10	-0.705495	0.000207517	-1.42821e-10	-0.705356
117243698	chr11:117243698:G:C	1.84762e-06	-1.42821e-10	-1.2933	0.000113513	-1.42821e-10	-1.30809	0.000113576	-1.42821e-10	-1.3081
117243742	chr11:117243742:A:G	1.83553e-06	-1.42821e-10	-1.29986	0.000116994	-1.42821e-10	-1.27789	0.000117063	-1.42821e-10	-1.27786
117243909	chr11:117243909:T:C	2.98228e-06	-1.42821e-10	-0.814506	0.000211824	-1.42821e-10	-0.684255	0.000211943	-1.42821e-10	-0.684255
117244085	chr11:117244085:G:A	1.80418e-06	-1.42821e-10	-1.31709	0.000111589	-1.42821e-10	-1.32519	0.000111651	-1.42821e-10	-1.32519
117244367	chr11:117244367:A:G	1.79252e-06	-1.42821e-10	-1.32357	0.000111063	-1.42821e-10	-1.32991	0.000111126	-1.42821e-10	-1.32991
117245047	chr11:117245047:G:A	8.18373e-06	0.194954	-3.37191e-10	0.000141653	-1.08663	-3.37191e-10	0.000141738	-1.08659	-3.37191e-10
117245484	chr11:117245484:C:T	1.46979e-06	-1.52207	-3.37191e-10	7.96232e-05	-1.6627	-3.37191e-10	7.96685e-05	-1.6627	-3.37191e-10
117245488	chr11:117245488:C:T	2.45829e-06	-1.42821e-10	-1.00773	0.000149384	-1.42821e-10	-1.03349	0.000149466	-1.42821e-10	-1.0335
117245489	chr11:117245489:G:A	2.67235e-06	-1.42821e-10	-0.924237	0.000181701	-1.42821e-10	-0.837648	0.000181811	-1.42821e-10	-0.837604
117245596	chr11:117245596:C:T	1.27882e-05	-1.66161	2.30294	0.000785484	-1.6817	2.30799	0.000786024	-1.68171	2.30812
117245734	chr11:117245734:A:G	5.41045e-07	-1.18718	-1.33426	2.53239e-05	-1.47252	-1.33574	2.53421e-05	-1.47236	-1.33574
117246065	chr11:117246065:G:A	1.27479e-06	-0.532528	-1.13188	3.51913e-05	-1.34611	-1.1331	3.51986e-05	-1.3464	-1.13317
117247150	chr11:117247150:A:G	2.28481e-06	-1.42821e-10	-1.08091	0.000139329	-1.42821e-10	-1.10317	0.000139406	-1.42821e-10	-1.10318
117247321	chr11:117247321:C:T	1.29154e-06	-1.65136	-3.37191e-10	7.78896e-05	-1.68472	-3.37191e-10	7.79331e-05	-1.68472	-3.37191e-10
117247322	chr11:117247322:T:G	6.53588e-07	-1.0004	-1.33207	2.89206e-05	-1.34009	-1.33537	2.89426e-05	-1.33989	-1.33537
117247488	chr11:117247488:T:A	3.3504e-07	-1.66839	-1.33231	2.31723e-05	-1.56166	-1.33539	2.31845e-05	-1.5617	-1.33539
117247557	chr11:117247557:A:G	3.71392e-06	-1.42821e-10	-0.595104	0.00025188	-1.42821e-10	-0.511059	0.000252031	-1.42821e-10	-0.511019
117247667	chr11:117247667:A:G	3.65807e-06	-1.42821e-10	-0.610258	0.000247889	-1.42821e-10	-0.527029	0.000248038	-1.42821e-10	-0.52699
117247712	chr11:117247712:G:A	1.24908e-06	-1.68478	-3.37191e-10	7.81272e-05	-1.68167	-3.37191e-10	7.81717e-05	-1.68166	-3.37191e-10
117247765	chr11:117247765:C:T	6.21152e-07	-1.04805	-1.33533	2.818e-05	-1.36611	-1.33529	2.82011e-05	-1.36592	-1.33529
117247996	chr11:117247996:A:T	3.45117e-07	-1.6686	-1.30247	2.34902e-05	-1.58318	-1.30025	2.35067e-05	-1.58302	-1.30026
117248313	chr11:117248313:T:C	8.52261e-06	-1.42821e-10	0.235529	0.000507449	-1.42821e-10	0.189386	0.000507699	-1.42821e-10	0.189318
117248752	chr11:117248752:A:T	2.11228e-06	-1.42821e-10	-1.15943	0.000128636	-1.42821e-10	-1.18303	0.000128706	-1.42821e-10	-1.18304
117248836	chr11:117248836:A:G	1.00699e-06	-0.640269	-1.25996	2.88921e-05	-1.40856	-1.26788	2.88989e-05	-1.40882	-1.26795
117249311	chr11:117249311:T:G	4.08842e-07	-1.46646	-1.33516	2.27811e-05	-1.58076	-1.33332	2.27965e-05	-1.58065	-1.33332
117249757	chr11:117249757:T:C	6.84907e-07	-1.17014	-1.11552	2.58052e-05	-1.64873	-1.1407	2.58187e-05	-1.64873	-1.14074
117250282	chr11:117250282:T:G	3.81316e-07	-1.64075	-1.23057	2.42002e-05	-1.62842	-1.22523	2.42158e-05	-1.6283	-1.22527
117250491	chr11:117250491:TG:T	1.22205e-06	-1.54797	-0.158696	8.37281e-05	-1.50651	-0.105926	8.38035e-05	-1.50611	-0.10599
117251191	chr11:117251191:C:A	1.3518e-06	-1.60576	-3.37191e-10	7.99832e-05	-1.65819	-3.37191e-10	8.00271e-05	-1.65821	-3.37191e-10
117252457	chr11:117252457:T:C	4.03375e-07	-1.60054	-1.21454	2.52344e-05	-1.65656	-1.15524	2.52502e-05	-1.6565	-1.15524
117252502	chr11:117252502:C:G	1.20252e-05	-1.68551	2.26531	0.000752815	-1.68396	2.26777	0.00075334	-1.68396	2.2679
117252771	chr11:117252771:T:C	8.00553e-06	-1.42821e-10	0.172939	0.000566555	-1.42821e-10	0.299564	0.00056691	-1.42821e-10	0.299629
117253066	chr11:117253066:G:A	1.08524e-06	-1.63526	-0.190135	7.25344e-05	-1.61601	-0.139939	7.25888e-05	-1.61576	-0.140003
117253315	chr11:117253315:A:G	1.99561e-06	-1.42821e-10	-1.21624	0.000121697	-1.42821e-10	-1.23847	0.000121765	-1.42821e-10	-1.23848
117253334	chr11:117253334:G:A	1.24813e-06	-1.68554	-3.37191e-10	7.77385e-05	-1.68666	-3.37191e-10	7.77822e-05	-1.68666	-3.37191e-10
117253756	chr11:117253756:G:A	1.79261e-06	-1.42821e-10	-1.32352	0.000111079	-1.42821e-10	-1.32977	0.000111141	-1.42821e-10	-1.32977
117254456	chr11:117254456:T:A	1.78636e-06	-1.42821e-10	-1.32701	0.000113873	-1.42821e-10	-1.30493	0.000113938	-1.42821e-10	-1.30491
117254500	chr11:117254500:T:C	7.5517e-07	-0.961195	-1.22681	3.15612e-05	-1.32633	-1.26175	3.15857e-05	-1.32613	-1.26173
117254986	chr11:117254986:T:G	2.46535e-06	-1.42821e-10	-1.00486	0.000170992	-1.42821e-10	-0.898392	0.000171088	-1.42821e-10	-0.898392
117255053	chr11:117255053:A:G	1.25102e-06	-1.68324	-3.37191e-10	7.77507e-05	-1.6865	-3.37191e-10	7.77943e-05	-1.6865	-3.37191e-10
117255777	chr11:117255777:G:A	1.39176e-06	-1.57662	-3.37191e-10	7.93848e-05	-1.6657	-3.37191e-10	7.94307e-05	-1.66569	-3.37191e-10
117255994	chr11:117255994:A:G	1.1363e-06	-0.590191	-1.18923	3.21771e-05	-1.37873	-1.19003	3.21846e-05	-1.379	-1.19009
117256664	chr11:117256664:AG:A	2.65495e-06	-0.930768	-3.37191e-10	0.000200756	-0.73792	-3.37191e-10	0.000200644	-0.739039	-3.37191e-10
117257555	chr11:117257555:A:G	1.04267e-06	-0.860234	-1.00517	4.08075e-05	-1.25274	-1.0784	4.08398e-05	-1.25253	-1.07839
117258255	chr11:117258255:A:G	9.05997e-07	-0.691862	-1.31405	2.68601e-05	-1.43235	-1.31702	2.68677e-05	-1.43259	-1.31706
117258367	chr11:117258367:C:T	3.48211e-07	-1.68625	-1.27589	2.16143e-05	-1.6862	-1.28046	2.1627e-05	-1.68618	-1.28045
117258392	chr11:117258392:A:G	1.29881e-06	-1.64574	-3.37191e-10	8.30122e-05	-1.62102	-3.37191e-10	8.3061e-05	-1.621	-3.37191e-10
117258516	chr11:117258516:A:G	2.74616e-06	-0.896989	-3.37191e-10	0.000206843	-0.708048	-3.37191e-10	0.000206718	-0.709218	-3.37191e-10
117258801	chr11:117258801:G:A	1.37889e-06	-1.58591	-3.37191e-10	8.80285e-05	-1.56235	-3.37191e-10	8.80811e-05	-1.56231	-3.37191e-10
117258880	chr11:117258880:T:C	1.77451e-06	-1.42821e-10	-1.33367	0.000111597	-1.42821e-10	-1.32511	0.000111659	-1.42821e-10	-1.32512
117258901	chr11:117258901:G:A	1.69933e-06	-1.37696	-3.37191e-10	0.000121414	-1.2408	-3.37191e-10	0.000121493	-1.24071	-3.37191e-10
117258921	chr11:117258921:C:T	3.67091e-07	-1.67965	-1.22968	2.74563e-05	-1.5281	-1.19931	2.74692e-05	-1.52814	-1.19936
117260472	chr11:117260472:T:C	1.78626e-06	-1.42821e-10	-1.32707	0.000112996	-1.42821e-10	-1.31266	0.000113057	-1.42821e-10	-1.31268
117260948	chr11:117260948:C:T	1.14235e-06	-0.670219	-1.10389	3.36652e-05	-1.41834	-1.1052	3.36733e-05	-1.41859	-1.10527
117261003	chr11:117261003:A:G	9.11274e-07	-0.664573	-1.33553	2.68159e-05	-1.41563	-1.33538	2.68244e-05	-1.41588	-1.33538
117261306	chr11:117261306:T:A	1.79686e-06	-1.42821e-10	-1.32115	0.000112323	-1.42821e-10	-1.31863	0.000112386	-1.42821e-10	-1.31863
117261599	chr11:117261599:T:G	3.38272e-07	-1.67868	-1.31242	3.05025e-05	-1.32364	-1.29856	3.05168e-05	-1.32371	-1.29858
117262092	chr11:117262092:A:G	1.02098e-06	-0.726475	-1.15996	3.09019e-05	-1.4481	-1.16109	3.09099e-05	-1.44834	-1.16116
117262309	chr11:117262309:A:G	1.01699e-06	-0.68084	-1.20951	3.00762e-05	-1.42606	-1.21021	3.0084e-05	-1.42631	-1.21027
117262503	chr11:117262503:C:T	5.30822e-07	-1.43344	-1.10708	2.76638e-05	-1.56538	-1.1545	2.76834e-05	-1.56526	-1.15448
117262526	chr11:117262526:T:C	4.12692e-07	-1.47191	-1.32034	3.60712e-05	-1.15299	-1.30152	3.60875e-05	-1.15308	-1.30154
117262899	chr11:117262899:C:T	1.82986e-06	-1.42821e-10	-1.30296	0.000112375	-1.42821e-10	-1.31817	0.000112439	-1.42821e-10	-1.31816
117262956	chr11:117262956:A:G	8.92199e-07	-0.735781	-1.28548	2.70836e-05	-1.4538	-1.28728	2.70917e-05	-1.45404	-1.28731
117263333	chr11:117263333:T:C	1.78103e-06	-1.42821e-10	-1.33	0.000112448	-1.42821e-10	-1.31752	0.00011251	-1.42821e-10	-1.31753
117263378	chr11:117263378:C:T	3.31035e-07	-1.68674	-1.32598	2.0647e-05	-1.68439	-1.32805	2.06596e-05	-1.68434	-1.32805
117264045	chr11:117264045:G:A	1.05507e-06	-0.682075	-1.17151	3.12196e-05	-1.42658	-1.17238	3.12275e-05	-1.42683	-1.17244
117264050	chr11:117264050:C:T	1.07906e-06	-0.654373	-1.17673	3.15016e-05	-1.41241	-1.17756	3.15093e-05	-1.41267	-1.17762
117264182	chr11:117264182:T:G	9.5516e-07	-0.776837	-1.17623	2.96352e-05	-1.47398	-1.17707	2.96434e-05	-1.4742	-1.17713
117264277	chr11:117264277:C:T	1.04602e-06	-0.675616	-1.18659	3.08617e-05	-1.42328	-1.18722	3.08696e-05	-1.42353	-1.18728
117265090	chr11:117265090:T:C	1.05529e-06	-0.687461	-1.16591	3.1314e-05	-1.42925	-1.1667	3.13219e-05	-1.42949	-1.16676
117265354	chr11:117265354:T:C	1.11766e-06	-0.612362	-1.1836	3.19734e-05	-1.39069	-1.18441	3.1981e-05	-1.39096	-1.18447
117265561	chr11:117265561:C:G	3.48352e-07	-1.68374	-1.278	2.15615e-05	-1.68668	-1.28242	2.15736e-05	-1.68669	-1.28241
117265662	chr11:117265662:G:C	1.13198e-06	-0.606746	-1.17648	3.2297e-05	-1.38772	-1.17732	3.23046e-05	-1.38799	-1.17738
117265704	chr11:117265704:C:T	2.44982e-06	-1.42821e-10	-1.01118	0.000156153	-1.42821e-10	-0.989175	0.000156259	-1.42821e-10	-0.989054
117266268	chr11:117266268:C:T	1.77658e-06	-1.42821e-10	-1.3325	0.000110417	-1.42821e-10	-1.33575	0.000110479	-1.42821e-10	-1.33575
117266286	chr11:117266286:T:C	2.09107e-06	-1.42821e-10	-1.16952	0.000126664	-1.42821e-10	-1.19848	0.000126732	-1.42821e-10	-1.1985
117266462	chr11:117266462:C:T	2.43202e-06	-1.42821e-10	-1.01847	0.000161926	-1.42821e-10	-0.95287	0.000162021	-1.42821e-10	-0.952846
117266539	chr11:117266539:G:T	1.04835e-06	-0.677953	-1.18202	3.09591e-05	-1.42461	-1.18273	3.0967e-05	-1.42485	-1.1828
117266917	chr11:117266917:C:T	1.13841e-06	-0.58154	-1.19602	3.21289e-05	-1.37342	-1.19684	3.21364e-05	-1.37369	-1.19689
117266931	chr11:117266931:G:A	1.04072e-06	-0.686972	-1.18031	3.08778e-05	-1.42897	-1.181	3.08856e-05	-1.42922	-1.18106
117267575	chr11:117267575:G:T	1.15097e-06	-0.583415	-1.18318	3.24883e-05	-1.37518	-1.18395	3.24959e-05	-1.37545	-1.18401
117267687	chr11:117267687:C:G	2.21318e-06	-0.171831	-0.940932	8.09886e-05	-0.622686	-1.02302	8.10253e-05	-0.622812	-1.023
117267769	chr11:117267769:T:C	7.92839e-06	0.163256	-3.37191e-10	0.00033143	-0.236593	-3.37191e-10	0.000331651	-0.236488	-3.37191e-10
117268120	chr11:117268120:T:A	7.89214e-07	-0.859758	-1.28415	2.55589e-05	-1.51262	-1.2864	2.55675e-05	-1.51282	-1.28643
117269389	chr11:117269389:TCTCA:T	2.13152e-06	-1.42821e-10	-1.15036	0.000136574	-1.42821e-10	-1.12315	0.000136643	-1.42821e-10	-1.1232
117269432	chr11:117269432:G:A	4.49133e-07	-1.68425	-1.02338	2.88987e-05	-1.68671	-0.989504	2.89157e-05	-1.6867	-0.989485
117269767	chr11:117269767:T:TA	1.79015e-06	-1.42821e-10	-1.32489	0.000113385	-1.42821e-10	-1.30922	0.000113446	-1.42821e-10	-1.30924
117270034	chr11:117270034:TG:T	1.771e-06	-1.42821e-10	-1.33565	0.000111356	-1.42821e-10	-1.32727	0.00011142	-1.42821e-10	-1.32727
117270183	chr11:117270183:T:C	2.57386e-06	-1.42821e-10	-0.961786	0.000164283	-1.42821e-10	-0.938419	0.000164397	-1.42821e-10	-0.93829
117270208	chr11:117270208:C:T	2.86726e-06	-1.42821e-10	-0.853838	0.000206821	-1.42821e-10	-0.708156	0.000206934	-1.42821e-10	-0.70817
117270404	chr11:117270404:T:G	2.61206e-06	-1.42821e-10	-0.947056	0.000166791	-1.42821e-10	-0.923266	0.000166907	-1.42821e-10	-0.923135
117270491	chr11:117270491:G:A	3.47435e-06	-1.42821e-10	-0.661785	0.000219761	-1.42821e-10	-0.647467	0.000219882	-1.42821e-10	-0.647482
117270493	chr11:117270493:A:G	1.36383e-05	-1.42821e-10	0.705686	0.000845328	-1.42821e-10	0.699715	0.000845778	-1.42821e-10	0.699685
117270549	chr11:117270549:T:C	2.44493e-06	-1.42821e-10	-1.01318	0.000164382	-1.42821e-10	-0.937817	0.000164481	-1.42821e-10	-0.937776
117270753	chr11:117270753:T:C	4.42308e-07	-1.46036	-1.26258	2.15069e-05	-1.68246	-1.28918	2.15189e-05	-1.68249	-1.28915
117271698	chr11:117271698:G:A	2.46503e-06	-1.42821e-10	-1.00499	0.000170958	-1.42821e-10	-0.898592	0.000171054	-1.42821e-10	-0.898591
117272118	chr11:117272118:T:C	1.80063e-06	-1.42821e-10	-1.31906	0.000111825	-1.42821e-10	-1.32308	0.000111889	-1.42821e-10	-1.32307
117272323	chr11:117272323:G:A	1.78535e-06	-1.42821e-10	-1.32758	0.000110519	-1.42821e-10	-1.33483	0.000110581	-1.42821e-10	-1.33482
117272494	chr11:117272494:C:T	2.4545e-06	-1.42821e-10	-1.00927	0.000170191	-1.42821e-10	-0.903089	0.000170286	-1.42821e-10	-0.90309
117272865	chr11:117272865:T:C	1.01911e-06	-0.718616	-1.16965	3.07397e-05	-1.44402	-1.17044	3.07477e-05	-1.44425	-1.1705
117273416	chr11:117273416:T:C	2.44614e-06	-1.42821e-10	-1.01268	0.000155911	-1.42821e-10	-0.990722	0.000156018	-1.42821e-10	-0.990602
117273639	chr11:117273639:T:C	3.68456e-07	-1.68511	-1.22052	2.33692e-05	-1.68647	-1.20212	2.33829e-05	-1.68646	-1.20211
117274011	chr11:117274011:A:C	1.03488e-06	-0.701829	-1.17108	3.09176e-05	-1.43675	-1.17193	3.09256e-05	-1.437	-1.17199
117274100	chr11:117274100:A:C	3.91185e-07	-1.67694	-1.16883	2.90765e-05	-1.53911	-1.13097	2.90899e-05	-1.53915	-1.13103
117274263	chr11:117274263:GAGT:G	1.86256e-06	-1.42821e-10	-1.28524	0.000116557	-1.42821e-10	-1.28163	0.000116622	-1.42821e-10	-1.28163
117274337	chr11:117274337:C:A	8.41257e-07	-1.08805	-0.992003	3.48279e-05	-1.43514	-1.05446	3.48537e-05	-1.43498	-1.05443
117274565	chr11:117274565:A:G	3.21187e-06	-1.42821e-10	-0.740339	0.000216136	-1.42821e-10	-0.664101	0.000216265	-1.42821e-10	-0.664067
117274761	chr11:117274761:G:A	2.15268e-06	-1.42821e-10	-1.14048	0.000141686	-1.42821e-10	-1.0864	0.000141768	-1.42821e-10	-1.08638
117274848	chr11:117274848:T:A	1.80849e-06	-1.42821e-10	-1.3147	0.000112889	-1.42821e-10	-1.3136	0.000112954	-1.42821e-10	-1.31359
117275099	chr11:117275099:G:A	1.07543e-06	-0.682879	-1.15159	3.18749e-05	-1.4258	-1.1524	3.18828e-05	-1.42604	-1.15246
117275202	chr11:117275202:T:A	1.12153e-06	-0.572895	-1.21961	3.08561e-05	-1.3708	-1.23988	3.08645e-05	-1.37107	-1.2399
117275233	chr11:117275233:T:C	7.90831e-07	-0.850424	-1.29144	2.55083e-05	-1.50756	-1.29345	2.55168e-05	-1.50776	-1.29348
117275881	chr11:117275881:A:G	1.78074e-06	-1.42821e-10	-1.33017	0.000112403	-1.42821e-10	-1.31791	0.000112465	-1.42821e-10	-1.31793
117276043	chr11:117276043:A:G	2.69388e-06	-1.42821e-10	-0.91621	0.00017222	-1.42821e-10	-0.891239	0.00017234	-1.42821e-10	-0.891103
117276464	chr11:117276464:C:G	3.23794e-06	-0.732256	-3.37191e-10	0.000166076	-0.927566	-3.37191e-10	0.000166159	-0.927626	-3.37191e-10
117277271	chr11:117277271:G:A	8.1847e-07	-0.787992	-1.31952	2.55202e-05	-1.47856	-1.32198	2.55281e-05	-1.47878	-1.32201
117278615	chr11:117278615:T:G	1.79996e-06	-1.42821e-10	-1.31943	0.000116149	-1.42821e-10	-1.28513	0.000116216	-1.42821e-10	-1.28512
117279475	chr11:117279475:G:A	2.43739e-06	-1.42821e-10	-1.01626	0.000163857	-1.42821e-10	-0.941019	0.000163955	-1.42821e-10	-0.940978
117279786	chr11:117279786:C:T	1.60091e-06	-1.43662	-3.37191e-10	9.57175e-05	-1.47861	-3.37191e-10	9.5771e-05	-1.47861	-3.37191e-10
117279796	chr11:117279796:G:T	1.91407e-06	-1.42821e-10	-1.25796	0.000123566	-1.42821e-10	-1.22324	0.000123637	-1.42821e-10	-1.22323
117280462	chr11:117280462:A:G	2.1416e-06	-1.42821e-10	-1.14564	0.000140785	-1.42821e-10	-1.09278	0.000140867	-1.42821e-10	-1.09276
117280696	chr11:117280696:G:A	4.61636e-07	-1.34567	-1.3345	2.79315e-05	-1.37465	-1.33561	2.79247e-05	-1.37545	-1.33561
117280927	chr11:117280927:G:A	2.04581e-06	-1.42821e-10	-1.1914	0.000119778	-1.42821e-10	-1.25437	0.000119846	-1.42821e-10	-1.25437
117281686	chr11:117281686:A:G	1.77395e-06	-1.42821e-10	-1.33399	0.000111538	-1.42821e-10	-1.32565	0.000111599	-1.42821e-10	-1.32566
117281824	chr11:117281824:G:T	8.57612e-07	-0.743831	-1.31697	2.61546e-05	-1.45637	-1.31961	2.61623e-05	-1.4566	-1.31965
117282344	chr11:117282344:A:G	2.08897e-06	-1.17052	-3.37191e-10	0.000104434	-1.39145	-3.37191e-10	0.000104558	-1.39083	-3.37191e-10
117282704	chr11:117282704:T:C	4.26683e-07	-1.6704	-1.08851	2.7908e-05	-1.65085	-1.06025	2.79291e-05	-1.65067	-1.06023
117282785	chr11:117282785:G:GCCC	9.41949e-06	-1.42821e-10	0.335587	0.000534994	-1.42821e-10	0.242245	0.000535296	-1.42821e-10	0.242249
117282896	chr11:117282896:G:A	2.53418e-06	-1.42821e-10	-0.977323	0.000176569	-1.42821e-10	-0.866298	0.000176668	-1.42821e-10	-0.866298
117283099	chr11:117283099:C:T	1.67429e-06	-1.3918	-3.37191e-10	9.43007e-05	-1.49352	-3.37191e-10	9.43511e-05	-1.49355	-3.37191e-10
117283310	chr11:117283310:A:G	1.77318e-06	-1.42821e-10	-1.33442	0.000111432	-1.42821e-10	-1.3266	0.000111493	-1.42821e-10	-1.32661
117283952	chr11:117283952:T:A	1.79456e-06	-1.42821e-10	-1.32244	0.00011216	-1.42821e-10	-1.32008	0.000112223	-1.42821e-10	-1.32008
117284980	chr11:117284980:G:T	4.52222e-07	-1.68564	-1.01513	2.91442e-05	-1.68651	-0.981247	2.91616e-05	-1.68649	-0.981226
117285836	chr11:117285836:T:C	1.08503e-06	-0.658301	-1.16729	3.18126e-05	-1.41332	-1.16683	3.18205e-05	-1.41357	-1.16689
117285904	chr11:117285904:G:A	2.17039e-06	-1.42821e-10	-1.13229	0.000142935	-1.42821e-10	-1.07762	0.000143018	-1.42821e-10	-1.0776
117286308	chr11:117286308:T:C	2.20527e-06	-1.42821e-10	-1.11634	0.000145535	-1.42821e-10	-1.05959	0.00014562	-1.42821e-10	-1.05957
117286479	chr11:117286479:C:T	2.48447e-06	-1.42821e-10	-0.997132	0.00015839	-1.42821e-10	-0.974951	0.000158498	-1.42821e-10	-0.974829
117286946	chr11:117286946:T:C	2.52101e-06	-1.42821e-10	-0.982535	0.000175352	-1.42821e-10	-0.873216	0.00017545	-1.42821e-10	-0.873215
117287452	chr11:117287452:A:T	1.39494e-06	-1.57434	-3.37191e-10	8.04855e-05	-1.65193	-3.37191e-10	8.05289e-05	-1.65196	-3.37191e-10
117288142	chr11:117288142:A:G	1.2155e-06	-1.6426	-0.069435	8.14556e-05	-1.62539	-0.0145609	8.15152e-05	-1.62516	-0.0146262
117288248	chr11:117288248:G:A	2.03044e-06	-1.42821e-10	-1.19894	0.000123313	-1.42821e-10	-1.22528	0.00012338	-1.42821e-10	-1.22531
117288354	chr11:117288354:A:G	7.24163e-06	0.0726531	-3.37191e-10	0.000307469	-0.311635	-3.37191e-10	0.000307673	-0.311533	-3.37191e-10
117289162	chr11:117289162:A:T	3.39491e-07	-1.68672	-1.30078	2.62017e-05	-1.46061	-1.31358	2.62155e-05	-1.46066	-1.31356
117289309	chr11:117289309:G:A	1.87303e-06	-1.42821e-10	-1.27964	0.000114916	-1.42821e-10	-1.2958	0.000114981	-1.42821e-10	-1.2958
117290290	chr11:117290290:C:G	1.58038e-06	-1.44953	-3.37191e-10	8.63782e-05	-1.58127	-3.37191e-10	8.64245e-05	-1.5813	-3.37191e-10
117290706	chr11:117290706:AC:A	9.8033e-07	-1.64789	-0.279172	6.48746e-05	-1.63178	-0.23577	6.49215e-05	-1.63156	-0.235833
117291110	chr11:117291110:A:G	2.3162e-06	-1.42821e-10	-1.06727	0.000140741	-1.42821e-10	-1.09309	0.000140817	-1.42821e-10	-1.09311
117292046	chr11:117292046:T:C	1.02871e-06	-1.64887	-0.230014	6.85119e-05	-1.63267	-0.180337	6.85611e-05	-1.63245	-0.1804
117292158	chr11:117292158:T:A	1.78237e-06	-1.42821e-10	-1.32925	0.000111224	-1.42821e-10	-1.32846	0.000111288	-1.42821e-10	-1.32845
117292192	chr11:117292192:T:C	3.11754e-06	-1.42821e-10	-0.77015	0.000185682	-1.42821e-10	-0.815976	0.000185788	-1.42821e-10	-0.815964
117292317	chr11:117292317:A:G	7.55048e-06	-1.42821e-10	0.114418	0.000425072	-1.42821e-10	0.0122496	0.000425271	-1.42821e-10	0.0121541
117292645	chr11:117292645:T:G	1.77642e-06	-1.42821e-10	-1.33259	0.000112566	-1.42821e-10	-1.31647	0.00011263	-1.42821e-10	-1.31646
117293049	chr11:117293049:C:A	3.70372e-06	0.550278	-1.14813	7.17521e-05	-0.6077	-1.15909	7.17512e-05	-0.608165	-1.1592
117293108	chr11:117293108:C:G	1.15963e-06	-0.713019	-1.04607	5.78485e-05	-0.911025	-1.07116	5.79029e-05	-0.910681	-1.07112
117293530	chr11:117293530:A:C	9.29566e-06	-1.60811	1.93046	0.00056578	-1.64954	1.94774	0.00056612	-1.64955	1.94779
117294297	chr11:117294297:A:G	4.52498e-06	-1.42821e-10	-0.397581	0.000282992	-1.42821e-10	-0.394593	0.000283145	-1.42821e-10	-0.394614
117294330	chr11:117294330:C:T	1.81677e-06	-1.31014	-3.37191e-10	0.000138778	-1.10714	-3.37191e-10	0.000138872	-1.10702	-3.37191e-10
117294681	chr11:117294681:C:T	2.91587e-06	-0.837026	-3.37191e-10	0.000222717	-0.634109	-3.37191e-10	0.000222579	-0.635288	-3.37191e-10
117294689	chr11:117294689:G:T	1.77223e-06	-1.42821e-10	-1.33496	0.000111274	-1.42821e-10	-1.32801	0.000111337	-1.42821e-10	-1.32801
117295726	chr11:117295726:ACT:A	3.71784e-07	-1.68572	-1.21091	2.91066e-05	-1.4874	-1.18165	2.91201e-05	-1.48745	-1.1817
117296431	chr11:117296431:A:G	1.27926e-06	-1.65297	-0.00794273	8.30783e-05	-1.68173	0.0615041	8.31144e-05	-1.68172	0.0613658
117296500	chr11:117296500:G:A	2.57569e-06	-1.42821e-10	-0.961077	0.000164509	-1.42821e-10	-0.937044	0.000164623	-1.42821e-10	-0.936916
117297686	chr11:117297686:A:T	8.76682e-07	-1.09856	-0.940241	4.86105e-05	-1.22896	-0.927207	4.86543e-05	-1.22869	-0.92714
117297848	chr11:117297848:A:G	3.35194e-07	-1.68222	-1.31802	2.48549e-05	-1.52051	-1.30645	2.48674e-05	-1.52055	-1.30646
117298885	chr11:117298885:C:A	1.8436e-06	-1.42821e-10	-1.29547	0.000113252	-1.42821e-10	-1.31039	0.000113315	-1.42821e-10	-1.3104
117298887	chr11:117298887:T:C	1.84552e-06	-1.42821e-10	-1.29443	0.000113349	-1.42821e-10	-1.30954	0.000113411	-1.42821e-10	-1.30955
117299300	chr11:117299300:C:G	1.82499e-06	-1.42821e-10	-1.30562	0.00011239	-1.42821e-10	-1.31803	0.000112452	-1.42821e-10	-1.31804
117299423	chr11:117299423:G:A	7.92579e-06	0.162929	-3.37191e-10	0.000348538	-0.186261	-3.37191e-10	0.000348693	-0.186381	-3.37191e-10
117300398	chr11:117300398:G:A	1.9221e-06	-1.42821e-10	-1.25377	0.000117509	-1.42821e-10	-1.2735	0.000117573	-1.42821e-10	-1.27351
117300621	chr11:117300621:T:C	3.83517e-06	-0.17306	-0.389919	0.000108574	-0.958799	-0.393784	0.000108568	-0.959169	-0.394021
117300697	chr11:117300697:C:T	3.69255e-06	-0.600875	-3.37191e-10	0.000178612	-0.854794	-3.37191e-10	0.000178715	-0.854778	-3.37191e-10
117300738	chr11:117300738:T:G	2.75459e-06	-0.893926	-3.37191e-10	0.000103214	-1.4032	-3.37191e-10	0.000103273	-1.40319	-3.37191e-10
117300741	chr11:117300741:CT:C	4.19832e-07	-1.47746	-1.29764	2.10093e-05	-1.6836	-1.31145	2.10215e-05	-1.6836	-1.31142
117300759	chr11:117300759:C:G	2.81995e-06	-0.870475	-3.37191e-10	0.00013654	-1.12339	-3.37191e-10	0.000136606	-1.12347	-3.37191e-10
117301264	chr11:117301264:T:C	1.98308e-06	-1.42821e-10	-1.22254	0.000120821	-1.42821e-10	-1.2457	0.000120886	-1.42821e-10	-1.24572
117302062	chr11:117302062:G:A	2.36012e-06	-1.42821e-10	-1.04848	0.000150252	-1.42821e-10	-1.0277	0.000150353	-1.42821e-10	-1.02759
117302104	chr11:117302104:T:C	4.95922e-06	0.72417	-1.03012	9.72227e-05	-0.42269	-1.04032	9.72178e-05	-0.423169	-1.04045
117302418	chr11:117302418:A:G	1.77297e-06	-1.42821e-10	-1.33454	0.000110418	-1.42821e-10	-1.33574	0.00011048	-1.42821e-10	-1.33574
117302624	chr11:117302624:T:C	2.70191e-06	-1.42821e-10	-0.913233	0.000170866	-1.42821e-10	-0.899128	0.000170961	-1.42821e-10	-0.899135
117302752	chr11:117302752:G:A	3.83306e-07	-1.53355	-1.33257	2.10195e-05	-1.66818	-1.32638	2.10306e-05	-1.66819	-1.3264
117302844	chr11:117302844:C:T	1.44099e-06	-1.0181	-0.523765	8.31256e-05	-1.10858	-0.511079	8.32101e-05	-1.10826	-0.510939
117303283	chr11:117303283:G:C	1.78536e-06	-1.42821e-10	-1.32757	0.000112806	-1.42821e-10	-1.31434	0.000112867	-1.42821e-10	-1.31436
117303387	chr11:117303387:C:T	2.63269e-06	-1.42821e-10	-0.939187	0.00017903	-1.42821e-10	-0.852455	0.000179139	-1.42821e-10	-0.85241
117303653	chr11:117303653:C:G	2.58241e-06	-0.958472	-3.37191e-10	0.000130158	-1.17126	-3.37191e-10	0.000130227	-1.1713	-3.37191e-10
117304442	chr11:117304442:C:G	4.1805e-07	-1.59395	-1.1854	2.58021e-05	-1.63951	-1.15004	2.58141e-05	-1.63954	-1.15011
117304942	chr11:117304942:G:A	3.17403e-06	-0.752192	-3.37191e-10	8.55701e-05	-1.59067	-3.37191e-10	8.56193e-05	-1.59066	-3.37191e-10
117305218	chr11:117305218:T:C	1.37767e-06	-0.895651	-0.691148	7.20054e-05	-1.01963	-0.743638	7.20763e-05	-1.01931	-0.743533
117305359	chr11:117305359:T:C	2.31291e-06	-1.06869	-3.37191e-10	0.000172287	-0.890846	-3.37191e-10	0.000172208	-0.891866	-3.37191e-10
117305378	chr11:117305378:C:T	1.82128e-06	-1.42821e-10	-1.30765	0.000112352	-1.42821e-10	-1.31837	0.000112415	-1.42821e-10	-1.31837
117305770	chr11:117305770:T:C	2.15967e-06	-1.42821e-10	-1.13724	0.000134899	-1.42821e-10	-1.13548	0.00013498	-1.42821e-10	-1.13544
117305863	chr11:117305863:G:A	1.52484e-06	-1.48531	-3.37191e-10	9.13204e-05	-1.52564	-3.37191e-10	9.13715e-05	-1.52564	-3.37191e-10
117306624	chr11:117306624:A:G	1.82193e-06	-1.42821e-10	-1.3073	0.000114779	-1.42821e-10	-1.297	0.000114841	-1.42821e-10	-1.29702
117306656	chr11:117306656:T:C	2.40492e-06	-1.02968	-3.37191e-10	0.000180093	-0.846537	-3.37191e-10	0.000180005	-0.847586	-3.37191e-10
117306812	chr11:117306812:A:G	1.82594e-06	-1.42821e-10	-1.3051	0.000113132	-1.42821e-10	-1.31145	0.000113197	-1.42821e-10	-1.31144
117306887	chr11:117306887:C:A	3.77673e-06	0.0414149	-0.619749	9.78717e-05	-0.875692	-0.580661	9.7886e-05	-0.87608	-0.580689
117307025	chr11:117307025:C:T	4.90356e-06	0.226809	-0.544041	0.000115376	-0.751045	-0.540773	0.000115379	-0.751466	-0.540883
117307084	chr11:117307084:C:T	8.39615e-07	-1.30312	-0.778882	5.19111e-05	-1.33363	-0.756847	5.19591e-05	-1.33339	-0.756721
117307204	chr11:117307204:T:C	4.76912e-06	0.0920146	-0.437047	0.000122176	-0.840894	-0.393653	0.000122192	-0.84129	-0.393685
117307508	chr11:117307508:C:T	2.10139e-06	-1.42821e-10	-1.1646	0.000138919	-1.42821e-10	-1.10612	0.000139001	-1.42821e-10	-1.10609
117307509	chr11:117307509:A:G	4.27235e-07	-1.58674	-1.17087	2.40057e-05	-1.66432	-1.1974	2.40221e-05	-1.66425	-1.19734
117308086	chr11:117308086:G:A	1.79991e-06	-1.42821e-10	-1.31945	0.00011133	-1.42821e-10	-1.32751	0.000111392	-1.42821e-10	-1.32751
117308287	chr11:117308287:T:C	3.27932e-07	-1.68673	-1.33542	2.16313e-05	-1.63019	-1.33568	2.16446e-05	-1.63013	-1.33568
117308460	chr11:117308460:G:A	7.76372e-07	-1.23902	-0.921298	4.75195e-05	-1.27312	-0.905746	4.75636e-05	-1.27287	-0.905635
117308586	chr11:117308586:G:A	2.64468e-06	-0.934645	-3.37191e-10	0.000214277	-0.672742	-3.37191e-10	0.000214431	-0.672585	-3.37191e-10
117308904	chr11:117308904:A:G	2.52748e-06	-1.42821e-10	-0.97997	0.000171827	-1.42821e-10	-0.893522	0.000171931	-1.42821e-10	-0.893478
117309175	chr11:117309175:C:T	5.79315e-07	-1.44656	-1.00654	3.65713e-05	-1.43146	-1.00929	3.65969e-05	-1.43127	-1.00933
117309479	chr11:117309479:G:A	1.77431e-06	-1.42821e-10	-1.33378	0.000110745	-1.42821e-10	-1.33278	0.000110808	-1.42821e-10	-1.33277
117309537	chr11:117309537:G:GGCAACAGA	1.78323e-06	-1.42821e-10	-1.32877	0.000111397	-1.42821e-10	-1.32691	0.000111461	-1.42821e-10	-1.32689
117310189	chr11:117310189:C:T	5.06537e-07	-1.45245	-1.1349	3.47067e-05	-1.40942	-1.08366	3.47315e-05	-1.40923	-1.08369
117310351	chr11:117310351:T:C	2.21986e-06	-1.42821e-10	-1.10975	0.000144215	-1.42821e-10	-1.06871	0.000144306	-1.42821e-10	-1.06864
117310945	chr11:117310945:CTTCTG:C	2.94014e-06	-1.42821e-10	-0.828738	0.000194744	-1.42821e-10	-0.768323	0.000194873	-1.42821e-10	-0.768224
117311424	chr11:117311424:AG:A	5.41607e-06	-0.217822	-3.37191e-10	0.000325909	-0.253391	-3.37191e-10	0.000326067	-0.253468	-3.37191e-10
117311695	chr11:117311695:C:T	2.49073e-06	-1.42821e-10	-0.994618	0.000163196	-1.42821e-10	-0.94506	0.000163301	-1.42821e-10	-0.944976
117311790	chr11:117311790:G:A	2.4581e-06	-1.42821e-10	-1.0078	0.000160916	-1.42821e-10	-0.959126	0.00016102	-1.42821e-10	-0.959044
117311992	chr11:117311992:T:G	1.56192e-06	-1.50885	0.0475713	9.14194e-05	-1.5623	0.0377442	9.14986e-05	-1.56215	0.0379034
117312124	chr11:117312124:C:G	2.51164e-06	-1.42821e-10	-0.986259	0.000164584	-1.42821e-10	-0.936588	0.000164691	-1.42821e-10	-0.936503
117312560	chr11:117312560:T:A	1.31909e-06	-1.63025	-3.37191e-10	8.28058e-05	-1.62351	-3.37191e-10	8.28531e-05	-1.6235	-3.37191e-10
117312561	chr11:117312561:C:T	1.31902e-06	-1.63031	-3.37191e-10	8.2801e-05	-1.62357	-3.37191e-10	8.28484e-05	-1.62356	-3.37191e-10
117312784	chr11:117312784:G:A	1.73132e-05	-1.42821e-10	0.944276	0.0011683	-1.42821e-10	1.02329	0.00116889	-1.42821e-10	1.02324
117312934	chr11:117312934:C:T	6.61841e-07	-1.20098	-1.11895	3.90366e-05	-1.28346	-1.09205	3.90708e-05	-1.2832	-1.09199
117312935	chr11:117312935:G:A	2.5057e-06	-1.42821e-10	-0.988624	0.000164244	-1.42821e-10	-0.938659	0.00016435	-1.42821e-10	-0.938574
117313198	chr11:117313198:T:C	5.29435e-07	-1.57226	-0.970882	3.27525e-05	-1.61296	-0.938075	3.27772e-05	-1.61284	-0.937994
117313618	chr11:117313618:A:G	2.43223e-06	-1.42821e-10	-1.01839	0.000159179	-1.42821e-10	-0.969982	0.000159281	-1.42821e-10	-0.969901
117313643	chr11:117313643:A:G	2.34573e-06	-1.42821e-10	-1.0546	0.000153027	-1.42821e-10	-1.00939	0.000153125	-1.42821e-10	-1.00932
117313750	chr11:117313750:C:T	4.98203e-06	-1.42821e-10	-0.301355	0.000285157	-1.42821e-10	-0.386969	0.000285377	-1.42821e-10	-0.38676
117314274	chr11:117314274:G:T	2.30048e-06	-1.42821e-10	-1.07408	0.000149832	-1.42821e-10	-1.03049	0.000149928	-1.42821e-10	-1.03042
117314344	chr11:117314344:A:T	2.52954e-06	-1.42821e-10	-0.979158	0.000152429	-1.42821e-10	-1.01331	0.000152504	-1.42821e-10	-1.01338
117314384	chr11:117314384:T:G	2.3579e-06	-1.42821e-10	-1.04942	0.000153867	-1.42821e-10	-1.00392	0.000153965	-1.42821e-10	-1.00385
117314607	chr11:117314607:C:A	6.07262e-06	-1.42821e-10	-0.103403	0.000396741	-1.42821e-10	-0.0567263	0.000397001	-1.42821e-10	-0.0566333
117314620	chr11:117314620:G:C	2.34706e-06	-1.42821e-10	-1.05403	0.000153108	-1.42821e-10	-1.00887	0.000153206	-1.42821e-10	-1.00879
117314759	chr11:117314759:A:G	2.36925e-06	-1.42821e-10	-1.04462	0.000154666	-1.42821e-10	-0.998742	0.000154765	-1.42821e-10	-0.998663
117314768	chr11:117314768:C:G	2.35253e-06	-1.42821e-10	-1.0517	0.000153491	-1.42821e-10	-1.00637	0.000153589	-1.42821e-10	-1.00629
117314918	chr11:117314918:C:T	3.66123e-07	-1.65015	-1.26183	2.25885e-05	-1.6706	-1.25197	2.26023e-05	-1.67058	-1.25194
117315176	chr11:117315176:G:T	1.32058e-06	-1.62912	-3.37191e-10	8.2909e-05	-1.62227	-3.37191e-10	8.29561e-05	-1.62226	-3.37191e-10
117315357	chr11:117315357:T:A	3.61261e-07	-1.60006	-1.32529	2.15752e-05	-1.63932	-1.32914	2.15878e-05	-1.6393	-1.32914
117315462	chr11:117315462:C:T	2.63107e-06	-1.42821e-10	-0.939803	0.000172637	-1.42821e-10	-0.888817	0.00017275	-1.42821e-10	-0.888726
117315790	chr11:117315790:G:A	1.42476e-06	-1.55319	-3.37191e-10	8.05479e-05	-1.65116	-3.37191e-10	8.05923e-05	-1.65117	-3.37191e-10
117315897	chr11:117315897:G:A	3.69792e-06	-1.42821e-10	-0.599424	0.000208677	-1.42821e-10	-0.699221	0.000208826	-1.42821e-10	-0.699069
117316351	chr11:117316351:G:C	2.39284e-06	-1.42821e-10	-1.03471	0.000156295	-1.42821e-10	-0.988266	0.000156395	-1.42821e-10	-0.988186
117316725	chr11:117316725:T:C	1.91761e-06	-1.42821e-10	-1.25612	0.000115803	-1.42821e-10	-1.28812	0.000115873	-1.42821e-10	-1.28808
117316835	chr11:117316835:G:C	1.16666e-06	-0.582208	-1.17084	7.84424e-05	-0.452546	-1.2251	7.84778e-05	-0.452659	-1.2251
117316874	chr11:117316874:C:T	2.38524e-06	-1.42821e-10	-1.03789	0.000155774	-1.42821e-10	-0.991605	0.000155874	-1.42821e-10	-0.991526
117316885	chr11:117316885:A:ACTTGC	2.38584e-06	-1.42821e-10	-1.03764	0.000155817	-1.42821e-10	-0.991329	0.000155917	-1.42821e-10	-0.99125
117317228	chr11:117317228:T:A	1.79012e-06	-1.42821e-10	-1.32491	0.000110777	-1.42821e-10	-1.33249	0.000110839	-1.42821e-10	-1.33249
117317404	chr11:117317404:C:T	2.97563e-06	0.311436	-1.12817	0.000103047	-0.302902	-1.10192	0.000103006	-0.303825	-1.10196
117317591	chr11:117317591:TC:T	2.40473e-06	-1.42821e-10	-1.02976	0.000157249	-1.42821e-10	-0.982179	0.00015735	-1.42821e-10	-0.982098
117317751	chr11:117317751:C:T	1.77196e-06	-1.42821e-10	-1.33511	0.000110468	-1.42821e-10	-1.33529	0.00011053	-1.42821e-10	-1.33529
117317841	chr11:117317841:G:A	2.38733e-06	-1.42821e-10	-1.03702	0.000155919	-1.42821e-10	-0.990674	0.000156019	-1.42821e-10	-0.990595
117317880	chr11:117317880:A:T	1.78796e-06	-1.42821e-10	-1.32612	0.00011071	-1.42821e-10	-1.33309	0.000110773	-1.42821e-10	-1.33309
117317899	chr11:117317899:G:A	2.33454e-06	-1.42821e-10	-1.05938	0.000152254	-1.42821e-10	-1.01446	0.000152351	-1.42821e-10	-1.01439
117317923	chr11:117317923:A:C	2.39481e-06	-1.42821e-10	-1.03389	0.000156378	-1.42821e-10	-0.987733	0.000156479	-1.42821e-10	-0.987653
117318480	chr11:117318480:A:G	2.37411e-06	-1.42821e-10	-1.04257	0.000155044	-1.42821e-10	-0.996303	0.000155143	-1.42821e-10	-0.996224
117318485	chr11:117318485:A:G	1.15384e-06	-0.79675	-0.967351	7.54754e-05	-0.670635	-1.04557	7.55112e-05	-0.670748	-1.04554
117318658	chr11:117318658:C:G	2.41426e-06	-1.42821e-10	-1.0258	0.000157843	-1.42821e-10	-0.978412	0.000157944	-1.42821e-10	-0.978331
117318763	chr11:117318763:C:T	2.48402e-06	-1.42821e-10	-0.997316	0.000162882	-1.42821e-10	-0.946982	0.000162988	-1.42821e-10	-0.946898
117318795	chr11:117318795:C:T	2.48444e-06	-1.42821e-10	-0.997146	0.000162739	-1.42821e-10	-0.947862	0.000162844	-1.42821e-10	-0.947778
117319249	chr11:117319249:A:G	2.4049e-06	-1.42821e-10	-1.02968	0.000157155	-1.42821e-10	-0.982778	0.000157256	-1.42821e-10	-0.982698
117319546	chr11:117319546:T:TA	2.3852e-06	-1.42821e-10	-1.03791	0.000155772	-1.42821e-10	-0.99162	0.000155871	-1.42821e-10	-0.99154
117319808	chr11:117319808:C:T	2.32151e-06	-1.42821e-10	-1.06497	0.000151322	-1.42821e-10	-1.0206	0.000151418	-1.42821e-10	-1.02052
117319908	chr11:117319908:A:G	2.40209e-06	-1.42821e-10	-1.03085	0.000156959	-1.42821e-10	-0.984025	0.00015706	-1.42821e-10	-0.983945
117320078	chr11:117320078:A:G	2.41586e-06	-1.42821e-10	-1.02514	0.000157916	-1.42821e-10	-0.977949	0.000158017	-1.42821e-10	-0.977868
117320079	chr11:117320079:G:A	2.40775e-06	-1.42821e-10	-1.0285	0.000157369	-1.42821e-10	-0.981414	0.000157471	-1.42821e-10	-0.981333
117320185	chr11:117320185:C:T	1.30275e-06	-1.64272	-3.37191e-10	7.77349e-05	-1.68671	-3.37191e-10	7.77785e-05	-1.68671	-3.37191e-10
117320706	chr11:117320706:G:A	2.53281e-06	-1.42821e-10	-0.977865	0.000152627	-1.42821e-10	-1.01201	0.000152701	-1.42821e-10	-1.01209
117320956	chr11:117320956:C:T	2.0237e-06	-1.42821e-10	-1.20227	0.00012851	-1.42821e-10	-1.18401	0.000128586	-1.42821e-10	-1.18397
117320957	chr11:117320957:G:A	1.98846e-05	-1.42821e-10	1.08275	0.00134089	-1.42821e-10	1.16108	0.00134157	-1.42821e-10	1.16102
117321018	chr11:117321018:C:T	6.82714e-07	-1.67893	-0.609946	4.14136e-05	-1.64714	-0.66926	4.14362e-05	-1.64724	-0.66918
117321485	chr11:117321485:A:G	2.49317e-06	-1.42821e-10	-0.993638	0.000163233	-1.42821e-10	-0.944831	0.000163338	-1.42821e-10	-0.944747
117321660	chr11:117321660:A:G	7.44629e-07	-1.31763	-0.88443	4.24813e-05	-1.40032	-0.890623	4.25184e-05	-1.40011	-0.890526
117321768	chr11:117321768:G:A	2.42592e-06	-1.42821e-10	-1.02098	0.000158539	-1.42821e-10	-0.974009	0.000158641	-1.42821e-10	-0.973929
117321812	chr11:117321812:A:G	7.70835e-07	-0.864581	-1.30289	5.26979e-05	-0.749773	-1.32566	5.27223e-05	-0.749869	-1.32566
117322067	chr11:117322067:A:G	4.63591e-07	-1.3915	-1.28445	2.93416e-05	-1.34707	-1.31393	2.9356e-05	-1.34714	-1.31394
117322487	chr11:117322487:C:T	6.9463e-07	-0.949164	-1.32241	3.81055e-05	-1.07968	-1.31997	3.81386e-05	-1.07938	-1.31996
117322634	chr11:117322634:A:C	4.48714e-07	-1.64034	-1.06822	2.51231e-05	-1.68674	-1.12949	2.51367e-05	-1.68673	-1.12951
117322648	chr11:117322648:C:T	2.27439e-06	-1.42821e-10	-1.08548	0.000149295	-1.42821e-10	-1.03408	0.00014938	-1.42821e-10	-1.03408
117322653	chr11:117322653:G:T	3.98302e-07	-1.64348	-1.18426	2.27428e-05	-1.68664	-1.22912	2.27554e-05	-1.68663	-1.22913
117322657	chr11:117322657:G:A	1.64178e-05	-1.42821e-10	0.891172	0.000893321	-1.42821e-10	0.754936	0.000893757	-1.42821e-10	0.754862
117322714	chr11:117322714:C:T	2.93589e-06	-1.42821e-10	-0.830181	0.000194432	-1.42821e-10	-0.769928	0.000194561	-1.42821e-10	-0.769826
117322725	chr11:117322725:T:TTGTA	2.98835e-06	-1.42821e-10	-0.812473	0.000197945	-1.42821e-10	-0.75202	0.000198077	-1.42821e-10	-0.751917
117322903	chr11:117322903:C:G	4.18985e-07	-1.65085	-1.12627	2.58783e-05	-1.68406	-1.10255	2.58945e-05	-1.68404	-1.1025
117323084	chr11:117323084:A:G	1.30624e-06	-1.64004	-3.37191e-10	7.96066e-05	-1.66291	-3.37191e-10	7.96501e-05	-1.66293	-3.37191e-10
117323148	chr11:117323148:A:C	2.35764e-06	-1.42821e-10	-1.04953	0.000151018	-1.42821e-10	-1.02261	0.00015111	-1.42821e-10	-1.02256
117324420	chr11:117324420:C:G	2.9916e-06	-0.811385	-3.37191e-10	0.000220852	-0.642519	-3.37191e-10	0.000221015	-0.642339	-3.37191e-10
117324507	chr11:117324507:T:C	8.69415e-06	-1.42821e-10	0.255457	0.000511661	-1.42821e-10	0.197653	0.000511915	-1.42821e-10	0.197588
117324912	chr11:117324912:A:C	4.96441e-07	-1.68653	-0.920958	3.14317e-05	-1.6641	-0.928093	3.14503e-05	-1.66415	-0.928011
117325304	chr11:117325304:T:C	9.91911e-07	-1.16317	-0.752148	4.22455e-05	-1.5334	-0.763111	4.22627e-05	-1.53341	-0.763257
117325315	chr11:117325315:T:C	1.8246e-06	-1.42821e-10	-1.30583	0.000111934	-1.42821e-10	-1.3221	0.000111997	-1.42821e-10	-1.3221
117325755	chr11:117325755:A:G	1.77183e-06	-1.42821e-10	-1.33518	0.000110476	-1.42821e-10	-1.33521	0.000110538	-1.42821e-10	-1.33521
117325830	chr11:117325830:A:G	2.31964e-06	-1.42821e-10	-1.06578	0.00014841	-1.42821e-10	-1.04003	0.0001485	-1.42821e-10	-1.03998
117325867	chr11:117325867:T:C	7.81108e-07	-1.20186	-0.952373	4.74865e-05	-1.15908	-1.02048	4.75211e-05	-1.15894	-1.02046
117325996	chr11:117325996:C:T	4.36304e-06	-1.42821e-10	-0.434025	0.000247828	-1.42821e-10	-0.527275	0.00024796	-1.42821e-10	-0.527303
117326185	chr11:117326185:C:A	1.69422e-06	-0.361996	-1.01798	0.000130098	-0.202513	-0.969209	0.000130197	-0.202382	-0.969138
117326302	chr11:117326302:C:T	3.1049e-06	-0.774211	-3.37191e-10	0.000229587	-0.603727	-3.37191e-10	0.000229758	-0.603545	-3.37191e-10
117326905	chr11:117326905:C:G	2.8918e-06	-0.845316	-3.37191e-10	0.000212513	-0.681007	-3.37191e-10	0.00021267	-0.680831	-3.37191e-10
117327159	chr11:117327159:A:G	1.39395e-06	-1.57505	-3.37191e-10	9.49626e-05	-1.48653	-3.37191e-10	9.50195e-05	-1.48649	-3.37191e-10
117327226	chr11:117327226:T:C	3.15253e-06	-1.42821e-10	-0.758987	0.000209091	-1.42821e-10	-0.697242	0.00020923	-1.42821e-10	-0.697138
117327492	chr11:117327492:G:A	6.2383e-07	-1.38217	-0.9969	4.00929e-05	-1.38171	-0.967101	4.0117e-05	-1.38174	-0.967035
117327893	chr11:117327893:C:T	4.2987e-06	-1.42821e-10	-0.44888	0.000320613	-1.42821e-10	-0.269775	0.000320811	-1.42821e-10	-0.26972
117327922	chr11:117327922:T:C	2.80559e-06	-0.87558	-3.37191e-10	0.000205455	-0.714785	-3.37191e-10	0.000205606	-0.714611	-3.37191e-10
117328601	chr11:117328601:C:T	5.11833e-07	-1.47713	-1.09982	3.2568e-05	-1.46678	-1.0899	3.25864e-05	-1.46679	-1.08989
117329026	chr11:117329026:T:G	6.94286e-07	-1.23361	-1.03846	4.44987e-05	-1.2339	-1.01065	4.45251e-05	-1.23393	-1.01059
117329154	chr11:117329154:C:T	6.50145e-07	-1.04934	-1.28842	3.23992e-05	-1.28691	-1.27497	3.24112e-05	-1.28715	-1.27492
117329922	chr11:117329922:T:A	1.94112e-06	-0.027267	-1.21666	0.000143515	0.170701	-1.24427	0.000143619	0.170803	-1.24421
117330037	chr11:117330037:T:G	8.23844e-07	-0.815085	-1.28588	5.35717e-05	-0.74761	-1.31138	5.36123e-05	-0.747417	-1.31138
117330227	chr11:117330227:T:G	1.26764e-06	-0.370324	-1.29971	4.16841e-05	-1.00201	-1.30788	4.17056e-05	-1.00204	-1.3079
117330258	chr11:117330258:C:T	1.66007e-06	-0.4121	-0.988235	8.65963e-05	-0.64182	-0.936933	8.66464e-05	-0.641819	-0.936917
117330340	chr11:117330340:T:A	5.73213e-07	-1.15661	-1.30708	3.20586e-05	-1.2578	-1.31464	3.20776e-05	-1.25779	-1.31463
117330449	chr11:117330449:T:G	8.37669e-07	-0.811031	-1.2733	4.54495e-05	-0.960144	-1.26326	4.54852e-05	-0.959935	-1.26325
117330688	chr11:117330688:A:G	1.271e-06	-1.66739	-3.37191e-10	8.58713e-05	-1.58716	-3.37191e-10	8.59048e-05	-1.58733	-3.37191e-10
117330742	chr11:117330742:A:G	2.97189e-06	-0.817997	-3.37191e-10	0.000166468	-0.92521	-3.37191e-10	0.000166557	-0.925234	-3.37191e-10
117330954	chr11:117330954:A:G	2.11784e-06	-1.42821e-10	-1.1568	0.000136674	-1.42821e-10	-1.12241	0.000136747	-1.42821e-10	-1.12244
117330966	chr11:117330966:T:C	1.04416e-06	-0.615427	-1.24855	3.90146e-05	-1.1159	-1.26018	3.90352e-05	-1.1159	-1.2602
117331033	chr11:117331033:C:G	4.78234e-07	-1.42828	-1.21657	2.73705e-05	-1.5446	-1.18594	2.7388e-05	-1.54453	-1.18594
117331281	chr11:117331281:C:T	4.14248e-07	-1.6867	-1.10179	2.75101e-05	-1.64912	-1.07634	2.7526e-05	-1.64907	-1.07638
117331430	chr11:117331430:C:CA	1.4075e-06	-0.290415	-1.27496	4.54129e-05	-0.93949	-1.28472	4.54358e-05	-0.939522	-1.28475
117331721	chr11:117331721:G:A	4.96776e-07	-1.68362	-0.923192	3.22163e-05	-1.66903	-0.898506	3.22344e-05	-1.669	-0.898543
117331918	chr11:117331918:CA:C	2.93693e-06	-1.42821e-10	-0.829828	0.000195634	-1.42821e-10	-0.763763	0.00019574	-1.42821e-10	-0.763782
117332917	chr11:117332917:A:G	2.41965e-06	-0.131248	-0.892323	0.000119811	-0.424088	-0.830006	0.000119914	-0.423793	-0.830005
117333972	chr11:117333972:G:A	1.54268e-05	0.828914	-3.37191e-10	0.000199652	-0.743435	-3.37191e-10	0.000199776	-0.743375	-3.37191e-10
117334343	chr11:117334343:T:C	3.51826e-06	-1.42821e-10	-0.649226	0.000239102	-1.42821e-10	-0.563121	0.000239238	-1.42821e-10	-0.563112
117335145	chr11:117335145:C:T	3.42845e-06	-0.675086	-3.37191e-10	0.000254333	-0.501368	-3.37191e-10	0.000254524	-0.501177	-3.37191e-10
117335712	chr11:117335712:C:T	1.79543e-06	-1.42821e-10	-1.32195	0.00011102	-1.42821e-10	-1.3303	0.000111081	-1.42821e-10	-1.33031
117336912	chr11:117336912:C:G	3.74345e-06	0.187565	-0.774752	0.000172214	-0.184199	-0.707072	0.000172367	-0.183877	-0.707069
117336980	chr11:117336980:G:A	3.00648e-06	-1.42821e-10	-0.806422	0.000200567	-1.42821e-10	-0.738863	0.000200676	-1.42821e-10	-0.738882
117336998	chr11:117336998:A:T	3.29004e-06	-1.42821e-10	-0.716293	0.000213191	-1.42821e-10	-0.677823	0.000213347	-1.42821e-10	-0.677651
117337554	chr11:117337554:G:A	1.02161e-06	-0.918273	-0.967536	4.99801e-05	-1.21736	-0.91102	5.00157e-05	-1.21722	-0.911011
117338233	chr11:117338233:C:T	1.5321e-06	-0.798785	-0.681769	7.58139e-05	-1.12246	-0.589266	7.58714e-05	-1.12231	-0.589226
117338552	chr11:117338552:C:T	1.18211e-06	-0.82357	-0.91632	5.68924e-05	-1.14279	-0.856054	5.69336e-05	-1.14264	-0.856044
117338690	chr11:117338690:C:T	2.94382e-06	-1.42821e-10	-0.827484	0.0001758	-1.42821e-10	-0.870663	0.000175882	-1.42821e-10	-0.870759
117338879	chr11:117338879:G:A	3.29772e-06	-1.42821e-10	-0.713963	0.000221184	-1.42821e-10	-0.641015	0.000221304	-1.42821e-10	-0.641036
117339076	chr11:117339076:C:T	1.78956e-06	-1.42821e-10	-1.32522	0.000110783	-1.42821e-10	-1.33244	0.000110844	-1.42821e-10	-1.33244
117339483	chr11:117339483:T:C	1.84225e-06	-1.42821e-10	-1.29621	0.000113632	-1.42821e-10	-1.30704	0.000113695	-1.42821e-10	-1.30705
117339991	chr11:117339991:G:A	1.07272e-06	-0.85986	-0.977137	5.18396e-05	-1.17157	-0.920288	5.18769e-05	-1.17142	-0.920278
117340051	chr11:117340051:A:T	2.02509e-06	-1.42821e-10	-1.20158	0.000130388	-1.42821e-10	-1.16949	0.00013046	-1.42821e-10	-1.16951
117340172	chr11:117340172:C:T	1.81154e-06	-1.42821e-10	-1.31302	0.000112048	-1.42821e-10	-1.32108	0.00011211	-1.42821e-10	-1.32109
117340185	chr11:117340185:T:C	1.00663e-06	-0.856188	-1.04439	4.83384e-05	-1.16847	-0.993313	4.83732e-05	-1.16832	-0.993304
117340482	chr11:117340482:G:A	1.81803e-06	-1.42821e-10	-1.30944	0.000112051	-1.42821e-10	-1.32106	0.000112114	-1.42821e-10	-1.32105
117340831	chr11:117340831:TTC:T	1.80189e-06	-1.42821e-10	-1.31836	0.000111261	-1.42821e-10	-1.32813	0.000111322	-1.42821e-10	-1.32815
117341437	chr11:117341437:TTTG:T	2.01406e-06	-0.457618	-0.749423	0.000120002	-0.422867	-0.829634	0.000120096	-0.422702	-0.829576
117341557	chr11:117341557:C:T	3.68254e-06	-1.42821e-10	-0.603592	0.000249104	-1.42821e-10	-0.52214	0.000249239	-1.42821e-10	-0.52216
117341621	chr11:117341621:G:T	8.81629e-07	-1.10239	-0.930789	4.53761e-05	-1.35394	-0.87108	4.54075e-05	-1.35382	-0.871069
117341924	chr11:117341924:T:C	1.01717e-06	-0.938369	-0.951801	5.04227e-05	-1.22695	-0.892623	5.04586e-05	-1.22681	-0.892612
117342176	chr11:117342176:C:T	1.02914e-06	-0.908108	-0.970365	5.05551e-05	-1.20415	-0.912796	5.05913e-05	-1.20401	-0.912784
117342192	chr11:117342192:A:G	1.37666e-06	-1.00797	-0.57956	7.4055e-05	-1.26404	-0.471164	7.41075e-05	-1.2639	-0.471155
117342443	chr11:117342443:C:T	1.33844e-06	-1.61569	-3.37191e-10	8.3992e-05	-1.60929	-3.37191e-10	8.40411e-05	-1.60927	-3.37191e-10
117342473	chr11:117342473:G:A	3.21668e-06	0.421259	-1.1601	0.000196007	0.347329	-1.10919	0.000196168	0.347623	-1.10922
117343131	chr11:117343131:A:G	1.84072e-06	-0.642322	-0.654717	7.77635e-05	-1.0747	-0.611633	7.77966e-05	-1.07485	-0.611628
117343177	chr11:117343177:A:G	2.61966e-06	0.390916	-1.33506	0.000152889	0.322566	-1.33287	0.00015302	0.322867	-1.33287
117343375	chr11:117343375:G:A	1.07642e-06	-0.890403	-0.943149	5.29205e-05	-1.18767	-0.883544	5.29586e-05	-1.18753	-0.883533
117343901	chr11:117343901:T:C	1.29163e-06	-1.65129	-3.37191e-10	8.57388e-05	-1.5887	-3.37191e-10	8.57898e-05	-1.58867	-3.37191e-10
117344301	chr11:117344301:A:G	1.79893e-06	-1.42821e-10	-1.32	0.000111132	-1.42821e-10	-1.32929	0.000111193	-1.42821e-10	-1.3293
117344656	chr11:117344656:G:A	3.04849e-06	-1.42821e-10	-0.792546	0.000197002	-1.42821e-10	-0.756797	0.000197144	-1.42821e-10	-0.756637
117344889	chr11:117344889:C:T	8.91382e-07	-1.44003	-0.582145	4.6748e-05	-1.5266	-0.668638	4.67804e-05	-1.52658	-0.668529
117345497	chr11:117345497:T:G	2.78267e-06	-0.0795332	-0.804249	0.000138017	-0.376418	-0.736218	0.000138135	-0.376119	-0.736225
117345635	chr11:117345635:TG:T	1.77687e-06	-0.962769	-0.369573	8.93909e-05	-1.23781	-0.30918	8.94303e-05	-1.23793	-0.309177
117345883	chr11:117345883:C:T	1.10052e-06	-0.959256	-0.852156	5.74603e-05	-1.2228	-0.76612	5.75009e-05	-1.22265	-0.766119
117345912	chr11:117345912:C:T	1.79003e-06	-1.42821e-10	-1.32496	0.00011089	-1.42821e-10	-1.33147	0.000110953	-1.42821e-10	-1.33147
117346104	chr11:117346104:A:G	2.43858e-06	-1.42821e-10	-1.01578	0.000156115	-1.42821e-10	-0.989415	0.000156206	-1.42821e-10	-0.989397
117346391	chr11:117346391:T:C	1.45835e-06	-1.52989	-3.37191e-10	9.82061e-05	-1.45294	-3.37191e-10	9.82649e-05	-1.4529	-3.37191e-10
117346675	chr11:117346675:G:T	3.3083e-07	-1.68093	-1.33241	2.23834e-05	-1.59981	-1.33188	2.23977e-05	-1.59973	-1.33189
117346817	chr11:117346817:C:G	1.77668e-06	-0.27366	-1.05878	5.14252e-05	-1.07603	-1.02385	5.14336e-05	-1.07639	-1.02389
117347590	chr11:117347590:AT:A	9.33245e-07	-0.909531	-1.06675	5.29569e-05	-1.03189	-1.03864	5.29873e-05	-1.03189	-1.03863
117347744	chr11:117347744:T:C	1.16469e-06	-0.856196	-0.898543	5.87227e-05	-1.1308	-0.836389	5.87643e-05	-1.13065	-0.836383
117347969	chr11:117347969:T:C	1.48459e-06	-1.51205	-3.37191e-10	9.21934e-05	-1.51612	-3.37191e-10	9.22426e-05	-1.51615	-3.37191e-10
117348388	chr11:117348388:G:A	3.04709e-06	-1.42821e-10	-0.793007	0.000196911	-1.42821e-10	-0.757259	0.000197053	-1.42821e-10	-0.757099
117348589	chr11:117348589:G:C	4.2932e-06	0.328978	-0.779138	0.000210872	0.0186274	-0.707388	0.000211061	0.0189683	-0.707394
117348672	chr11:117348672:T:C	1.90556e-06	-1.42821e-10	-1.26242	0.000116406	-1.42821e-10	-1.28293	0.000116467	-1.42821e-10	-1.28296
117349054	chr11:117349054:G:A	1.09113e-06	-0.981006	-0.838975	5.64912e-05	-1.23169	-0.774232	5.65305e-05	-1.23157	-0.774225
117349245	chr11:117349245:A:G	3.17703e-06	0.577721	-1.32897	0.000109528	-0.00952693	-1.33431	0.00010958	-0.00961503	-1.3343
117349608	chr11:117349608:C:T	9.31927e-07	-0.912387	-1.06531	5.29029e-05	-1.03437	-1.03718	5.29332e-05	-1.03437	-1.03717
117350454	chr11:117350454:T:G	5.61578e-07	-1.18911	-1.29508	2.4644e-05	-1.53336	-1.30211	2.46569e-05	-1.53338	-1.30213
117351146	chr11:117351146:C:T	1.25963e-06	-1.67638	-3.37191e-10	7.79934e-05	-1.68339	-3.37191e-10	7.80375e-05	-1.68338	-3.37191e-10
117351259	chr11:117351259:G:A	2.73495e-06	-1.42821e-10	-0.901079	0.000181595	-1.42821e-10	-0.838233	0.000181698	-1.42821e-10	-0.838225
117351423	chr11:117351423:C:T	1.06557e-06	-0.99625	-0.847431	5.53291e-05	-1.24339	-0.78332	5.53675e-05	-1.24326	-0.783314
117351876	chr11:117351876:G:A	1.03337e-06	-1.00143	-0.872937	5.35788e-05	-1.24848	-0.810375	5.36159e-05	-1.24836	-0.810369
117352113	chr11:117352113:G:A	2.09613e-06	-1.42821e-10	-1.1671	0.000134383	-1.42821e-10	-1.13932	0.000134459	-1.42821e-10	-1.13931
117352517	chr11:117352517:A:G	2.09237e-06	-1.42821e-10	-1.1689	0.000134596	-1.42821e-10	-1.13773	0.000134684	-1.42821e-10	-1.13764
117353290	chr11:117353290:C:T	2.08772e-06	-1.42821e-10	-1.17112	0.000133794	-1.42821e-10	-1.14371	0.00013387	-1.42821e-10	-1.1437
117353434	chr11:117353434:T:C	2.72876e-06	-1.42821e-10	-0.903346	0.000181158	-1.42821e-10	-0.840641	0.000181261	-1.42821e-10	-0.840633
117353644	chr11:117353644:G:A	1.08799e-06	-0.976959	-0.845905	5.62189e-05	-1.22911	-0.781646	5.62581e-05	-1.22898	-0.78164
117353997	chr11:117353997:TCTTCTC:T	1.45623e-06	-0.675079	-0.856266	6.95155e-05	-1.00773	-0.790733	6.95661e-05	-1.00757	-0.790723
117354072	chr11:117354072:A:G	3.09586e-05	1.52546	-3.37191e-10	0.000324842	-0.256671	-3.37191e-10	0.000325049	-0.256595	-3.37191e-10
117354102	chr11:117354102:C:T	1.02522e-06	-1.03401	-0.848274	5.36361e-05	-1.2744	-0.783391	5.36731e-05	-1.27428	-0.783384
117354162	chr11:117354162:G:A	1.05528e-06	-1.00997	-0.843414	5.49741e-05	-1.25542	-0.777727	5.50122e-05	-1.2553	-0.77772
117354171	chr11:117354171:C:T	1.06278e-06	-0.98531	-0.860998	5.50211e-05	-1.23561	-0.796682	5.50594e-05	-1.23548	-0.796675
117354178	chr11:117354178:G:A	2.05077e-06	-1.42821e-10	-1.18898	0.000124055	-1.42821e-10	-1.21929	0.000124126	-1.42821e-10	-1.21927
117354204	chr11:117354204:C:T	2.99313e-06	-1.42821e-10	-0.810873	0.000172354	-1.42821e-10	-0.890462	0.00017247	-1.42821e-10	-0.890346
117354218	chr11:117354218:A:G	3.60305e-07	-1.66458	-1.26342	2.45026e-05	-1.58009	-1.26115	2.45188e-05	-1.58002	-1.26111
117354317	chr11:117354317:T:C	3.36018e-07	-1.66647	-1.33131	2.46913e-05	-1.49976	-1.3338	2.47066e-05	-1.49969	-1.33381
117354418	chr11:117354418:G:A	1.09497e-06	-0.972036	-0.844434	5.66171e-05	-1.22455	-0.779148	5.66565e-05	-1.22442	-0.779141
117354531	chr11:117354531:G:C	1.64213e-06	-1.4112	-3.37191e-10	9.88687e-05	-1.44622	-3.37191e-10	9.89213e-05	-1.44625	-3.37191e-10
117354739	chr11:117354739:T:A	1.493e-06	-0.908157	-0.598246	7.98377e-05	-1.16937	-0.49064	7.98955e-05	-1.16922	-0.490631
117354751	chr11:117354751:T:A	9.35891e-07	-0.976315	-0.997135	4.76898e-05	-1.23148	-0.943815	4.77229e-05	-1.23135	-0.943811
117355101	chr11:117355101:G:T	2.70517e-06	-1.42821e-10	-0.912028	0.000179505	-1.42821e-10	-0.849807	0.000179607	-1.42821e-10	-0.849799
117355266	chr11:117355266:C:T	3.4137e-07	-1.6867	-1.29528	2.124e-05	-1.68351	-1.30062	2.12526e-05	-1.6835	-1.30059
117355900	chr11:117355900:T:C	1.04368e-06	-0.961098	-0.903342	5.3641e-05	-1.21569	-0.842011	5.36785e-05	-1.21556	-0.842004
117355903	chr11:117355903:C:T	3.73349e-05	1.71273	-3.37191e-10	0.000356249	-0.164381	-3.37191e-10	0.000356477	-0.164301	-3.37191e-10
117356225	chr11:117356225:T:A	1.4364e-06	-1.54505	-3.37191e-10	8.67996e-05	-1.57641	-3.37191e-10	8.68481e-05	-1.57641	-3.37191e-10
117356765	chr11:117356765:C:T	2.06694e-06	-1.42821e-10	-1.18113	0.000132878	-1.42821e-10	-1.15058	0.000132965	-1.42821e-10	-1.15049
117356920	chr11:117356920:G:A	7.74302e-06	-0.898123	1.03772	0.000456434	-0.993761	1.07719	0.000456745	-0.993759	1.07731
117356970	chr11:117356970:G:A	1.0683e-06	-0.938044	-0.903081	5.46546e-05	-1.19725	-0.841731	5.46929e-05	-1.19711	-0.841724
117356978	chr11:117356978:T:C	1.33491e-06	-0.698967	-0.91936	6.71819e-05	-0.995226	-0.837381	6.72315e-05	-0.99505	-0.83738
117356994	chr11:117356994:C:G	4.06652e-06	-1.42821e-10	-0.504407	0.000246464	-1.42821e-10	-0.532793	0.00024658	-1.42821e-10	-0.532886
117357187	chr11:117357187:TC:T	2.95356e-06	-1.42821e-10	-0.824182	0.000198947	-1.42821e-10	-0.746974	0.000199059	-1.42821e-10	-0.746969
117357579	chr11:117357579:A:G	1.0319e-06	-0.97407	-0.901725	5.31907e-05	-1.22574	-0.840381	5.32278e-05	-1.22562	-0.840375
117357644	chr11:117357644:A:T	2.84575e-06	-1.42821e-10	-0.861368	0.000189554	-1.42821e-10	-0.795336	0.000189662	-1.42821e-10	-0.795328
117357803	chr11:117357803:A:G	2.45499e-06	0.321532	-1.3306	0.000142192	0.24321	-1.32604	0.000142314	0.243504	-1.32604
117358133	chr11:117358133:A:G	1.39964e-06	-0.659958	-0.911021	8.13174e-05	-0.762892	-0.878758	8.13629e-05	-0.762919	-0.878734
117358176	chr11:117358176:G:A	2.012e-06	-1.50731	0.299243	0.000105146	-1.58424	0.199577	0.000105224	-1.58422	0.199746
117358402	chr11:117358402:A:AAT	1.0341e-06	-0.948103	-0.925555	5.29192e-05	-1.20556	-0.865681	5.29562e-05	-1.20543	-0.865674
117359117	chr11:117359117:G:T	1.42951e-06	-1.24044	-0.309425	7.62006e-05	-1.45941	-0.247229	7.6237e-05	-1.4595	-0.247225
117360341	chr11:117360341:T:A	1.01582e-06	-1.02909	-0.862407	5.29726e-05	-1.27063	-0.799609	5.30091e-05	-1.2705	-0.799604
117360895	chr11:117360895:G:T	1.12103e-06	-0.811043	-0.981905	5.71976e-05	-1.08796	-0.90554	5.72392e-05	-1.08779	-0.905539
117361517	chr11:117361517:G:A	1.07133e-06	-0.954064	-0.884228	5.50714e-05	-1.20989	-0.821489	5.51099e-05	-1.20976	-0.821482
117361544	chr11:117361544:A:G	1.3071e-06	-0.715489	-0.923891	6.60025e-05	-1.0086	-0.841713	6.60512e-05	-1.00843	-0.841713
117361776	chr11:117361776:C:T	1.1189e-06	-0.943707	-0.851144	5.76517e-05	-1.20162	-0.783971	5.76917e-05	-1.20149	-0.783971
117362087	chr11:117362087:A:G	1.83586e-06	-1.42821e-10	-1.29968	0.000112873	-1.42821e-10	-1.31374	0.000112937	-1.42821e-10	-1.31374
117362238	chr11:117362238:A:G	1.07261e-06	-0.954774	-0.882322	5.51536e-05	-1.21065	-0.819235	5.51922e-05	-1.21052	-0.819229
117362332	chr11:117362332:G:A	2.21643e-06	-1.42821e-10	-1.11129	0.000137533	-1.42821e-10	-1.11615	0.000137612	-1.42821e-10	-1.11613
117362662	chr11:117362662:G:A	1.434e-06	-1.54673	-3.37191e-10	8.9386e-05	-1.54705	-3.37191e-10	8.94333e-05	-1.54708	-3.37191e-10
117362711	chr11:117362711:C:T	1.94794e-06	-0.802131	-0.43829	0.000104178	-1.08109	-0.312821	0.000104254	-1.08094	-0.312806
117362849	chr11:117362849:A:G	2.15788e-06	-1.42821e-10	-1.13807	0.000137628	-1.42821e-10	-1.11546	0.000137709	-1.42821e-10	-1.11543
117364652	chr11:117364652:G:A	8.70042e-06	1.4283	-1.17212	0.000442031	1.24111	-1.18974	0.000442412	1.24141	-1.18974
117364696	chr11:117364696:C:T	1.08774e-06	-0.931411	-0.891678	5.56624e-05	-1.19126	-0.82944	5.57015e-05	-1.19113	-0.829434
117364700	chr11:117364700:GT:G	4.72759e-06	-1.42821e-10	-0.353778	0.00031417	-1.42821e-10	-0.290076	0.000314343	-1.42821e-10	-0.290087
117364931	chr11:117364931:C:T	1.28396e-06	-1.06131	-0.595936	6.00534e-05	-1.39265	-0.552122	6.00818e-05	-1.39275	-0.552114
117365038	chr11:117365038:G:A	1.48485e-06	-1.51188	-3.37191e-10	8.66593e-05	-1.57803	-3.37191e-10	8.67122e-05	-1.57798	-3.37191e-10
117365060	chr11:117365060:C:T	2.72331e-06	-1.42821e-10	-0.905346	0.000163292	-1.42821e-10	-0.944467	0.00016337	-1.42821e-10	-0.944554
117365344	chr11:117365344:C:T	1.22226e-06	-0.776693	-0.9298	6.23107e-05	-1.0591	-0.848773	6.23562e-05	-1.05894	-0.848772
117365496	chr11:117365496:G:A	4.10647e-06	-1.42821e-10	-0.49463	0.000267996	-1.42821e-10	-0.449039	0.000268156	-1.42821e-10	-0.449001
117365522	chr11:117365522:A:G	3.69206e-06	-1.42821e-10	-0.601009	0.000209917	-1.42821e-10	-0.693297	0.000210064	-1.42821e-10	-0.693158
117365831	chr11:117365831:C:T	2.66949e-06	-1.42821e-10	-0.925308	0.00016436	-1.42821e-10	-0.937948	0.000164442	-1.42821e-10	-0.938011
117365883	chr11:117365883:A:C	1.77488e-06	-1.42821e-10	-1.33346	0.000110453	-1.42821e-10	-1.33542	0.000110515	-1.42821e-10	-1.33542
117366470	chr11:117366470:G:A	1.36744e-06	-1.59425	-3.37191e-10	8.27303e-05	-1.62442	-3.37191e-10	8.27784e-05	-1.6244	-3.37191e-10
117366491	chr11:117366491:C:G	1.47112e-06	-0.265806	-1.25536	0.000104942	-0.168183	-1.21842	0.000105025	-0.167932	-1.21844
117366587	chr11:117366587:G:A	1.78412e-06	-1.42821e-10	-1.32827	0.000110595	-1.42821e-10	-1.33413	0.000110658	-1.42821e-10	-1.33413
117366771	chr11:117366771:A:G	9.86764e-07	-0.990669	-0.929849	5.10209e-05	-1.23776	-0.870013	5.10563e-05	-1.23764	-0.870007
117366959	chr11:117366959:A:G	1.82036e-06	-1.42821e-10	-1.30816	0.000111879	-1.42821e-10	-1.32259	0.00011194	-1.42821e-10	-1.32261
117367762	chr11:117367762:G:A	1.41479e-06	-1.21282	-0.347394	7.46805e-05	-1.43986	-0.286929	7.47161e-05	-1.43995	-0.286923
117367775	chr11:117367775:C:T	1.11846e-06	-1.18754	-0.607699	6.71385e-05	-1.3024	-0.530857	6.71746e-05	-1.3024	-0.530874
117367810	chr11:117367810:A:T	9.66771e-07	-0.9659	-0.975088	5.53395e-05	-1.08469	-0.941829	5.53711e-05	-1.08469	-0.941819
117368457	chr11:117368457:A:C	9.48958e-07	-1.20299	-0.756593	5.55324e-05	-1.3126	-0.710447	5.55627e-05	-1.31261	-0.710454
117368474	chr11:117368474:G:T	1.09994e-06	-1.13786	-0.67407	6.54743e-05	-1.25819	-0.600164	6.55096e-05	-1.25819	-0.600181
117368557	chr11:117368557:C:T	1.77149e-06	-1.42821e-10	-1.33537	0.000110668	-1.42821e-10	-1.33348	0.00011073	-1.42821e-10	-1.33348
117369286	chr11:117369286:C:T	9.68766e-07	-0.907254	-1.03167	5.51067e-05	-1.03072	-1.00002	5.51384e-05	-1.03072	-1.00001
117369641	chr11:117369641:G:A	1.30886e-06	-1.05077	-0.587269	7.76345e-05	-1.17898	-0.509019	7.76762e-05	-1.17899	-0.509036
117370499	chr11:117370499:C:T	2.75972e-06	-1.42821e-10	-0.892065	0.000183308	-1.42821e-10	-0.828843	0.000183412	-1.42821e-10	-0.828835
117370713	chr11:117370713:C:T	2.49117e-06	-1.66899	0.674552	0.000169209	-1.68627	0.7774	0.000169265	-1.68627	0.777164
117370939	chr11:117370939:G:A	5.0331e-06	-1.42821e-10	-0.291158	0.0003354	-1.42821e-10	-0.224686	0.000335585	-1.42821e-10	-0.224695
117371044	chr11:117371044:T:A	3.95591e-07	-1.68655	-1.14802	2.54588e-05	-1.6619	-1.14105	2.54729e-05	-1.66187	-1.14109
117373037	chr11:117373037:A:G	3.23442e-06	-1.42821e-10	-0.733343	0.000185546	-1.42821e-10	-0.816709	0.000185673	-1.42821e-10	-0.816584
117373107	chr11:117373107:G:A	4.18819e-06	-1.42821e-10	-0.474924	0.000273541	-1.42821e-10	-0.428557	0.000273705	-1.42821e-10	-0.428519
117373575	chr11:117373575:C:T	1.43233e-06	-1.54789	-3.37191e-10	8.6083e-05	-1.5847	-3.37191e-10	8.61335e-05	-1.58467	-3.37191e-10
117373663	chr11:117373663:C:T	5.09909e-06	-1.42821e-10	-0.278131	0.0003401	-1.42821e-10	-0.21077	0.000340288	-1.42821e-10	-0.21078
117373719	chr11:117373719:T:A	1.77211e-06	-1.42821e-10	-1.33502	0.000111092	-1.42821e-10	-1.32965	0.000111154	-1.42821e-10	-1.32965
117374417	chr11:117374417:C:T	5.38346e-07	-1.20315	-1.3233	3.59905e-05	-1.14546	-1.3113	3.60084e-05	-1.14551	-1.31131
117374845	chr11:117374845:G:A	2.47887e-06	-1.42821e-10	-0.999391	0.000149313	-1.42821e-10	-1.03396	0.000149386	-1.42821e-10	-1.03404
117375272	chr11:117375272:C:T	3.90614e-07	-1.68616	-1.16107	2.40872e-05	-1.68616	-1.17217	2.41021e-05	-1.68615	-1.17212
117375434	chr11:117375434:T:C	5.28167e-07	-1.23709	-1.30845	2.70115e-05	-1.43499	-1.30876	2.7029e-05	-1.4349	-1.30876
117375687	chr11:117375687:T:G	2.11361e-06	-1.42821e-10	-1.1588	0.00013617	-1.42821e-10	-1.1261	0.00013626	-1.42821e-10	-1.12601
117375850	chr11:117375850:G:A	2.03139e-06	-1.19848	-3.37191e-10	0.000102663	-1.40856	-3.37191e-10	0.000102715	-1.40862	-3.37191e-10
117376160	chr11:117376160:T:C	9.0567e-07	-1.54801	-0.458266	4.95507e-05	-1.67518	-0.461834	4.95695e-05	-1.67518	-0.462015
117376172	chr11:117376172:C:G	7.45274e-06	-1.42821e-10	0.101388	0.000426139	-1.42821e-10	0.0147565	0.000426387	-1.42821e-10	0.0147758
117376829	chr11:117376829:G:A	1.7747e-06	-1.42821e-10	-1.33356	0.000110421	-1.42821e-10	-1.33571	0.000110483	-1.42821e-10	-1.33571
117377187	chr11:117377187:C:CCA	5.21275e-07	-1.37247	-1.1862	3.30434e-05	-1.33196	-1.21023	3.30594e-05	-1.33203	-1.21024
117377283	chr11:117377283:T:C	1.7787e-06	-1.42821e-10	-1.33131	0.000111975	-1.42821e-10	-1.32173	0.000112038	-1.42821e-10	-1.32173
117377517	chr11:117377517:G:A	7.63022e-06	-1.42821e-10	0.124924	0.000541202	-1.42821e-10	0.253782	0.000541444	-1.42821e-10	0.253669
117377552	chr11:117377552:G:A	8.86548e-07	-0.766047	-1.26157	4.28323e-05	-1.05083	-1.23189	4.28625e-05	-1.05066	-1.23192
117377567	chr11:117377567:T:C	1.34263e-06	-1.61256	-3.37191e-10	7.82462e-05	-1.68015	-3.37191e-10	7.82901e-05	-1.68015	-3.37191e-10
117377635	chr11:117377635:A:G	4.39162e-06	-0.427495	-3.37191e-10	0.000171183	-0.897279	-3.37191e-10	0.00017129	-0.897216	-3.37191e-10
117377715	chr11:117377715:A:G	1.94861e-06	-1.42821e-10	-1.24008	0.000124807	-1.42821e-10	-1.21324	0.000124876	-1.42821e-10	-1.21325
117378268	chr11:117378268:C:T	1.88858e-06	-1.42821e-10	-1.27137	0.000115558	-1.42821e-10	-1.29024	0.000115619	-1.42821e-10	-1.29027
117378360	chr11:117378360:C:CT	2.53362e-06	-1.42821e-10	-0.977545	0.000167116	-1.42821e-10	-0.921319	0.000167212	-1.42821e-10	-0.921312
117379703	chr11:117379703:T:G	1.31662e-06	-1.63213	-3.37191e-10	8.19046e-05	-1.63445	-3.37191e-10	8.19499e-05	-1.63446	-3.37191e-10
117379814	chr11:117379814:G:A	1.251e-06	-1.68325	-3.37191e-10	7.77344e-05	-1.68671	-3.37191e-10	7.7778e-05	-1.68671	-3.37191e-10
117380033	chr11:117380033:C:T	1.78154e-06	-1.42821e-10	-1.32971	0.000112267	-1.42821e-10	-1.31913	0.000112329	-1.42821e-10	-1.31914
117380427	chr11:117380427:A:G	5.04323e-07	-1.49621	-1.09552	3.64733e-05	-1.36883	-1.0746	3.64963e-05	-1.36872	-1.07464
117380503	chr11:117380503:C:A	1.94652e-06	-1.42821e-10	-1.24115	0.000125163	-1.42821e-10	-1.21039	0.000125234	-1.42821e-10	-1.21039
117380805	chr11:117380805:G:C	6.19229e-06	-0.514268	0.430379	0.00035483	-0.49837	0.329998	0.000355131	-0.498212	0.330126
117381419	chr11:117381419:G:A	1.24664e-06	-1.68674	-3.37191e-10	7.9299e-05	-1.66678	-3.37191e-10	7.93445e-05	-1.66677	-3.37191e-10
117381721	chr11:117381721:A:G	1.51775e-06	-1.48996	-3.37191e-10	8.84556e-05	-1.55751	-3.37191e-10	8.85082e-05	-1.55748	-3.37191e-10
117381771	chr11:117381771:C:A	1.77092e-06	-1.42821e-10	-1.33569	0.00011061	-1.42821e-10	-1.334	0.000110672	-1.42821e-10	-1.334
117381773	chr11:117381773:T:C	3.5018e-06	-0.600756	-0.0531606	0.000200445	-0.577203	-0.162269	0.000200608	-0.57705	-0.162166
117382514	chr11:117382514:C:T	1.32059e-06	-1.62911	-3.37191e-10	8.05709e-05	-1.65087	-3.37191e-10	8.06174e-05	-1.65086	-3.37191e-10
117383013	chr11:117383013:T:C	1.99815e-06	-1.42821e-10	-1.21497	0.000121227	-1.42821e-10	-1.24234	0.000121297	-1.42821e-10	-1.24233
117383406	chr11:117383406:G:A	7.82869e-07	-1.66342	-0.488567	4.98211e-05	-1.67483	-0.456742	4.98426e-05	-1.67483	-0.456871
117384567	chr11:117384567:C:T	1.12184e-06	-0.63084	-1.16139	5.2724e-05	-0.938606	-1.13633	5.27517e-05	-0.938667	-1.13631
117384670	chr11:117384670:C:T	3.86828e-06	-0.554382	-3.37191e-10	0.000352165	-0.175912	-3.37191e-10	0.000352427	-0.175729	-3.37191e-10
117384966	chr11:117384966:T:C	1.79709e-06	-1.42821e-10	-1.32102	0.000111193	-1.42821e-10	-1.32875	0.000111255	-1.42821e-10	-1.32875
117385509	chr11:117385509:T:C	2.97788e-06	-1.42821e-10	-0.815982	0.000197643	-1.42821e-10	-0.753547	0.000197754	-1.42821e-10	-0.753548
117385668	chr11:117385668:C:G	3.39318e-06	0.637838	-1.32326	8.89271e-05	-0.229688	-1.3225	8.89837e-05	-0.229611	-1.32251
117385720	chr11:117385720:T:C	6.28982e-07	-1.31027	-1.06058	3.15034e-05	-1.56316	-1.02676	3.15224e-05	-1.56319	-1.02668
117385864	chr11:117385864:A:G	3.21605e-06	-1.42821e-10	-0.739039	0.000214443	-1.42821e-10	-0.671967	0.000214563	-1.42821e-10	-0.67197
117385973	chr11:117385973:T:G	1.7748e-06	-1.42821e-10	-1.3335	0.000111278	-1.42821e-10	-1.32798	0.00011134	-1.42821e-10	-1.32798
117386367	chr11:117386367:G:A	3.72219e-06	-1.42821e-10	-0.592882	0.000244154	-1.42821e-10	-0.542211	0.000244333	-1.42821e-10	-0.54204
117386705	chr11:117386705:T:G	1.88444e-06	-1.42821e-10	-1.27356	0.00011527	-1.42821e-10	-1.29273	0.000115336	-1.42821e-10	-1.29272
117387160	chr11:117387160:G:T	7.72157e-07	-1.35895	-0.806813	4.18908e-05	-1.53778	-0.76716	4.19112e-05	-1.53785	-0.767165
117387482	chr11:117387482:T:C	3.76213e-07	-1.67967	-1.20513	2.62942e-05	-1.55802	-1.21264	2.631e-05	-1.55799	-1.21263
117387734	chr11:117387734:CA:C	1.93082e-06	-1.42821e-10	-1.24925	0.000120099	-1.42821e-10	-1.25169	0.000120168	-1.42821e-10	-1.25168
117387971	chr11:117387971:G:T	4.65439e-06	-0.369382	-3.37191e-10	0.000349272	-0.18416	-3.37191e-10	0.000349539	-0.183958	-3.37191e-10
117388218	chr11:117388218:G:C	1.95009e-06	-1.42821e-10	-1.23932	0.0001187	-1.42821e-10	-1.26341	0.000118767	-1.42821e-10	-1.26341
117389223	chr11:117389223:C:T	1.79923e-06	-1.42821e-10	-1.31983	0.000111303	-1.42821e-10	-1.32775	0.000111364	-1.42821e-10	-1.32776
117389359	chr11:117389359:A:G	3.57407e-07	-1.67773	-1.25834	2.52796e-05	-1.54957	-1.26044	2.52948e-05	-1.54954	-1.26044
117389788	chr11:117389788:G:A	8.96849e-07	-1.27146	-0.744605	6.37964e-05	-1.19208	-0.692231	6.38369e-05	-1.19202	-0.692223
117390285	chr11:117390285:C:T	1.85888e-06	-1.42821e-10	-1.28722	0.000114319	-1.42821e-10	-1.30101	0.000114385	-1.42821e-10	-1.301
117390310	chr11:117390310:G:A	5.24661e-06	-0.249612	-3.37191e-10	0.000365079	-0.139897	-3.37191e-10	0.000365312	-0.139821	-3.37191e-10
117390772	chr11:117390772:C:G	1.09839e-06	-1.58355	-0.229799	6.87775e-05	-1.67086	-0.138268	6.88074e-05	-1.67084	-0.138421
117392151	chr11:117392151:A:G	3.48862e-06	-0.657689	-3.37191e-10	0.000172185	-0.891442	-3.37191e-10	0.000172261	-0.891558	-3.37191e-10
117393158	chr11:117393158:C:T	1.47661e-06	-1.51745	-3.37191e-10	9.04259e-05	-1.53548	-3.37191e-10	9.04803e-05	-1.53544	-3.37191e-10
117393540	chr11:117393540:G:A	1.91318e-06	-0.511654	-0.746774	0.000147728	-0.336541	-0.708093	0.000147831	-0.336349	-0.708156
117393742	chr11:117393742:T:C	1.80305e-06	-1.42821e-10	-1.31771	0.000111405	-1.42821e-10	-1.32683	0.000111468	-1.42821e-10	-1.32684
117394388	chr11:117394388:C:T	1.78925e-06	-1.42821e-10	-1.3254	0.000110434	-1.42821e-10	-1.33559	0.000110496	-1.42821e-10	-1.33559
117395350	chr11:117395350:C:T	2.26001e-06	-1.42821e-10	-1.09182	0.000135538	-1.42821e-10	-1.13076	0.000135617	-1.42821e-10	-1.13074
117395378	chr11:117395378:G:A	4.22253e-07	-1.51617	-1.25318	2.30387e-05	-1.66281	-1.24002	2.30523e-05	-1.66281	-1.23999
117395596	chr11:117395596:C:G	5.06476e-07	-1.35424	-1.23323	2.55258e-05	-1.58136	-1.21896	2.5541e-05	-1.58136	-1.21893
117395750	chr11:117395750:T:C	2.29461e-06	-0.267992	-0.80864	0.00018421	-0.0848983	-0.739034	0.000184375	-0.0847227	-0.738878
117395932	chr11:117395932:G:C	3.47845e-07	-1.68529	-1.2779	2.39894e-05	-1.58864	-1.27376	2.40035e-05	-1.58862	-1.27375
117395938	chr11:117395938:T:C	1.83725e-06	-1.42821e-10	-1.29892	0.000112968	-1.42821e-10	-1.31291	0.000113029	-1.42821e-10	-1.31293
117396185	chr11:117396185:GCTGGGGGCTGGGGC:G	1.31988e-06	-1.62965	-3.37191e-10	8.20372e-05	-1.63284	-3.37191e-10	8.20832e-05	-1.63284	-3.37191e-10
117396286	chr11:117396286:A:AG	1.84609e-06	-1.42821e-10	-1.29412	0.000113396	-1.42821e-10	-1.30913	0.000113456	-1.42821e-10	-1.30915
117396721	chr11:117396721:G:T	4.01187e-06	-1.42821e-10	-0.517936	0.00026155	-1.42821e-10	-0.473384	0.000261707	-1.42821e-10	-0.473346
117397168	chr11:117397168:A:G	7.64035e-07	-0.927481	-1.24885	3.41381e-05	-1.2729	-1.2367	3.41591e-05	-1.27284	-1.23671
117397438	chr11:117397438:C:T	3.19799e-06	-1.42821e-10	-0.744671	0.000202625	-1.42821e-10	-0.728651	0.000202728	-1.42821e-10	-0.728709
117397540	chr11:117397540:G:T	4.18281e-06	-0.47621	-3.37191e-10	0.000312107	-0.296665	-3.37191e-10	0.000312343	-0.29647	-3.37191e-10
117397773	chr11:117397773:T:C	1.32738e-06	-1.62398	-3.37191e-10	8.16032e-05	-1.63814	-3.37191e-10	8.16484e-05	-1.63815	-3.37191e-10
117397966	chr11:117397966:T:C	3.15522e-06	-1.42821e-10	-0.758136	0.000200018	-1.42821e-10	-0.741601	0.000200144	-1.42821e-10	-0.741532
117397967	chr11:117397967:T:C	8.47278e-07	-0.767376	-1.30554	3.1044e-05	-1.29649	-1.30811	3.10595e-05	-1.29653	-1.30814
117398316	chr11:117398316:A:C	3.00174e-06	-1.42821e-10	-0.808001	0.000190134	-1.42821e-10	-0.792282	0.000190253	-1.42821e-10	-0.792216
117398526	chr11:117398526:C:T	3.54359e-06	-1.42821e-10	-0.642052	0.000247247	-1.42821e-10	-0.529623	0.000247399	-1.42821e-10	-0.529569
117398585	chr11:117398585:C:CT	1.14049e-06	-0.441822	-1.33391	8.52423e-05	-0.261298	-1.33322	8.53051e-05	-0.261127	-1.33321
117399126	chr11:117399126:C:T	1.6269e-06	-1.42052	-3.37191e-10	9.38582e-05	-1.49823	-3.37191e-10	9.39146e-05	-1.49819	-3.37191e-10
117400575	chr11:117400575:G:A	5.26012e-06	-1.42821e-10	-0.247039	0.000339413	-1.42821e-10	-0.212793	0.000339633	-1.42821e-10	-0.212706
117400783	chr11:117400783:C:T	2.78652e-06	-0.45268	-0.429722	0.000161087	-0.434842	-0.523226	0.000161218	-0.434678	-0.523137
117401137	chr11:117401137:T:C	3.75895e-06	-1.42821e-10	-0.583054	0.000256084	-1.42821e-10	-0.494506	0.00025623	-1.42821e-10	-0.494496
117401214	chr11:117401214:C:T	1.77317e-06	-1.42821e-10	-1.33442	0.000110856	-1.42821e-10	-1.33177	0.000110919	-1.42821e-10	-1.33177
117402025	chr11:117402025:T:C	2.19693e-06	-1.42821e-10	-1.12013	0.000133308	-1.42821e-10	-1.14735	0.000133374	-1.42821e-10	-1.14741
117402223	chr11:117402223:G:T	5.58563e-07	-1.23054	-1.25904	3.77698e-05	-1.15219	-1.25631	3.77918e-05	-1.15215	-1.25633
117402335	chr11:117402335:T:C	8.07567e-07	-1.53542	-0.585505	4.31874e-05	-1.60277	-0.671687	4.3217e-05	-1.60276	-0.671579
117402378	chr11:117402378:G:T	1.09883e-06	-0.52191	-1.29104	8.15111e-05	-0.345008	-1.29426	8.15737e-05	-0.344816	-1.29425
117402423	chr11:117402423:G:A	1.97191e-06	-1.42821e-10	-1.22819	0.000119842	-1.42821e-10	-1.25384	0.00011991	-1.42821e-10	-1.25383
117402437	chr11:117402437:T:C	4.32251e-06	-1.42821e-10	-0.443358	0.000259876	-1.42821e-10	-0.479805	0.00026002	-1.42821e-10	-0.479813
117402453	chr11:117402453:T:C	1.88225e-06	-1.42821e-10	-1.27473	0.000115232	-1.42821e-10	-1.29306	0.000115293	-1.42821e-10	-1.29309
117402467	chr11:117402467:G:T	1.77543e-06	-1.42821e-10	-1.33315	0.000110453	-1.42821e-10	-1.33542	0.000110515	-1.42821e-10	-1.33542
117402546	chr11:117402546:C:T	2.64336e-06	-1.42821e-10	-0.935141	0.000168423	-1.42821e-10	-0.913529	0.000168527	-1.42821e-10	-0.913476
117402953	chr11:117402953:G:A	2.05363e-06	-1.42821e-10	-1.18758	0.000129148	-1.42821e-10	-1.17905	0.000129225	-1.42821e-10	-1.17902
117403805	chr11:117403805:T:A	1.29693e-06	-1.64719	-3.37191e-10	7.92661e-05	-1.6672	-3.37191e-10	7.93102e-05	-1.66721	-3.37191e-10
117404792	chr11:117404792:T:G	7.06406e-06	-1.42821e-10	0.047826	0.00046913	-1.42821e-10	0.110869	0.00046949	-1.42821e-10	0.111075
117404845	chr11:117404845:G:C	3.6353e-07	-1.65648	-1.26261	2.15957e-05	-1.67779	-1.28973	2.16081e-05	-1.67779	-1.28971
117405099	chr11:117405099:G:A	4.52998e-06	-0.396476	-3.37191e-10	0.000340122	-0.210706	-3.37191e-10	0.000340381	-0.210505	-3.37191e-10
117405171	chr11:117405171:G:C	4.69476e-07	-1.33641	-1.32692	3.10976e-05	-1.27134	-1.33154	3.11161e-05	-1.27131	-1.33153
117406067	chr11:117406067:T:G	4.01228e-06	-0.517835	-3.37191e-10	0.000297976	-0.342998	-3.37191e-10	0.0002982	-0.342806	-3.37191e-10
117406086	chr11:117406086:C:T	5.76207e-07	-1.44808	-1.01041	4.19975e-05	-1.32959	-0.97281	4.20231e-05	-1.32949	-0.97286
117407220	chr11:117407220:G:C	1.77447e-06	-1.42821e-10	-1.33369	0.000111	-1.42821e-10	-1.33048	0.000111063	-1.42821e-10	-1.33048
117407619	chr11:117407619:C:T	1.77087e-06	-1.42821e-10	-1.33572	0.000111197	-1.42821e-10	-1.3287	0.000111261	-1.42821e-10	-1.3287
117408121	chr11:117408121:G:T	8.66664e-06	-1.42821e-10	0.252287	0.000579065	-1.42821e-10	0.321404	0.000579419	-1.42821e-10	0.321453
117408251	chr11:117408251:G:GA	3.98944e-06	-0.523542	-3.37191e-10	0.000296827	-0.346862	-3.37191e-10	0.000297052	-0.346664	-3.37191e-10
117408996	chr11:117408996:C:T	2.12189e-06	-1.42821e-10	-1.15489	0.000132905	-1.42821e-10	-1.15037	0.000132984	-1.42821e-10	-1.15035
117409796	chr11:117409796:C:T	2.41872e-06	-1.42821e-10	-1.02396	0.000148716	-1.42821e-10	-1.03797	0.000148808	-1.42821e-10	-1.03792
117409801	chr11:117409801:C:G	2.63429e-06	-1.42821e-10	-0.938578	0.000160798	-1.42821e-10	-0.959861	0.000160897	-1.42821e-10	-0.959804
117410008	chr11:117410008:TC:T	7.32477e-07	-1.19597	-1.02255	3.70048e-05	-1.40654	-1.02243	3.70224e-05	-1.40663	-1.02242
117410046	chr11:117410046:T:C	1.78225e-06	-1.42821e-10	-1.32932	0.000110554	-1.42821e-10	-1.3345	0.000110616	-1.42821e-10	-1.33451
117410064	chr11:117410064:C:G	2.04792e-06	-1.42821e-10	-1.19037	0.000124109	-1.42821e-10	-1.21885	0.00012418	-1.42821e-10	-1.21884
117410641	chr11:117410641:C:T	2.3407e-06	-1.42821e-10	-1.05675	0.000148363	-1.42821e-10	-1.04035	0.000148453	-1.42821e-10	-1.0403
117410759	chr11:117410759:G:A	1.77273e-06	-1.42821e-10	-1.33467	0.000110815	-1.42821e-10	-1.33215	0.000110878	-1.42821e-10	-1.33214
117410850	chr11:117410850:C:T	1.32927e-06	-1.62257	-3.37191e-10	9.14584e-05	-1.52413	-3.37191e-10	9.14905e-05	-1.52434	-3.37191e-10
117412026	chr11:117412026:C:T	3.81206e-07	-1.53603	-1.33558	2.33872e-05	-1.55584	-1.33198	2.34002e-05	-1.55585	-1.33198
117412375	chr11:117412375:C:T	1.82584e-06	-0.259101	-1.04605	8.1373e-05	-0.590028	-1.05094	8.14456e-05	-0.589714	-1.05092
117412755	chr11:117412755:C:T	3.95303e-07	-1.49958	-1.33572	2.62676e-05	-1.43631	-1.33537	2.62833e-05	-1.43627	-1.33537
117412771	chr11:117412771:A:G	1.9352e-06	-1.42821e-10	-1.24698	0.000122594	-1.42821e-10	-1.23113	0.000122661	-1.42821e-10	-1.23115
117412888	chr11:117412888:G:A	1.8077e-06	-1.42821e-10	-1.31514	0.000111878	-1.42821e-10	-1.3226	0.00011194	-1.42821e-10	-1.32261
117412918	chr11:117412918:A:G	5.50102e-07	-1.56049	-0.94435	3.74427e-05	-1.50789	-0.90931	3.74627e-05	-1.50784	-0.909387
117412960	chr11:117412960:T:C	5.54862e-06	1.05431	-1.24795	0.000132519	0.0873912	-1.24067	0.000132604	0.0874739	-1.24068
117413223	chr11:117413223:G:A	4.08484e-07	-1.64741	-1.15508	2.60658e-05	-1.66503	-1.11436	2.60797e-05	-1.66502	-1.11439
117413861	chr11:117413861:T:C	3.96267e-07	-1.59348	-1.23938	2.62864e-05	-1.54782	-1.22314	2.63006e-05	-1.54779	-1.22319
117413979	chr11:117413979:C:CAA	5.29521e-07	-1.5588	-0.984173	3.59903e-05	-1.50623	-0.950529	3.60097e-05	-1.50618	-0.950602
117414005	chr11:117414005:C:T	1.30094e-06	-1.6441	-3.37191e-10	7.94433e-05	-1.66497	-3.37191e-10	7.94875e-05	-1.66497	-3.37191e-10
117414096	chr11:117414096:A:G	3.89577e-06	-1.42821e-10	-0.547301	0.000267161	-1.42821e-10	-0.452159	0.000267311	-1.42821e-10	-0.45216
117414341	chr11:117414341:A:G	9.10162e-07	-0.665619	-1.33571	4.12876e-05	-0.98614	-1.33331	4.13188e-05	-0.985941	-1.33331
117414429	chr11:117414429:A:G	3.4722e-06	-0.662406	-3.37191e-10	0.000255212	-0.497915	-3.37191e-10	0.000255403	-0.497729	-3.37191e-10
117414781	chr11:117414781:T:C	8.47171e-07	-1.38215	-0.690898	5.85677e-05	-1.32303	-0.646794	5.85979e-05	-1.32298	-0.646898
117414785	chr11:117414785:T:G	1.8453e-06	-1.42821e-10	-1.29455	0.000114542	-1.42821e-10	-1.29907	0.000114607	-1.42821e-10	-1.29906
117414833	chr11:117414833:A:G	8.59489e-07	-1.3686	-0.690015	5.94978e-05	-1.30813	-0.645939	5.95285e-05	-1.30807	-0.646043
117414903	chr11:117414903:G:A	5.29711e-07	-1.38024	-1.16238	3.6115e-05	-1.3138	-1.1395	3.61362e-05	-1.31374	-1.13954
117414925	chr11:117414925:G:A	1.79071e-06	-1.42821e-10	-1.32458	0.000110885	-1.42821e-10	-1.33152	0.000110947	-1.42821e-10	-1.33152
117414968	chr11:117414968:A:C	8.24209e-07	-1.31091	-0.789613	5.67465e-05	-1.24619	-0.755222	5.67771e-05	-1.24613	-0.755309
117414983	chr11:117414983:T:C	5.93351e-07	-1.49349	-0.93567	4.06311e-05	-1.43055	-0.904927	4.06535e-05	-1.43049	-0.904997
117415022	chr11:117415022:G:A	7.40335e-07	-1.49463	-0.713216	5.1654e-05	-1.44596	-0.649483	5.16832e-05	-1.44591	-0.649528
117415030	chr11:117415030:A:G	5.57315e-07	-1.58306	-0.908757	3.8544e-05	-1.53419	-0.85402	3.85663e-05	-1.53414	-0.854053
117415191	chr11:117415191:A:G	6.27018e-07	-1.30312	-1.07085	4.21765e-05	-1.23105	-1.0671	4.22005e-05	-1.23098	-1.06716
117415348	chr11:117415348:C:T	5.30628e-07	-1.35915	-1.18173	3.62233e-05	-1.2901	-1.1602	3.62448e-05	-1.29004	-1.16024
117415495	chr11:117415495:A:G	1.62893e-06	-1.41927	-3.37191e-10	8.75461e-05	-1.56784	-3.37191e-10	8.75949e-05	-1.56785	-3.37191e-10
117415668	chr11:117415668:G:T	1.77737e-06	-1.42821e-10	-1.33206	0.000110848	-1.42821e-10	-1.33185	0.00011091	-1.42821e-10	-1.33185
117416108	chr11:117416108:A:G	6.37725e-07	-1.24888	-1.10817	4.31003e-05	-1.17234	-1.10414	4.31252e-05	-1.17226	-1.1042
117416372	chr11:117416372:T:C	6.50454e-07	-1.28963	-1.04764	4.37861e-05	-1.21685	-1.04384	4.38109e-05	-1.21679	-1.0439
117416442	chr11:117416442:G:A	6.88939e-07	-1.25274	-1.02706	4.65148e-05	-1.17844	-1.0218	4.65409e-05	-1.17837	-1.02187
117416514	chr11:117416514:G:A	6.35077e-07	-1.25292	-1.10829	4.2889e-05	-1.1762	-1.1052	4.29137e-05	-1.17613	-1.10525
117417078	chr11:117417078:T:G	1.27877e-06	-0.590145	-1.07115	5.48913e-05	-0.998899	-1.03576	5.49324e-05	-0.998694	-1.03577
117417226	chr11:117417226:G:A	5.48264e-07	-1.30629	-1.2019	3.75327e-05	-1.23248	-1.18232	3.75551e-05	-1.23241	-1.18235
117417671	chr11:117417671:A:G	5.53799e-07	-1.31855	-1.1796	3.80656e-05	-1.24263	-1.15807	3.80883e-05	-1.24256	-1.15811
117417726	chr11:117417726:C:T	3.69949e-06	-0.599	-3.37191e-10	0.000273099	-0.430176	-3.37191e-10	0.000273305	-0.429982	-3.37191e-10
117418182	chr11:117418182:G:T	6.82763e-07	-1.12216	-1.16664	4.61841e-05	-1.03688	-1.1705	4.62119e-05	-1.03679	-1.17054
117418631	chr11:117418631:G:A	6.14327e-07	-1.21082	-1.1836	4.17036e-05	-1.12756	-1.18186	4.17283e-05	-1.12749	-1.1819
117419109	chr11:117419109:C:A	1.87517e-06	-1.42821e-10	-1.27849	0.000116637	-1.42821e-10	-1.28094	0.000116704	-1.42821e-10	-1.28093
117419111	chr11:117419111:G:A	1.87517e-06	-1.42821e-10	-1.27849	0.000116637	-1.42821e-10	-1.28094	0.000116704	-1.42821e-10	-1.28093
117419235	chr11:117419235:T:C	4.06349e-07	-1.47395	-1.33379	2.6242e-05	-1.44326	-1.32939	2.62579e-05	-1.44321	-1.3294
117419353	chr11:117419353:C:T	1.78945e-06	-1.42821e-10	-1.32529	0.000110759	-1.42821e-10	-1.33266	0.000110821	-1.42821e-10	-1.33265
117419542	chr11:117419542:G:T	1.78994e-06	-1.42821e-10	-1.32501	0.000110693	-1.42821e-10	-1.33325	0.000110755	-1.42821e-10	-1.33325
117419597	chr11:117419597:G:A	5.62432e-07	-1.32681	-1.15587	3.78093e-05	-1.25371	-1.15375	3.78311e-05	-1.25364	-1.1538
117419916	chr11:117419916:C:T	1.77214e-06	-1.42821e-10	-1.33501	0.000110485	-1.42821e-10	-1.33513	0.000110547	-1.42821e-10	-1.33513
117420023	chr11:117420023:A:G	1.77704e-06	-1.42821e-10	-1.33224	0.000111418	-1.42821e-10	-1.32672	0.00011148	-1.42821e-10	-1.32672
117420182	chr11:117420182:A:G	5.11778e-07	-1.4566	-1.12046	3.37126e-05	-1.40392	-1.11822	3.37315e-05	-1.40386	-1.11828
117420247	chr11:117420247:G:T	1.41293e-06	-0.264138	-1.29739	9.8235e-05	-0.181327	-1.27132	9.83121e-05	-0.181083	-1.27134
117420428	chr11:117420428:G:A	4.569e-07	-1.53232	-1.15816	2.92005e-05	-1.5264	-1.13943	2.92164e-05	-1.52638	-1.13946
117420645	chr11:117420645:T:C	4.42017e-07	-1.40089	-1.32271	2.71916e-05	-1.42485	-1.31226	2.72071e-05	-1.42481	-1.31229
117420758	chr11:117420758:C:T	3.6377e-06	-1.42821e-10	-0.615841	0.000247928	-1.42821e-10	-0.526871	0.000248067	-1.42821e-10	-0.526873
117420776	chr11:117420776:T:C	1.46414e-06	-1.52593	-3.37191e-10	9.30243e-05	-1.50715	-3.37191e-10	9.30791e-05	-1.50712	-3.37191e-10
117421028	chr11:117421028:C:T	5.01687e-06	-1.42821e-10	-0.294387	0.000289752	-1.42821e-10	-0.370985	0.000289901	-1.42821e-10	-0.371031
117421040	chr11:117421040:A:G	1.8172e-06	0.0203202	-1.33022	0.000105663	-0.0545135	-1.32524	0.00010575	-0.0542475	-1.32524
117421077	chr11:117421077:T:C	1.07759e-05	1.7531	-1.28298	0.000209091	0.615804	-1.31304	0.000209221	0.615853	-1.31303
117421119	chr11:117421119:C:A	6.18344e-07	-1.09856	-1.28934	4.39099e-05	-0.983931	-1.27394	4.39417e-05	-0.983806	-1.2739
117421120	chr11:117421120:G:A	1.81163e-06	-1.42821e-10	-1.31296	0.000111769	-1.42821e-10	-1.32357	0.00011183	-1.42821e-10	-1.32359
117421259	chr11:117421259:T:C	3.0515e-06	0.49162	-1.28318	0.000140627	0.216132	-1.31003	0.00014077	0.216592	-1.31003
117421309	chr11:117421309:C:T	6.44339e-07	-1.02768	-1.31904	3.18674e-05	-1.24868	-1.32975	3.18851e-05	-1.24867	-1.32976
117422477	chr11:117422477:T:C	1.89592e-06	-1.42821e-10	-1.26749	0.0001167	-1.42821e-10	-1.2804	0.000116763	-1.42821e-10	-1.28042
117422747	chr11:117422747:A:G	6.97751e-07	-1.63505	-0.632038	4.68206e-05	-1.63489	-0.5588	4.68452e-05	-1.63488	-0.558845
117422800	chr11:117422800:A:G	7.36025e-07	-0.930877	-1.28281	5.22022e-05	-0.800416	-1.28447	5.22371e-05	-0.800285	-1.28449
117423025	chr11:117423025:G:T	7.4839e-07	-0.889239	-1.30779	5.33157e-05	-0.75555	-1.30823	5.33519e-05	-0.755416	-1.30825
117423073	chr11:117423073:T:A	1.78898e-06	-1.42821e-10	-1.32555	0.000110945	-1.42821e-10	-1.33098	0.000111007	-1.42821e-10	-1.33098
117423102	chr11:117423102:T:C	1.39099e-06	-0.957384	-0.619794	6.51586e-05	-1.29397	-0.569213	6.51903e-05	-1.29404	-0.569217
117423213	chr11:117423213:C:T	8.64666e-07	-0.871251	-1.18135	6.17122e-05	-0.736308	-1.18122	6.17525e-05	-0.736174	-1.18126
117423306	chr11:117423306:T:G	2.1076e-06	0.0927643	-1.25441	0.000126408	0.0188099	-1.2193	0.000126509	0.0190767	-1.21933
117423319	chr11:117423319:A:T	2.57655e-06	-0.960742	-3.37191e-10	0.000182694	-0.832196	-3.37191e-10	0.000182826	-0.832037	-3.37191e-10
117423990	chr11:117423990:A:G	1.03484e-06	-0.566312	-1.30664	7.44063e-05	-0.410231	-1.32024	7.44595e-05	-0.410058	-1.32026
117424043	chr11:117424043:GGAATTCT:G	2.03046e-06	-1.42821e-10	-1.19893	0.00013099	-1.42821e-10	-1.16489	0.000131063	-1.42821e-10	-1.16489
117424243	chr11:117424243:T:C	1.02436e-06	-0.664318	-1.21881	7.4546e-05	-0.507882	-1.22071	7.45965e-05	-0.507731	-1.22075
117424257	chr11:117424257:C:T	1.01599e-06	-0.579177	-1.31215	7.37757e-05	-0.418486	-1.3205	7.38281e-05	-0.418323	-1.32051
117424715	chr11:117424715:G:A	3.56432e-06	-0.63622	-3.37191e-10	0.000260473	-0.47751	-3.37191e-10	0.000260669	-0.47732	-3.37191e-10
117424801	chr11:117424801:G:A	1.80735e-06	-1.42821e-10	-1.31533	0.000113591	-1.42821e-10	-1.3074	0.000113656	-1.42821e-10	-1.3074
117424833	chr11:117424833:G:A	2.45516e-06	-1.42821e-10	-1.009	0.000160243	-1.42821e-10	-0.963318	0.000160332	-1.42821e-10	-0.963323
117425075	chr11:117425075:A:G	8.71331e-07	-0.734768	-1.31016	6.25787e-05	-0.584756	-1.31883	6.26225e-05	-0.584602	-1.31884
117425149	chr11:117425149:T:C	5.07385e-06	-1.42821e-10	-0.283093	0.000351889	-1.42821e-10	-0.176694	0.000352086	-1.42821e-10	-0.176697
117425283	chr11:117425283:G:A	1.83977e-06	-1.42821e-10	-1.29755	0.000115956	-1.42821e-10	-1.2868	0.000116023	-1.42821e-10	-1.28678
117425415	chr11:117425415:C:T	1.2862e-06	-1.6555	-3.37191e-10	7.79186e-05	-1.68434	-3.37191e-10	7.79621e-05	-1.68435	-3.37191e-10
117425444	chr11:117425444:A:T	7.92966e-07	-0.808168	-1.331	5.73866e-05	-0.665346	-1.32485	5.74279e-05	-0.6652	-1.32484
117425576	chr11:117425576:G:T	6.81502e-07	-0.958456	-1.33219	3.96594e-05	-1.02631	-1.33337	3.96862e-05	-1.0262	-1.33337
117425925	chr11:117425925:C:T	1.24694e-06	-1.6865	-3.37191e-10	7.8533e-05	-1.67649	-3.37191e-10	7.85778e-05	-1.67648	-3.37191e-10
117426127	chr11:117426127:T:C	3.69881e-06	-1.42821e-10	-0.599181	0.000259715	-1.42821e-10	-0.480427	0.000259849	-1.42821e-10	-0.480472
117426176	chr11:117426176:G:C	1.07068e-06	-0.593108	-1.24579	4.61597e-05	-0.999869	-1.20803	4.61948e-05	-0.99966	-1.20804
117426257	chr11:117426257:C:T	1.83806e-06	-1.42821e-10	-1.29848	0.000116569	-1.42821e-10	-1.28152	0.000116639	-1.42821e-10	-1.28149
117426673	chr11:117426673:G:A	1.92107e-06	-1.25431	-3.37191e-10	9.94966e-05	-1.43989	-3.37191e-10	9.95469e-05	-1.43994	-3.37191e-10
117426690	chr11:117426690:G:A	4.91456e-07	-1.28701	-1.33056	2.88747e-05	-1.34134	-1.3357	2.8892e-05	-1.3413	-1.3357
117426726	chr11:117426726:C:T	3.47484e-06	-1.42821e-10	-0.661646	0.000217305	-1.42821e-10	-0.658707	0.00021743	-1.42821e-10	-0.658696
117426745	chr11:117426745:C:A	3.2695e-06	-1.42821e-10	-0.722555	0.000211129	-1.42821e-10	-0.687541	0.000211261	-1.42821e-10	-0.687479
117426850	chr11:117426850:C:T	2.00918e-06	-1.42821e-10	-1.20947	0.000127491	-1.42821e-10	-1.19196	0.000127566	-1.42821e-10	-1.19194
117426976	chr11:117426976:C:A	1.98158e-05	-1.42821e-10	1.07928	0.00110904	-1.42821e-10	0.971242	0.00110967	-1.42821e-10	0.971249
117427224	chr11:117427224:C:T	1.84778e-06	-1.42821e-10	-1.29321	0.000118433	-1.42821e-10	-1.26566	0.000118503	-1.42821e-10	-1.26563
117427656	chr11:117427656:A:G	2.44375e-06	-1.42821e-10	-1.01366	0.000148778	-1.42821e-10	-1.03756	0.000148863	-1.42821e-10	-1.03755
117427839	chr11:117427839:G:A	1.30939e-06	-1.63763	-3.37191e-10	8.58445e-05	-1.58747	-3.37191e-10	8.58948e-05	-1.58745	-3.37191e-10
117428299	chr11:117428299:T:C	5.223e-06	0.934496	-1.18862	0.000140001	0.113671	-1.21203	0.000140101	0.113802	-1.21201
117428730	chr11:117428730:G:A	1.84203e-06	-1.42821e-10	-1.29633	0.000117719	-1.42821e-10	-1.27171	0.000117787	-1.42821e-10	-1.27169
117428834	chr11:117428834:A:C	1.39844e-06	-1.57184	-3.37191e-10	8.2822e-05	-1.62332	-3.37191e-10	8.28676e-05	-1.62333	-3.37191e-10
117428914	chr11:117428914:G:A	0.000176974	3.26881	-3.37191e-10	0.00184606	1.4808	-3.37191e-10	0.00184727	1.48089	-3.37191e-10
117429254	chr11:117429254:C:T	3.00511e-06	-1.42821e-10	-0.80688	0.000188881	-1.42821e-10	-0.798894	0.000188981	-1.42821e-10	-0.798924
117429324	chr11:117429324:T:C	2.04977e-06	-0.646019	-0.543447	9.16577e-05	-0.997902	-0.524047	9.17187e-05	-0.997802	-0.524043
117429351	chr11:117429351:G:T	5.0615e-07	-1.25243	-1.33569	2.57227e-05	-1.45689	-1.33575	2.57389e-05	-1.45682	-1.33575
117429493	chr11:117429493:TC:T	5.08993e-07	-1.2495	-1.33302	2.50711e-05	-1.4844	-1.33389	2.50863e-05	-1.48436	-1.33389
117430460	chr11:117430460:G:T	3.07321e-06	-1.42821e-10	-0.784472	0.000201741	-1.42821e-10	-0.733023	0.000201863	-1.42821e-10	-0.73298
117430504	chr11:117430504:C:T	2.0091e-06	-1.42821e-10	-1.20951	0.000123731	-1.42821e-10	-1.2219	0.0001238	-1.42821e-10	-1.2219
117431102	chr11:117431102:C:T	3.86383e-07	-1.68471	-1.17341	2.75584e-05	-1.60848	-1.11522	2.75737e-05	-1.60848	-1.11523
117431131	chr11:117431131:A:G	2.19748e-06	-1.11988	-3.37191e-10	0.000133783	-1.14379	-3.37191e-10	0.000133862	-1.14377	-3.37191e-10
117431224	chr11:117431224:C:T	1.43405e-06	-0.498925	-1.04777	0.000123772	-0.19925	-1.02232	0.000123829	-0.199302	-1.02237
117431322	chr11:117431322:G:C	4.53575e-07	-1.40325	-1.29454	2.31245e-05	-1.62538	-1.27373	2.3136e-05	-1.62542	-1.27376
117431401	chr11:117431401:G:C	1.77597e-06	-1.42821e-10	-1.33285	0.000110567	-1.42821e-10	-1.33438	0.000110629	-1.42821e-10	-1.33439
117431484	chr11:117431484:T:C	1.7776e-06	-1.42821e-10	-1.33193	0.000110923	-1.42821e-10	-1.33118	0.000110985	-1.42821e-10	-1.33118
117431550	chr11:117431550:G:A	1.79376e-06	-1.42821e-10	-1.32288	0.000111699	-1.42821e-10	-1.3242	0.000111763	-1.42821e-10	-1.32419
117431740	chr11:117431740:G:A	1.9751e-06	-1.42821e-10	-1.22657	0.000125163	-1.42821e-10	-1.21039	0.000125235	-1.42821e-10	-1.21038
117431752	chr11:117431752:T:C	1.816e-06	-1.42821e-10	-1.31056	0.000112971	-1.42821e-10	-1.31288	0.000113034	-1.42821e-10	-1.31288
117431922	chr11:117431922:GA:G	8.047e-07	-1.6745	-0.449977	5.17541e-05	-1.65233	-0.441171	5.17843e-05	-1.65232	-0.441164
117432116	chr11:117432116:C:T	1.85497e-06	-1.42821e-10	-1.28932	0.000115317	-1.42821e-10	-1.29233	0.000115384	-1.42821e-10	-1.29231
117432194	chr11:117432194:G:A	1.8051e-06	-1.67815	0.361573	0.000118732	-1.65617	0.393031	0.0001188	-1.65616	0.39303
117432392	chr11:117432392:T:C	4.54113e-07	-1.53047	-1.16613	2.95235e-05	-1.51391	-1.14092	2.95395e-05	-1.51389	-1.14095
117432526	chr11:117432526:C:T	2.34155e-06	-0.947889	-0.10849	0.000131987	-1.10322	-0.0540892	0.00013203	-1.10337	-0.0541736
117432528	chr11:117432528:G:A	3.13872e-06	-1.42821e-10	-0.763379	0.000195162	-1.42821e-10	-0.76618	0.000195281	-1.42821e-10	-0.766134
117432714	chr11:117432714:C:T	9.91189e-06	-0.496584	0.883125	0.000548645	-0.833904	1.10135	0.000548883	-0.833888	1.1012
117432825	chr11:117432825:T:C	2.12836e-06	-1.00449	-0.147348	0.0001454	-0.916136	-0.144384	0.000145498	-0.916085	-0.144327
117432951	chr11:117432951:C:T	1.28089e-06	-1.65964	-3.37191e-10	8.02609e-05	-1.65473	-3.37191e-10	8.02975e-05	-1.65483	-3.37191e-10
117433949	chr11:117433949:T:C	1.81652e-06	-1.42821e-10	-1.31027	0.000113559	-1.42821e-10	-1.30769	0.000113623	-1.42821e-10	-1.30768
117434127	chr11:117434127:T:C	1.83879e-06	-1.42821e-10	-1.29809	0.00011438	-1.42821e-10	-1.30048	0.000114446	-1.42821e-10	-1.30047
117434141	chr11:117434141:T:C	1.83782e-06	-1.42821e-10	-1.29861	0.000114321	-1.42821e-10	-1.301	0.000114388	-1.42821e-10	-1.30098
117434231	chr11:117434231:C:T	6.30125e-07	-1.6641	-0.70493	4.51571e-05	-1.63409	-0.595767	4.51812e-05	-1.63413	-0.595761
117434294	chr11:117434294:C:T	1.91748e-06	-1.42821e-10	-1.25618	0.000119184	-1.42821e-10	-1.25934	0.00011925	-1.42821e-10	-1.25935
117434674	chr11:117434674:C:T	1.83909e-06	-1.42821e-10	-1.29792	0.000114398	-1.42821e-10	-1.30033	0.000114464	-1.42821e-10	-1.30031
117434702	chr11:117434702:C:T	5.97277e-07	-1.14436	-1.27821	3.05044e-05	-1.31009	-1.31204	3.05225e-05	-1.31006	-1.31204
117434745	chr11:117434745:C:T	1.11536e-06	-0.470713	-1.3273	5.568e-05	-0.696633	-1.32376	5.57001e-05	-0.696833	-1.32376
117434927	chr11:117434927:A:G	1.85353e-06	-1.42821e-10	-1.2901	0.000115729	-1.42821e-10	-1.28876	0.000115793	-1.42821e-10	-1.28877
117435024	chr11:117435024:A:G	2.04712e-06	-1.42821e-10	-1.19076	0.000126999	-1.42821e-10	-1.19583	0.000127074	-1.42821e-10	-1.1958
117435320	chr11:117435320:C:T	3.12073e-06	-1.42821e-10	-0.769125	0.000192278	-1.42821e-10	-0.781069	0.000192382	-1.42821e-10	-0.781088
117435472	chr11:117435472:A:C	2.22118e-06	-1.42821e-10	-1.10915	0.00014362	-1.42821e-10	-1.07284	0.000143697	-1.42821e-10	-1.07287
117436286	chr11:117436286:T:C	1.4025e-06	-1.35039	-0.218546	8.77801e-05	-1.36383	-0.201342	8.78235e-05	-1.36388	-0.20136
117436339	chr11:117436339:C:G	1.52943e-06	-1.4823	-3.37191e-10	8.51213e-05	-1.59593	-3.37191e-10	8.51702e-05	-1.59592	-3.37191e-10
117436346	chr11:117436346:T:C	2.02841e-06	-1.42821e-10	-1.19994	0.000130084	-1.42821e-10	-1.17183	0.000130154	-1.42821e-10	-1.17185
117436406	chr11:117436406:C:T	3.48872e-07	-1.63369	-1.32656	2.14819e-05	-1.66976	-1.30304	2.14943e-05	-1.66975	-1.30304
117436503	chr11:117436503:C:T	9.34771e-07	-0.978843	-0.995804	4.83979e-05	-1.16842	-0.992135	4.84183e-05	-1.16857	-0.992119
117436747	chr11:117436747:T:A	1.77158e-06	-1.42821e-10	-1.33532	0.000110422	-1.42821e-10	-1.3357	0.000110484	-1.42821e-10	-1.3357
117436765	chr11:117436765:A:G	3.423e-06	-1.42821e-10	-0.676677	0.000214846	-1.42821e-10	-0.670087	0.000214959	-1.42821e-10	-0.670124
117436851	chr11:117436851:T:C	2.23484e-06	-1.42821e-10	-1.10302	0.000138157	-1.42821e-10	-1.11162	0.000138232	-1.42821e-10	-1.11164
117436986	chr11:117436986:G:T	4.70179e-06	-1.42821e-10	-0.359251	0.000288921	-1.42821e-10	-0.373858	0.000289091	-1.42821e-10	-0.373831
117437012	chr11:117437012:C:T	1.77171e-06	-1.42821e-10	-1.33525	0.000110884	-1.42821e-10	-1.33153	0.000110946	-1.42821e-10	-1.33153
117437716	chr11:117437716:T:C	5.35344e-07	-1.63317	-0.898868	3.4339e-05	-1.62633	-0.877401	3.43569e-05	-1.62632	-0.877446
117437991	chr11:117437991:T:C	1.90665e-06	-1.42821e-10	-1.26185	0.000121035	-1.42821e-10	-1.24393	0.000121102	-1.42821e-10	-1.24394
117438079	chr11:117438079:G:A	3.65323e-07	-1.60497	-1.3092	2.12332e-05	-1.6549	-1.32954	2.12454e-05	-1.65489	-1.32954
117438141	chr11:117438141:C:G	1.44774e-06	-1.44415	-0.0930402	9.61738e-05	-1.38448	-0.0893714	9.62323e-05	-1.38446	-0.0893436
117438169	chr11:117438169:G:C	1.8235e-06	-1.42821e-10	-1.30644	0.000117434	-1.42821e-10	-1.27413	0.000117502	-1.42821e-10	-1.27412
117438220	chr11:117438220:G:T	1.33865e-06	-0.452787	-1.16274	7.33341e-05	-0.676664	-1.06832	7.33599e-05	-0.676823	-1.06837
117438265	chr11:117438265:T:C	1.26628e-05	-0.842804	1.47428	0.000965377	-1.09645	1.92895	0.000965771	-1.09641	1.92877
117438267	chr11:117438267:T:C	6.58031e-07	-1.00802	-1.31768	4.05461e-05	-1.05251	-1.28506	4.05655e-05	-1.05257	-1.28508
117438320	chr11:117438320:G:GA	1.20856e-06	-0.541283	-1.17648	6.65386e-05	-0.756881	-1.08535	6.65626e-05	-0.757034	-1.0854
117438363	chr11:117438363:C:T	2.17535e-06	-1.13	-3.37191e-10	0.00011604	-1.28608	-3.37191e-10	0.000116104	-1.28608	-3.37191e-10
117438386	chr11:117438386:A:T	2.01183e-06	-1.42821e-10	-1.20815	0.000125097	-1.42821e-10	-1.21092	0.000125168	-1.42821e-10	-1.21091
117438444	chr11:117438444:G:A	1.43453e-05	-1.42821e-10	0.756228	0.0010372	-1.42821e-10	0.90427	0.0010377	-1.42821e-10	0.90419
117438613	chr11:117438613:G:C	1.7952e-06	-1.42821e-10	-1.32208	0.000111778	-1.42821e-10	-1.3235	0.000111842	-1.42821e-10	-1.32349
117438779	chr11:117438779:G:A	1.13742e-06	-0.617189	-1.16124	6.4576e-05	-0.807252	-1.06492	6.45993e-05	-0.807401	-1.06497
117438811	chr11:117438811:G:A	1.35543e-06	-1.4671	-0.135982	9.03563e-05	-1.44311	-0.0931404	9.03865e-05	-1.44322	-0.0932604
117439100	chr11:117439100:TC:T	1.79542e-06	-1.42821e-10	-1.32196	0.000111787	-1.42821e-10	-1.32342	0.00011185	-1.42821e-10	-1.32341
117439273	chr11:117439273:C:T	1.02647e-06	-0.995293	-0.885777	5.97721e-05	-1.22164	-0.727829	5.98038e-05	-1.22161	-0.727891
117439478	chr11:117439478:C:T	8.57756e-05	2.54454	-3.37191e-10	0.0015162	1.28395	-3.37191e-10	0.00151721	1.28406	-3.37191e-10
117439557	chr11:117439557:G:A	1.86943e-06	-1.42821e-10	-1.28156	0.000116446	-1.42821e-10	-1.28258	0.000116513	-1.42821e-10	-1.28257
117439771	chr11:117439771:A:G	2.11067e-06	-1.16019	-3.37191e-10	0.000118856	-1.2621	-3.37191e-10	0.000118917	-1.26215	-3.37191e-10
117440624	chr11:117440624:G:A	2.06984e-06	-1.42821e-10	-1.17972	0.00013256	-1.42821e-10	-1.15298	0.000132633	-1.42821e-10	-1.15299
117440649	chr11:117440649:C:T	1.85335e-06	-1.57616	0.285964	0.000124705	-1.55672	0.342664	0.000124748	-1.5568	0.342524
117440734	chr11:117440734:A:G	2.03494e-06	-1.42821e-10	-1.19673	0.000126622	-1.42821e-10	-1.1988	0.000126698	-1.42821e-10	-1.19877
117440777	chr11:117440777:C:T	1.77082e-06	-1.42821e-10	-1.33575	0.000110489	-1.42821e-10	-1.3351	0.000110551	-1.42821e-10	-1.3351
117440791	chr11:117440791:G:A	5.84018e-07	-1.68543	-0.759584	3.72906e-05	-1.68448	-0.73679	3.73081e-05	-1.68447	-0.736888
117440835	chr11:117440835:C:T	1.81307e-06	-1.42821e-10	-1.31217	0.000113586	-1.42821e-10	-1.30745	0.000113649	-1.42821e-10	-1.30745
117440850	chr11:117440850:G:A	1.89256e-06	-1.42821e-10	-1.26927	0.000119539	-1.42821e-10	-1.25637	0.000119603	-1.42821e-10	-1.25639
117441373	chr11:117441373:A:G	7.07894e-07	-1.11423	-1.13843	4.53457e-05	-1.18996	-1.03573	4.53659e-05	-1.19002	-1.03579
117441390	chr11:117441390:T:G	1.86761e-06	-1.42821e-10	-1.28254	0.000116127	-1.42821e-10	-1.28533	0.000116194	-1.42821e-10	-1.28531
117441481	chr11:117441481:A:G	7.02925e-06	-0.927669	0.970556	0.000476396	-1.18099	1.30723	0.00047655	-1.18097	1.30697
117441713	chr11:117441713:A:G	7.30529e-06	-1.1816	1.263	0.000542945	-1.37999	1.63699	0.000543154	-1.37997	1.63679
117441860	chr11:117441860:G:A	1.71244e-06	-1.53757	0.168294	0.000115267	-1.518	0.225241	0.000115306	-1.51809	0.225107
117441886	chr11:117441886:T:G	6.42203e-07	-1.02381	-1.32623	3.75917e-05	-1.11202	-1.30121	3.76095e-05	-1.11208	-1.30123
117442115	chr11:117442115:ATG:A	1.85339e-06	-1.42821e-10	-1.29018	0.000115311	-1.42821e-10	-1.29237	0.000115378	-1.42821e-10	-1.29236
117442120	chr11:117442120:AGT:A	6.73333e-07	-1.68241	-0.620303	4.58415e-05	-1.68663	-0.528196	4.58645e-05	-1.68662	-0.528256
117442138	chr11:117442138:T:G	1.90789e-06	-1.42821e-10	-1.26119	0.000118169	-1.42821e-10	-1.26789	0.000118236	-1.42821e-10	-1.26789
117442149	chr11:117442149:G:A	3.98216e-06	-0.525368	-3.37191e-10	0.00029691	-0.346581	-3.37191e-10	0.000297099	-0.346505	-3.37191e-10
117442246	chr11:117442246:A:G	2.38213e-05	-1.15309	2.41648	0.00205396	-1.35797	2.94549	0.0020546	-1.35795	2.94521
117442251	chr11:117442251:CAT:C	1.80511e-06	-1.42821e-10	-1.31657	0.000112157	-1.42821e-10	-1.32011	0.00011222	-1.42821e-10	-1.32011
117442308	chr11:117442308:T:C	0.0001472	-1.42821e-10	3.0846	0.0159904	-1.42821e-10	3.63974	0.0159947	-1.42821e-10	3.63944
117442439	chr11:117442439:CTG:C	1.78343e-06	-1.42821e-10	-1.32866	0.000113334	-1.42821e-10	-1.30967	0.000113399	-1.42821e-10	-1.30966
117442458	chr11:117442458:C:T	3.86357e-07	-1.64032	-1.21786	2.33221e-05	-1.67717	-1.21344	2.33341e-05	-1.67718	-1.21348
117442515	chr11:117442515:T:C	0.000200567	-1.42821e-10	3.39395	0.021487	-1.42821e-10	3.93519	0.0214926	-1.42821e-10	3.93489
117442861	chr11:117442861:G:C	1.68103e-06	-1.67532	0.287537	0.000115226	-1.65292	0.359804	0.000115285	-1.65294	0.359774
117443166	chr11:117443166:A:G	1.73592e-06	-1.67443	0.318772	0.000119054	-1.65084	0.390406	0.000119113	-1.65086	0.390367
117443232	chr11:117443232:C:A	2.4161e-06	-1.02504	-3.37191e-10	0.000132845	-1.15083	-3.37191e-10	0.00013292	-1.15082	-3.37191e-10
117443328	chr11:117443328:C:T	3.99344e-07	-1.61054	-1.21459	3.16539e-05	-1.32959	-1.25555	3.167e-05	-1.32966	-1.25554
117443445	chr11:117443445:G:A	2.54827e-06	-1.42821e-10	-0.971781	0.000164494	-1.42821e-10	-0.937133	0.000164585	-1.42821e-10	-0.937143
117443688	chr11:117443688:G:C	2.66141e-06	-1.42821e-10	-0.928339	0.000174282	-1.42821e-10	-0.879337	0.000174373	-1.42821e-10	-0.879374
117444215	chr11:117444215:G:T	7.92732e-06	-1.29105	1.45418	0.000573595	-1.46834	1.78026	0.000573846	-1.46832	1.78011
117444334	chr11:117444334:T:C	1.35498e-06	-1.6034	-3.37191e-10	9.09005e-05	-1.53024	-3.37191e-10	9.09537e-05	-1.53022	-3.37191e-10
117444475	chr11:117444475:T:C	1.69189e-06	-0.505422	-0.875923	6.47731e-05	-1.11133	-0.75779	6.48024e-05	-1.11128	-0.757945
117444610	chr11:117444610:G:A	1.37996e-06	-1.58514	-3.37191e-10	8.4817e-05	-1.59951	-3.37191e-10	8.48644e-05	-1.59952	-3.37191e-10
117444716	chr11:117444716:G:A	2.77092e-05	-1.42821e-10	1.41457	0.00181695	-1.42821e-10	1.4649	0.00181805	-1.42821e-10	1.46495
117444976	chr11:117444976:A:G	1.73515e-06	-0.447977	-0.908124	9.60375e-05	-0.648258	-0.827013	9.60897e-05	-0.648291	-0.826998
117445605	chr11:117445605:G:A	1.05635e-06	-1.23122	-0.621156	5.73143e-05	-1.37683	-0.614626	5.73375e-05	-1.37686	-0.614757
117445889	chr11:117445889:G:A	2.01884e-06	-0.700997	-0.503671	0.000120326	-0.720659	-0.529144	0.0001204	-0.720619	-0.52913
117446462	chr11:117446462:C:T	1.04883e-05	-1.42821e-10	0.443063	0.000653934	-1.42821e-10	0.442996	0.00065429	-1.42821e-10	0.442979
117446485	chr11:117446485:T:C	3.6671e-06	-1.42821e-10	-0.607792	0.000228418	-1.42821e-10	-0.608834	0.000228566	-1.42821e-10	-0.608748
117446877	chr11:117446877:T:C	1.57369e-05	-1.04386	1.89268	0.000825938	-1.22306	1.89957	0.00082624	-1.2231	1.89941
117446948	chr11:117446948:C:T	7.04046e-06	-1.12962	1.1741	0.000373635	-1.29304	1.17631	0.000373782	-1.29307	1.17617
117447081	chr11:117447081:G:A	2.66894e-05	-1.42821e-10	1.37707	0.00176137	-1.42821e-10	1.43384	0.00176244	-1.42821e-10	1.43388
117447092	chr11:117447092:C:T	2.01083e-06	-1.42821e-10	-1.20864	0.000128762	-1.42821e-10	-1.18205	0.000128834	-1.42821e-10	-1.18205
117447139	chr11:117447139:T:G	1.69256e-06	-1.38095	-3.37191e-10	0.000102642	-1.40876	-3.37191e-10	0.000102697	-1.40879	-3.37191e-10
117447225	chr11:117447225:A:T	1.39897e-05	-0.996615	1.72774	0.000724755	-1.18055	1.72637	0.000725027	-1.18059	1.72622
117447319	chr11:117447319:C:G	2.02302e-06	-1.42821e-10	-1.2026	0.000129165	-1.42821e-10	-1.17892	0.000129237	-1.42821e-10	-1.17893
117447374	chr11:117447374:C:T	1.78279e-06	-1.42821e-10	-1.32901	0.00011101	-1.42821e-10	-1.33039	0.000111072	-1.42821e-10	-1.3304
117447432	chr11:117447432:G:A	1.5507e-06	-0.253897	-1.21459	5.37483e-05	-0.804458	-1.25124	5.37783e-05	-0.804489	-1.25121
117447457	chr11:117447457:T:G	4.19787e-06	-1.42821e-10	-0.472615	0.000258313	-1.42821e-10	-0.485838	0.000258465	-1.42821e-10	-0.485812
117447608	chr11:117447608:T:C	2.09102e-06	-1.36105	0.191508	0.000128039	-1.464	0.276325	0.000128078	-1.46402	0.276084
117448524	chr11:117448524:A:C	2.59085e-06	-0.955206	-3.37191e-10	0.00015997	-0.965023	-3.37191e-10	0.000160067	-0.96498	-3.37191e-10
117448544	chr11:117448544:G:A	5.22664e-07	-1.31484	-1.24117	3.15104e-05	-1.36586	-1.22384	3.15272e-05	-1.36588	-1.22384
117448900	chr11:117448900:ACAGGAATGTTCACAGCAGCAC:A	1.27158e-06	-1.66693	-3.37191e-10	7.78515e-05	-1.68521	-3.37191e-10	7.78952e-05	-1.68521	-3.37191e-10
117449004	chr11:117449004:A:G	3.37834e-06	-1.41684	0.727032	0.000194734	-1.51604	0.747661	0.000194832	-1.51606	0.747632
117449212	chr11:117449212:G:A	2.93212e-06	-1.42821e-10	-0.831469	0.000196884	-1.42821e-10	-0.757395	0.000197003	-1.42821e-10	-0.757351
117449282	chr11:117449282:T:C	3.58292e-06	-1.44387	0.81285	0.000206891	-1.53746	0.829642	0.000206996	-1.53749	0.829613
117449476	chr11:117449476:A:AAAGC	7.216e-07	-0.927515	-1.30596	4.48463e-05	-0.939006	-1.29776	4.48727e-05	-0.938969	-1.29777
117449704	chr11:117449704:C:A	2.50493e-06	-1.42821e-10	-0.988932	0.000157729	-1.42821e-10	-0.979132	0.000157822	-1.42821e-10	-0.979104
117449714	chr11:117449714:C:T	7.40804e-07	-1.26954	-0.937675	3.51018e-05	-1.58648	-0.895281	3.51203e-05	-1.58646	-0.895334
117449840	chr11:117449840:GA:G	1.28881e-06	-1.6754	0.0219267	7.91079e-05	-1.68383	0.0146303	7.91456e-05	-1.68383	0.0145438
117450260	chr11:117450260:C:T	3.8643e-07	-1.66112	-1.19688	2.29372e-05	-1.67764	-1.22961	2.29502e-05	-1.67765	-1.2296
117450564	chr11:117450564:G:A	7.6613e-06	-1.42821e-10	0.128989	0.000487547	-1.42821e-10	0.149376	0.000487854	-1.42821e-10	0.149444
117450704	chr11:117450704:G:T	3.46842e-06	-1.42821e-10	-0.663496	0.00022258	-1.42821e-10	-0.634723	0.000222711	-1.42821e-10	-0.634697
117450890	chr11:117450890:G:A	7.05841e-07	-0.971019	-1.28454	5.67359e-05	-0.729374	-1.27223	5.67655e-05	-0.729411	-1.27223
117451113	chr11:117451113:G:A	1.8952e-06	-1.42821e-10	-1.26787	0.000119934	-1.42821e-10	-1.25307	0.000120001	-1.42821e-10	-1.25307
117451181	chr11:117451181:T:G	4.4506e-06	-1.42821e-10	-0.414155	0.000272646	-1.42821e-10	-0.431838	0.000272824	-1.42821e-10	-0.431745
117451237	chr11:117451237:A:C	5.84669e-06	-1.42821e-10	-0.141317	0.000357509	-1.42821e-10	-0.160848	0.00035772	-1.42821e-10	-0.160821
117451383	chr11:117451383:C:A	1.36342e-06	-1.5972	-3.37191e-10	8.43463e-05	-1.60508	-3.37191e-10	8.43935e-05	-1.60508	-3.37191e-10
117451641	chr11:117451641:C:T	2.16675e-06	-1.62844	0.494469	0.000129079	-1.67253	0.492943	0.000129143	-1.67253	0.492879
117451738	chr11:117451738:A:C	9.66507e-07	-1.62316	-0.318098	5.74109e-05	-1.66948	-0.320296	5.74405e-05	-1.66948	-0.32034
117451747	chr11:117451747:G:A	3.25989e-06	-0.725499	-3.37191e-10	0.000170417	-0.901764	-3.37191e-10	0.000170507	-0.901794	-3.37191e-10
117451963	chr11:117451963:G:A	1.96764e-05	-1.42821e-10	1.07223	0.00131026	-1.42821e-10	1.13797	0.00131104	-1.42821e-10	1.13801
117452063	chr11:117452063:C:G	2.19494e-06	-1.42821e-10	-1.12104	0.000141096	-1.42821e-10	-1.09057	0.000141174	-1.42821e-10	-1.09058
117452066	chr11:117452066:T:C	2.21479e-06	-1.59994	0.487902	0.000130235	-1.65673	0.486064	0.000130299	-1.65674	0.486002
117452360	chr11:117452360:A:G	5.56957e-07	-1.4654	-1.02706	2.68489e-05	-1.65727	-1.09251	2.68645e-05	-1.65728	-1.09249
117452673	chr11:117452673:C:A	7.84967e-07	-1.64797	-0.501334	5.30599e-05	-1.68228	-0.386311	5.3085e-05	-1.68228	-0.386399
117452802	chr11:117452802:T:G	2.33184e-06	-1.42821e-10	-1.06053	0.000141375	-1.42821e-10	-1.08859	0.000141461	-1.42821e-10	-1.08855
117453118	chr11:117453118:A:G	4.80189e-07	-1.33743	-1.30334	2.24583e-05	-1.6101	-1.31825	2.24712e-05	-1.6101	-1.31823
117453186	chr11:117453186:C:T	1.7761e-06	-1.42821e-10	-1.33277	0.000111139	-1.42821e-10	-1.32923	0.000111201	-1.42821e-10	-1.32924
117453236	chr11:117453236:C:T	2.71902e-06	-1.59413	0.687202	0.00015798	-1.66089	0.683345	0.00015806	-1.66089	0.683295
117453805	chr11:117453805:G:A	9.39771e-07	-1.50749	-0.461827	6.53107e-05	-1.39306	-0.467791	6.53432e-05	-1.3931	-0.467813
117453946	chr11:117453946:G:C	1.06481e-06	-1.58673	-0.257671	6.17898e-05	-1.65721	-0.259065	6.18218e-05	-1.65721	-0.259103
117454100	chr11:117454100:T:A	1.80183e-06	-1.42821e-10	-1.31839	0.000112228	-1.42821e-10	-1.31948	0.000112291	-1.42821e-10	-1.31947
117454152	chr11:117454152:G:A	2.48691e-06	-1.55102	0.554865	0.000142471	-1.63664	0.555772	0.000142542	-1.63665	0.555717
117454248	chr11:117454248:T:C	4.12483e-07	-1.67854	-1.11421	3.0525e-05	-1.51022	-1.11124	3.05413e-05	-1.51024	-1.11125
117454412	chr11:117454412:T:C	1.37534e-05	-1.42821e-10	0.714095	0.000858301	-1.42821e-10	0.714945	0.000858765	-1.42821e-10	0.714924
117454515	chr11:117454515:T:C	1.80225e-06	-1.42821e-10	-1.31816	0.000112253	-1.42821e-10	-1.31926	0.000112316	-1.42821e-10	-1.31925
117454601	chr11:117454601:T:C	1.37534e-05	-1.42821e-10	0.714095	0.000858301	-1.42821e-10	0.714945	0.000858765	-1.42821e-10	0.714924
117454732	chr11:117454732:C:T	4.60277e-07	-1.67104	-1.01208	2.71225e-05	-1.67365	-1.06599	2.7138e-05	-1.67365	-1.06598
117454740	chr11:117454740:G:A	1.87029e-06	-1.68473	0.403626	0.000140701	-1.63749	0.544116	0.000140758	-1.63749	0.54396
117454762	chr11:117454762:T:C	1.05326e-06	-1.68671	-0.168592	8.17953e-05	-1.61386	-0.0219345	8.18327e-05	-1.61386	-0.0220367
117454873	chr11:117454873:G:T	2.37678e-06	-1.42821e-10	-1.04145	0.000147136	-1.42821e-10	-1.04865	0.000147227	-1.42821e-10	-1.0486
117455182	chr11:117455182:G:A	8.27357e-07	-1.41798	-0.678732	5.9757e-05	-1.27508	-0.674645	5.97847e-05	-1.27512	-0.674696
117455553	chr11:117455553:T:C	4.34311e-07	-1.54352	-1.19767	2.5617e-05	-1.61117	-1.18558	2.56293e-05	-1.61121	-1.18563
117455623	chr11:117455623:T:C	1.80219e-06	-1.42821e-10	-1.31819	0.000112249	-1.42821e-10	-1.31929	0.000112313	-1.42821e-10	-1.31929
117455703	chr11:117455703:G:A	1.38243e-06	-1.58335	-3.37191e-10	8.54354e-05	-1.59225	-3.37191e-10	8.54831e-05	-1.59225	-3.37191e-10
117455846	chr11:117455846:GT:G	3.36669e-06	-1.4743	0.781038	0.000187844	-1.58573	0.781325	0.000187936	-1.58573	0.781265
117455848	chr11:117455848:T:A	2.68739e-06	-1.51007	0.591445	0.000151748	-1.61015	0.592364	0.000151824	-1.61016	0.592306
117455990	chr11:117455990:C:T	1.92098e-06	-1.42821e-10	-1.25436	0.000124232	-1.42821e-10	-1.21786	0.000124303	-1.42821e-10	-1.21785
117456129	chr11:117456129:C:T	1.8023e-06	-1.42821e-10	-1.31813	0.000112256	-1.42821e-10	-1.31923	0.00011232	-1.42821e-10	-1.31922
117456457	chr11:117456457:TGTTA:T	2.41098e-06	-1.42821e-10	-1.02716	0.00014823	-1.42821e-10	-1.04125	0.000148309	-1.42821e-10	-1.04127
117456563	chr11:117456563:A:G	1.80163e-06	-1.42821e-10	-1.3185	0.000112215	-1.42821e-10	-1.31959	0.000112279	-1.42821e-10	-1.31959
117456682	chr11:117456682:T:TTC	1.77146e-06	-1.42821e-10	-1.33539	0.000110482	-1.42821e-10	-1.33516	0.000110544	-1.42821e-10	-1.33516
117456734	chr11:117456734:G:A	2.40238e-06	-1.42821e-10	-1.03074	0.000148671	-1.42821e-10	-1.03828	0.000148762	-1.42821e-10	-1.03822
117456932	chr11:117456932:C:T	2.11574e-06	-1.58615	0.428365	0.000124267	-1.64844	0.430863	0.000124329	-1.64844	0.430802
117457139	chr11:117457139:C:CA	2.16254e-06	-1.42821e-10	-1.13591	0.000131956	-1.42821e-10	-1.15754	0.000132034	-1.42821e-10	-1.15751
117457336	chr11:117457336:C:T	1.37198e-06	-1.59094	-3.37191e-10	8.48339e-05	-1.59931	-3.37191e-10	8.48814e-05	-1.59932	-3.37191e-10
117457759	chr11:117457759:G:A	1.80616e-06	-1.42821e-10	-1.31599	0.00011245	-1.42821e-10	-1.3175	0.000112513	-1.42821e-10	-1.31751
117457843	chr11:117457843:C:T	9.77894e-07	-1.5678	-0.361744	5.78815e-05	-1.61666	-0.364947	5.79114e-05	-1.61667	-0.364987
117457844	chr11:117457844:G:A	1.41704e-05	0.743965	-3.37191e-10	0.00078075	0.620245	-3.37191e-10	0.000781103	0.620135	-3.37191e-10
117457923	chr11:117457923:T:C	5.92849e-07	-1.19464	-1.23537	2.71673e-05	-1.488	-1.25	2.7184e-05	-1.48801	-1.24994
117457984	chr11:117457984:A:G	9.35926e-07	-1.50451	-0.468905	5.47827e-05	-1.56417	-0.472469	5.48107e-05	-1.56418	-0.47251
117458045	chr11:117458045:G:A	1.77632e-06	-1.42821e-10	-1.33265	0.000111318	-1.42821e-10	-1.32762	0.000111381	-1.42821e-10	-1.32762
117458117	chr11:117458117:C:G	2.36561e-06	-1.42821e-10	-1.04616	0.000148306	-1.42821e-10	-1.04073	0.000148398	-1.42821e-10	-1.04068
117458130	chr11:117458130:T:C	4.52452e-06	-1.42821e-10	-0.397682	0.000282998	-1.42821e-10	-0.394571	0.000283162	-1.42821e-10	-0.394552
117458241	chr11:117458241:G:T	5.79113e-06	-1.42821e-10	-0.150866	0.000354403	-1.42821e-10	-0.169576	0.000354612	-1.42821e-10	-0.169547
117458518	chr11:117458518:A:G	2.00472e-06	-1.42821e-10	-1.21169	0.000127832	-1.42821e-10	-1.1893	0.000127904	-1.42821e-10	-1.1893
117458573	chr11:117458573:C:G	4.09303e-07	-1.47497	-1.32552	2.37686e-05	-1.54375	-1.3279	2.37816e-05	-1.54376	-1.3279
117458699	chr11:117458699:G:A	4.90574e-07	-1.66173	-0.957645	3.79887e-05	-1.48912	-0.913598	3.80077e-05	-1.48915	-0.913633
117459077	chr11:117459077:C:T	3.27528e-06	-1.42821e-10	-0.72079	0.00021969	-1.42821e-10	-0.64779	0.000219812	-1.42821e-10	-0.647799
117459235	chr11:117459235:C:T	2.40267e-06	-1.42821e-10	-1.03061	0.000147776	-1.42821e-10	-1.04431	0.000147856	-1.42821e-10	-1.04433
117459299	chr11:117459299:G:A	1.79003e-06	-1.42821e-10	-1.32496	0.000111463	-1.42821e-10	-1.32632	0.000111525	-1.42821e-10	-1.32632
117459418	chr11:117459418:C:A	2.46726e-06	-1.42821e-10	-1.00408	0.000151685	-1.42821e-10	-1.0182	0.000151766	-1.42821e-10	-1.01823
117459610	chr11:117459610:A:G	1.35182e-06	-1.60574	-3.37191e-10	8.3635e-05	-1.61355	-3.37191e-10	8.36818e-05	-1.61355	-3.37191e-10
117460020	chr11:117460020:G:C	1.03566e-06	-1.54852	-0.323638	5.99958e-05	-1.62348	-0.32226	6.00263e-05	-1.62348	-0.322312
117460122	chr11:117460122:C:T	1.77273e-06	-1.42821e-10	-1.33467	0.000110421	-1.42821e-10	-1.33571	0.000110483	-1.42821e-10	-1.33571
117460228	chr11:117460228:C:T	1.24686e-06	-1.68656	-3.37191e-10	7.78084e-05	-1.68576	-3.37191e-10	7.7852e-05	-1.68576	-3.37191e-10
117460657	chr11:117460657:G:A	1.7782e-06	-1.42821e-10	-1.33159	0.000110821	-1.42821e-10	-1.33209	0.000110883	-1.42821e-10	-1.33209
117461090	chr11:117461090:C:T	1.35115e-05	-1.67762	2.37396	0.00107269	-1.66304	2.60096	0.00107304	-1.66304	2.60072
117461148	chr11:117461148:A:G	4.96529e-07	-1.29467	-1.31264	2.40434e-05	-1.53685	-1.3233	2.40569e-05	-1.53685	-1.32329
117461223	chr11:117461223:C:A	4.35528e-05	-1.42821e-10	1.86678	0.0028562	-1.42821e-10	1.91724	0.00285756	-1.42821e-10	1.91715
117461627	chr11:117461627:C:T	1.04346e-06	-0.829457	-1.03519	8.13605e-05	-0.599218	-1.0419	8.13928e-05	-0.599319	-1.04197
117461796	chr11:117461796:T:C	0.000133144	-1.2838	4.26803	0.00648316	-1.5739	4.31086	0.00648746	-1.57387	4.31092
117462350	chr11:117462350:G:A	1.77534e-06	-1.42821e-10	-1.3332	0.000110417	-1.42821e-10	-1.33574	0.000110479	-1.42821e-10	-1.33574
117462474	chr11:117462474:A:G	1.81563e-05	-1.42821e-10	0.991823	0.00123328	-1.42821e-10	1.07742	0.00123399	-1.42821e-10	1.07744
117462498	chr11:117462498:T:C	1.45383e-06	-1.19529	-0.337707	0.000113773	-1.00101	-0.304796	0.000113808	-1.00109	-0.304969
117462513	chr11:117462513:A:C	4.51053e-07	-1.68558	-1.01779	3.21443e-05	-1.63965	-0.930124	3.21605e-05	-1.63965	-0.930184
117462805	chr11:117462805:C:T	5.9372e-07	-1.14344	-1.2851	2.599e-05	-1.48297	-1.29933	2.6005e-05	-1.48298	-1.2993
117462941	chr11:117462941:G:A	1.89434e-05	-1.32313	2.35739	0.000940301	-1.59339	2.39958	0.000940888	-1.59336	2.39961
117463002	chr11:117463002:G:C	2.71416e-06	-1.42821e-10	-0.908711	0.000176899	-1.42821e-10	-0.864433	0.000176996	-1.42821e-10	-0.864444
117463010	chr11:117463010:G:A	2.33254e-06	-1.42821e-10	-1.06024	0.000150793	-1.42821e-10	-1.0241	0.000150876	-1.42821e-10	-1.02411
117463017	chr11:117463017:G:A	1.81179e-06	-1.42821e-10	-1.31288	0.000111067	-1.42821e-10	-1.32988	0.000111129	-1.42821e-10	-1.32988
117463236	chr11:117463236:A:G	9.61424e-07	-0.706084	-1.24045	7.2914e-05	-0.526577	-1.22415	7.29509e-05	-0.526622	-1.22416
117463633	chr11:117463633:C:T	4.99767e-07	-1.64136	-0.959442	3.19989e-05	-1.68557	-0.888736	3.20146e-05	-1.68557	-0.888808
117463802	chr11:117463802:C:T	6.11889e-07	-1.12766	-1.27074	2.65733e-05	-1.47299	-1.28711	2.65887e-05	-1.473	-1.28709
117463803	chr11:117463803:G:A	1.75175e-05	-1.33359	2.28959	0.000873702	-1.59874	2.33147	0.000874246	-1.59871	2.3315
117463940	chr11:117463940:G:A	1.70662e-05	-1.42821e-10	0.929909	0.00103653	-1.42821e-10	0.903621	0.00103721	-1.42821e-10	0.903719
117464115	chr11:117464115:T:C	6.28139e-07	-1.11751	-1.25467	2.73472e-05	-1.47853	-1.25286	2.73644e-05	-1.47849	-1.25284
117464169	chr11:117464169:C:A	5.71712e-07	-1.14972	-1.31659	2.51803e-05	-1.49835	-1.3156	2.51957e-05	-1.49831	-1.31559
117464319	chr11:117464319:G:A	1.24731e-06	-1.6862	-3.37191e-10	7.79959e-05	-1.68335	-3.37191e-10	7.804e-05	-1.68335	-3.37191e-10
117464358	chr11:117464358:T:A	6.88902e-07	-0.992428	-1.28742	2.98522e-05	-1.34124	-1.30251	2.98693e-05	-1.34126	-1.30248
117464432	chr11:117464432:G:A	6.27665e-07	-1.1149	-1.25804	2.73791e-05	-1.47393	-1.2563	2.73963e-05	-1.47389	-1.25628
117464444	chr11:117464444:C:T	1.4347e-06	-1.54624	-3.37191e-10	8.64576e-05	-1.58036	-3.37191e-10	8.65049e-05	-1.58037	-3.37191e-10
117464449	chr11:117464449:C:T	4.74962e-07	-1.68551	-0.966206	3.40562e-05	-1.64038	-0.871621	3.40734e-05	-1.64037	-0.871683
117464557	chr11:117464557:T:C	2.99611e-06	-1.42821e-10	-0.80988	0.000196315	-1.42821e-10	-0.760289	0.000196429	-1.42821e-10	-0.760269
117464707	chr11:117464707:G:A	6.08024e-07	-1.12851	-1.27623	2.66516e-05	-1.48228	-1.27488	2.66682e-05	-1.48224	-1.27486
117464801	chr11:117464801:G:A	6.2496e-07	-1.05178	-1.32548	3.99543e-05	-1.03101	-1.32126	3.99755e-05	-1.03104	-1.32127
117465006	chr11:117465006:T:C	9.58216e-07	-0.689233	-1.26064	3.7811e-05	-1.12742	-1.27999	3.78326e-05	-1.12744	-1.27996
117465275	chr11:117465275:C:T	5.94756e-07	-1.09172	-1.33508	3.78753e-05	-1.07201	-1.3337	3.78955e-05	-1.07204	-1.3337
117465377	chr11:117465377:C:T	1.41469e-06	-1.56028	-3.37191e-10	8.70954e-05	-1.57301	-3.37191e-10	8.71441e-05	-1.57301	-3.37191e-10
117465392	chr11:117465392:C:T	3.8799e-07	-1.51914	-1.33483	2.31396e-05	-1.56272	-1.33575	2.31519e-05	-1.56275	-1.33575
117465486	chr11:117465486:C:A	2.17194e-06	-1.42821e-10	-1.13157	0.000140408	-1.42821e-10	-1.09546	0.000140485	-1.42821e-10	-1.09547
117465794	chr11:117465794:T:C	2.51378e-06	-1.42821e-10	-0.985406	0.000163138	-1.42821e-10	-0.945413	0.000163228	-1.42821e-10	-0.945422
117465992	chr11:117465992:G:T	1.26811e-06	-1.66967	-3.37191e-10	7.80887e-05	-1.68216	-3.37191e-10	7.81323e-05	-1.68217	-3.37191e-10
117466231	chr11:117466231:C:T	6.60912e-07	-0.986022	-1.33531	4.21257e-05	-0.965225	-1.33413	4.21481e-05	-0.965255	-1.33413
117466245	chr11:117466245:A:G	6.2229e-07	-1.54403	-0.837511	3.53156e-05	-1.68483	-0.79085	3.53337e-05	-1.68483	-0.790906
117466296	chr11:117466296:G:A	6.76533e-07	-1.01093	-1.28703	2.83588e-05	-1.40892	-1.28615	2.83766e-05	-1.40887	-1.28613
117466316	chr11:117466316:C:T	1.44929e-06	-1.53612	-3.37191e-10	8.91212e-05	-1.55001	-3.37191e-10	8.91711e-05	-1.55002	-3.37191e-10
117466573	chr11:117466573:C:A	4.41049e-07	-1.64302	-1.08277	2.80907e-05	-1.68494	-1.01963	2.81052e-05	-1.68494	-1.01967
117466730	chr11:117466730:C:A	1.7383e-05	-1.42821e-10	0.948297	0.00110724	-1.42821e-10	0.96962	0.00110771	-1.42821e-10	0.969475
117466992	chr11:117466992:G:A	6.56927e-07	-1.05194	-1.27544	2.79651e-05	-1.43522	-1.27383	2.79826e-05	-1.43518	-1.27381
117467427	chr11:117467427:T:G	2.56852e-06	-1.42821e-10	-0.963862	0.000171712	-1.42821e-10	-0.894193	0.000171811	-1.42821e-10	-0.894175
117467614	chr11:117467614:T:C	2.98262e-06	-0.814393	-3.37191e-10	0.000206234	-0.710997	-3.37191e-10	0.000206349	-0.711003	-3.37191e-10
117467839	chr11:117467839:G:A	6.62462e-07	-0.99818	-1.32081	2.51213e-05	-1.51085	-1.30544	2.51354e-05	-1.51083	-1.30547
117468031	chr11:117468031:T:C	1.56763e-05	-1.42821e-10	0.844956	0.000954216	-1.42821e-10	0.820879	0.000954843	-1.42821e-10	0.820975
117468173	chr11:117468173:T:C	2.90664e-06	-1.42821e-10	-0.840197	0.000190157	-1.42821e-10	-0.79216	0.000190268	-1.42821e-10	-0.792139
117468196	chr11:117468196:G:A	4.71688e-07	-1.34251	-1.31612	3.01654e-05	-1.30796	-1.32536	3.01822e-05	-1.30795	-1.32536
117468353	chr11:117468353:C:T	2.06202e-06	-1.42821e-10	-1.18351	0.000132183	-1.42821e-10	-1.15583	0.00013226	-1.42821e-10	-1.1558
117468487	chr11:117468487:A:G	1.43452e-06	-1.54636	-3.37191e-10	8.82874e-05	-1.55941	-3.37191e-10	8.83367e-05	-1.55942	-3.37191e-10
117469177	chr11:117469177:C:T	4.91499e-07	-1.29014	-1.32735	3.21225e-05	-1.25249	-1.31796	3.21409e-05	-1.25249	-1.31795
117469523	chr11:117469523:G:A	1.03791e-06	-1.18118	-0.688804	4.64257e-05	-1.5403	-0.661857	4.64542e-05	-1.54026	-0.66184
117469569	chr11:117469569:C:T	3.68687e-07	-1.68203	-1.22298	2.56383e-05	-1.59084	-1.20508	2.56512e-05	-1.59087	-1.20512
117469783	chr11:117469783:A:AG	7.55583e-07	-0.85171	-1.33575	4.81558e-05	-0.830378	-1.33519	4.81813e-05	-0.83041	-1.33519
117469846	chr11:117469846:G:A	5.58339e-06	-1.42821e-10	-0.187397	0.000367535	-1.42821e-10	-0.133193	0.000367743	-1.42821e-10	-0.133187
117470302	chr11:117470302:G:A	1.8133e-06	-1.42821e-10	-1.31204	0.000115203	-1.42821e-10	-1.29331	0.000115269	-1.42821e-10	-1.2933
117470337	chr11:117470337:A:G	2.02798e-06	-1.42821e-10	-1.20015	0.000125866	-1.42821e-10	-1.20479	0.00012594	-1.42821e-10	-1.20476
117470447	chr11:117470447:C:T	4.52259e-07	-1.37347	-1.32722	2.16085e-05	-1.64333	-1.32359	2.16204e-05	-1.64332	-1.32361
117470493	chr11:117470493:T:C	2.37827e-06	-1.26747	0.226645	0.000137542	-1.26519	0.14911	0.000137616	-1.2652	0.149101
117470663	chr11:117470663:G:A	1.96545e-06	-1.42821e-10	-1.23147	0.000126018	-1.42821e-10	-1.20359	0.000126087	-1.42821e-10	-1.2036
117470750	chr11:117470750:T:C	4.88392e-06	1.01441	-1.33566	0.000231315	0.739502	-1.33573	0.000231486	0.73968	-1.33573
117470858	chr11:117470858:T:C	1.31171e-06	-1.63586	-3.37191e-10	8.21959e-05	-1.6309	-3.37191e-10	8.22434e-05	-1.63089	-3.37191e-10
117470867	chr11:117470867:ACAAG:A	6.17179e-06	1.044	-1.1312	0.000284365	0.726656	-1.11641	0.000284567	0.726838	-1.11644
117471001	chr11:117471001:C:G	3.57344e-07	-1.61209	-1.32416	2.20474e-05	-1.61916	-1.32765	2.20588e-05	-1.61921	-1.32765
117471092	chr11:117471092:G:T	7.20107e-07	-1.52266	-0.712887	6.18259e-05	-1.2372	-0.678484	6.18532e-05	-1.23719	-0.678617
117471505	chr11:117471505:A:G	6.13519e-07	-1.44993	-0.945809	3.1841e-05	-1.65614	-0.923111	3.18562e-05	-1.65614	-0.923204
117471571	chr11:117471571:A:G	2.27305e-06	-1.42821e-10	-1.08607	0.000138069	-1.42821e-10	-1.11226	0.000138149	-1.42821e-10	-1.11224
117471598	chr11:117471598:T:A	1.77162e-06	-1.42821e-10	-1.3353	0.000110453	-1.42821e-10	-1.33542	0.000110515	-1.42821e-10	-1.33542
117471618	chr11:117471618:T:C	5.18653e-06	0.76121	-1.02234	0.000253501	0.499507	-1.00415	0.000253675	0.499676	-1.00419
117471633	chr11:117471633:A:C	3.48146e-07	-1.64559	-1.31674	2.14816e-05	-1.65111	-1.3217	2.14929e-05	-1.65114	-1.32171
117471957	chr11:117471957:T:C	1.72615e-06	-1.3613	-3.37191e-10	0.000116052	-1.28597	-3.37191e-10	0.000116119	-1.28595	-3.37191e-10
117472469	chr11:117472469:C:A	1.80441e-06	-1.42821e-10	-1.31696	0.000112803	-1.42821e-10	-1.31436	0.000112868	-1.42821e-10	-1.31436
117472482	chr11:117472482:T:C	3.48293e-06	0.675916	-1.33524	0.00017517	0.458708	-1.33296	0.000175264	0.458683	-1.33296
117472677	chr11:117472677:G:A	6.92997e-07	-1.03505	-1.23887	7.32262e-05	-0.519268	-1.22719	7.32586e-05	-0.519357	-1.22722
117472684	chr11:117472684:C:T	6.48775e-07	-1.10034	-1.23952	6.68911e-05	-0.609203	-1.22774	6.69208e-05	-0.60929	-1.22777
117472700	chr11:117472700:T:G	1.80054e-06	-1.42821e-10	-1.31911	0.000111559	-1.42821e-10	-1.32546	0.000111622	-1.42821e-10	-1.32545
117472782	chr11:117472782:C:T	1.77681e-06	-1.42821e-10	-1.33238	0.000110756	-1.42821e-10	-1.33268	0.000110818	-1.42821e-10	-1.33269
117473450	chr11:117473450:T:A	2.7002e-06	0.419753	-1.33362	0.000132427	0.181509	-1.33548	0.000132494	0.181451	-1.33548
117473528	chr11:117473528:G:A	6.70131e-07	-1.20991	-1.09757	2.96924e-05	-1.5676	-1.08152	2.9707e-05	-1.56759	-1.0816
117474151	chr11:117474151:C:T	1.48283e-06	-1.51324	-3.37191e-10	9.41534e-05	-1.49508	-3.37191e-10	9.42089e-05	-1.49506	-3.37191e-10
117474372	chr11:117474372:C:T	1.88231e-06	-1.42821e-10	-1.27469	0.000118043	-1.42821e-10	-1.26896	0.000118107	-1.42821e-10	-1.26898
117474700	chr11:117474700:C:T	6.39141e-07	-1.0573	-1.29753	4.04546e-05	-1.05175	-1.28808	4.04781e-05	-1.05172	-1.28809
117474784	chr11:117474784:T:G	2.24581e-06	-1.42821e-10	-1.09813	0.00014265	-1.42821e-10	-1.07962	0.000142731	-1.42821e-10	-1.07961
117475205	chr11:117475205:A:G	1.80911e-06	-1.42821e-10	-1.31436	0.000113121	-1.42821e-10	-1.31155	0.000113185	-1.42821e-10	-1.31154
117475406	chr11:117475406:C:G	1.29348e-06	-1.64986	-3.37191e-10	8.14477e-05	-1.64005	-3.37191e-10	8.14943e-05	-1.64004	-3.37191e-10
117475543	chr11:117475543:G:C	4.8682e-06	-1.42821e-10	-0.324469	0.000304329	-1.42821e-10	-0.3219	0.000304493	-1.42821e-10	-0.321923
117475764	chr11:117475764:C:T	2.53636e-06	-1.42821e-10	-0.976462	0.000158553	-1.42821e-10	-0.973918	0.000158642	-1.42821e-10	-0.973921
117475798	chr11:117475798:C:T	8.79964e-06	0.685941	-0.418423	0.000268265	-0.0653907	-0.382644	0.000268322	-0.0655344	-0.38285
117475843	chr11:117475843:G:A	1.89192e-06	-1.2696	-3.37191e-10	0.000110832	-1.332	-3.37191e-10	0.000110894	-1.33199	-3.37191e-10
117475938	chr11:117475938:G:C	1.24906e-06	-1.6848	-3.37191e-10	7.81037e-05	-1.68197	-3.37191e-10	7.81478e-05	-1.68197	-3.37191e-10
117476314	chr11:117476314:G:A	4.15778e-07	-1.46913	-1.31566	2.61432e-05	-1.46077	-1.31565	2.61586e-05	-1.46075	-1.31564
117476343	chr11:117476343:T:C	6.83881e-07	-1.14767	-1.1395	2.95143e-05	-1.52845	-1.12669	2.95291e-05	-1.52844	-1.12676
117476492	chr11:117476492:C:T	1.42026e-05	1.21949	-0.473256	0.000619757	0.876855	-0.487537	0.000620174	0.877012	-0.487583
117476685	chr11:117476685:C:T	7.07568e-07	-1.04269	-1.21043	2.83252e-05	-1.47782	-1.21844	2.83396e-05	-1.47781	-1.2185
117476702	chr11:117476702:A:T	4.45295e-06	-1.42821e-10	-0.413627	0.000265865	-1.42821e-10	-0.45702	0.000266015	-1.42821e-10	-0.457018
117476709	chr11:117476709:G:A	2.20103e-06	-1.42821e-10	-1.11827	0.00013412	-1.42821e-10	-1.14127	0.000134196	-1.42821e-10	-1.14127
117476877	chr11:117476877:T:C	3.72858e-07	-1.56433	-1.32943	2.33926e-05	-1.55736	-1.33023	2.34063e-05	-1.55734	-1.33022
117477232	chr11:117477232:C:T	5.41757e-07	-1.64518	-0.874955	3.35549e-05	-1.65911	-0.867713	3.35739e-05	-1.65913	-0.867688
117477369	chr11:117477369:T:A	5.09607e-06	-1.42821e-10	-0.278724	0.000318401	-1.42821e-10	-0.276699	0.000318571	-1.42821e-10	-0.276726
117477430	chr11:117477430:T:C	8.86364e-07	-1.68445	-0.343372	5.35365e-05	-1.68001	-0.379631	5.35685e-05	-1.68002	-0.379594
117477596	chr11:117477596:G:A	2.23918e-06	-1.42821e-10	-1.10108	0.000135946	-1.42821e-10	-1.12775	0.000136023	-1.42821e-10	-1.12775
117478192	chr11:117478192:C:T	3.79896e-07	-1.56634	-1.30872	3.07513e-05	-1.30869	-1.30538	3.07682e-05	-1.30869	-1.3054
117478572	chr11:117478572:G:A	1.69256e-06	-1.38095	-3.37191e-10	0.000100237	-1.43248	-3.37191e-10	0.000100293	-1.43248	-3.37191e-10
117478686	chr11:117478686:A:G	3.82226e-07	-1.56358	-1.30535	2.3399e-05	-1.572	-1.31532	2.34109e-05	-1.57206	-1.31531
117478767	chr11:117478767:C:T	3.55956e-07	-1.67435	-1.26579	2.19936e-05	-1.68097	-1.26829	2.2006e-05	-1.68097	-1.26828
117478902	chr11:117478902:C:T	1.58306e-06	-0.213104	-1.23473	0.00010476	-0.167235	-1.2211	0.000104812	-0.16727	-1.22113
117478935	chr11:117478935:G:A	3.98628e-06	-1.42821e-10	-0.524334	0.000257357	-1.42821e-10	-0.489544	0.000257486	-1.42821e-10	-0.489604
117479102	chr11:117479102:A:G	5.43644e-07	-1.59314	-0.923515	3.3448e-05	-1.61313	-0.916891	3.34662e-05	-1.61316	-0.916879
117479318	chr11:117479318:T:C	6.53109e-07	-1.22199	-1.11122	6.88083e-05	-0.69885	-1.10984	6.88384e-05	-0.698954	-1.10986
117479383	chr11:117479383:G:A	9.81313e-07	-1.65832	-0.267732	5.99796e-05	-1.63717	-0.308835	6.00149e-05	-1.6372	-0.308776
117479391	chr11:117479391:A:G	9.63892e-06	-1.42821e-10	0.358615	0.000599645	-1.42821e-10	0.356329	0.000599966	-1.42821e-10	0.356302
117479422	chr11:117479422:G:A	7.49439e-07	-1.09252	-1.1031	3.22631e-05	-1.48036	-1.08573	3.22802e-05	-1.48033	-1.08579
117479465	chr11:117479465:T:C	1.77114e-06	-1.42821e-10	-1.33557	0.000110422	-1.42821e-10	-1.3357	0.000110484	-1.42821e-10	-1.3357
117479605	chr11:117479605:G:A	3.62758e-07	-1.63762	-1.28359	2.24339e-05	-1.64402	-1.28542	2.24462e-05	-1.64404	-1.28541
117479621	chr11:117479621:G:A	3.65515e-07	-1.62989	-1.28375	2.25001e-05	-1.64087	-1.28562	2.25124e-05	-1.6409	-1.28561
117479906	chr11:117479906:C:A	3.61893e-07	-1.64669	-1.27691	2.22147e-05	-1.66015	-1.27911	2.22271e-05	-1.66017	-1.2791
117479988	chr11:117479988:A:G	1.83879e-06	-1.42821e-10	-1.29808	0.000114515	-1.42821e-10	-1.29931	0.00011458	-1.42821e-10	-1.2993
117480189	chr11:117480189:G:A	1.91655e-06	-1.42821e-10	-1.25667	0.000121198	-1.42821e-10	-1.24259	0.000121264	-1.42821e-10	-1.2426
117480200	chr11:117480200:G:C	1.90332e-06	-1.42821e-10	-1.2636	0.000120277	-1.42821e-10	-1.25021	0.000120343	-1.42821e-10	-1.25023
117480251	chr11:117480251:C:T	3.55215e-07	-1.64411	-1.29812	2.18534e-05	-1.65583	-1.29982	2.18655e-05	-1.65585	-1.29982
117480718	chr11:117480718:A:G	4.0168e-07	-1.49234	-1.32696	3.97741e-05	-1.03114	-1.32565	3.97938e-05	-1.03121	-1.32565
117481034	chr11:117481034:G:A	1.0641e-05	-1.42821e-10	0.457524	0.000661447	-1.42821e-10	0.45442	0.0006618	-1.42821e-10	0.454392
117481300	chr11:117481300:G:A	1.77288e-06	-1.42821e-10	-1.33459	0.000110613	-1.42821e-10	-1.33397	0.000110675	-1.42821e-10	-1.33397
117481371	chr11:117481371:C:T	3.50776e-06	-0.652216	-3.37191e-10	0.00023967	-0.560747	-3.37191e-10	0.000239815	-0.560706	-3.37191e-10
117481384	chr11:117481384:G:A	2.29682e-06	-1.42821e-10	-1.07567	0.000139252	-1.42821e-10	-1.10372	0.00013933	-1.42821e-10	-1.10372
117481649	chr11:117481649:G:A	3.35873e-06	-0.69563	-3.37191e-10	0.000232491	-0.591157	-3.37191e-10	0.000232621	-0.59116	-3.37191e-10
117481689	chr11:117481689:G:C	7.04242e-05	-1.42821e-10	2.34734	0.0044193	-1.42821e-10	2.35373	0.00442186	-1.42821e-10	2.35374
117482234	chr11:117482234:G:A	8.89099e-07	-1.63736	-0.387382	5.43383e-05	-1.62315	-0.421628	5.43706e-05	-1.62316	-0.42159
117482288	chr11:117482288:A:G	3.49131e-07	-1.68657	-1.27293	2.1767e-05	-1.68548	-1.27413	2.17794e-05	-1.68548	-1.27413
117482571	chr11:117482571:G:A	8.7801e-07	-1.61938	-0.417916	5.38638e-05	-1.60179	-0.451759	5.38958e-05	-1.6018	-0.451722
117482579	chr11:117482579:G:T	3.49567e-07	-1.68651	-1.27175	2.17964e-05	-1.68573	-1.27254	2.18089e-05	-1.68572	-1.27253
117482616	chr11:117482616:G:A	4.53444e-06	-1.42821e-10	-0.395492	0.00028178	-1.42821e-10	-0.398882	0.00028191	-1.42821e-10	-0.398984
117482648	chr11:117482648:CTGTGA:C	3.84761e-07	-1.57502	-1.2873	2.35225e-05	-1.58108	-1.30097	2.35348e-05	-1.58112	-1.30097
117483097	chr11:117483097:C:T	3.85051e-07	-1.57114	-1.29043	2.35513e-05	-1.57721	-1.30362	2.35636e-05	-1.57726	-1.30361
117483822	chr11:117483822:T:C	1.9046e-06	-1.42821e-10	-1.26292	0.000120371	-1.42821e-10	-1.24943	0.000120437	-1.42821e-10	-1.24945
117483867	chr11:117483867:T:C	3.50467e-07	-1.62416	-1.33152	3.01805e-05	-1.30222	-1.33059	3.01958e-05	-1.30227	-1.3306
117483990	chr11:117483990:G:A	1.38287e-06	-1.58303	-3.37191e-10	0.0001055	-1.3813	-3.37191e-10	0.000105557	-1.38132	-3.37191e-10
117484189	chr11:117484189:G:A	4.02115e-07	-1.59569	-1.22252	3.3342e-05	-1.29147	-1.24172	3.33603e-05	-1.29152	-1.24169
117484284	chr11:117484284:G:A	4.21598e-06	-1.42821e-10	-0.468312	0.000261937	-1.42821e-10	-0.471907	0.000262058	-1.42821e-10	-0.472005
117484357	chr11:117484357:C:T	1.88156e-06	-1.42821e-10	-1.27509	0.000118782	-1.42821e-10	-1.26272	0.000118847	-1.42821e-10	-1.26273
117484778	chr11:117484778:G:C	8.95181e-07	-1.60458	-0.413347	5.50339e-05	-1.58532	-0.446741	5.50666e-05	-1.58532	-0.446703
117484780	chr11:117484780:G:A	2.54067e-06	-1.42821e-10	-0.974767	0.000162871	-1.42821e-10	-0.947054	0.00016296	-1.42821e-10	-0.947065
117485267	chr11:117485267:C:T	2.40427e-06	-1.42821e-10	-1.02995	0.000145448	-1.42821e-10	-1.06019	0.00014553	-1.42821e-10	-1.06019
117485275	chr11:117485275:G:A	2.44452e-06	-1.42821e-10	-1.01335	0.000154545	-1.42821e-10	-0.999527	0.000154626	-1.42821e-10	-0.999563
117485370	chr11:117485370:G:A	1.77373e-06	-1.42821e-10	-1.33411	0.000110604	-1.42821e-10	-1.33405	0.000110666	-1.42821e-10	-1.33406
117485391	chr11:117485391:C:T	2.44452e-06	-1.42821e-10	-1.01335	0.000154545	-1.42821e-10	-0.999527	0.000154626	-1.42821e-10	-0.999563
117485561	chr11:117485561:C:G	3.87954e-07	-1.59541	-1.25865	2.36103e-05	-1.6023	-1.27603	2.36228e-05	-1.60234	-1.27602
117485825	chr11:117485825:G:A	1.89012e-06	-1.42821e-10	-1.27055	0.000119357	-1.42821e-10	-1.25789	0.000119422	-1.42821e-10	-1.25791
117485946	chr11:117485946:C:T	1.77235e-06	-1.42821e-10	-1.33489	0.000110535	-1.42821e-10	-1.33467	0.000110597	-1.42821e-10	-1.33468
117486143	chr11:117486143:C:G	3.68284e-07	-1.58669	-1.3194	3.31562e-05	-1.22163	-1.31715	3.3173e-05	-1.22168	-1.31716
117486193	chr11:117486193:C:G	2.19441e-06	-1.59443	0.473151	0.000131797	-1.57396	0.415217	0.000131878	-1.57397	0.415277
117486285	chr11:117486285:T:G	1.99297e-06	-1.42821e-10	-1.21757	0.000124661	-1.42821e-10	-1.21441	0.000124732	-1.42821e-10	-1.2144
117486687	chr11:117486687:C:T	2.34944e-06	0.277262	-1.33028	0.00011616	0.0448015	-1.32984	0.000116241	0.0449348	-1.32984
117487505	chr11:117487505:A:C	8.81644e-07	-1.65902	-0.374136	6.35432e-05	-1.45059	-0.437704	6.35826e-05	-1.45062	-0.437609
117487598	chr11:117487598:C:T	2.07386e-06	-1.65621	0.478429	0.000123576	-1.64336	0.420207	0.000123652	-1.64337	0.420263
117487636	chr11:117487636:C:A	2.11725e-06	-1.57616	0.419083	0.000127568	-1.55388	0.36252	0.000127646	-1.55389	0.362576
117487696	chr11:117487696:G:A	6.50087e-06	-1.42821e-10	-0.035258	0.000404885	-1.42821e-10	-0.0364061	0.000405103	-1.42821e-10	-0.0364297
117488081	chr11:117488081:A:AG	3.41147e-06	-1.42821e-10	-0.68005	0.000212487	-1.42821e-10	-0.68113	0.000212592	-1.42821e-10	-0.681195
117488192	chr11:117488192:C:T	7.02239e-06	-1.42821e-10	0.0419108	0.000436449	-1.42821e-10	0.0386623	0.000436639	-1.42821e-10	0.0385363
117488386	chr11:117488386:T:C	2.23375e-06	-1.42821e-10	-1.10351	0.000135564	-1.42821e-10	-1.13056	0.000135641	-1.42821e-10	-1.13056
117488457	chr11:117488457:G:A	1.77939e-06	-1.42821e-10	-1.33093	0.000110936	-1.42821e-10	-1.33105	0.000110999	-1.42821e-10	-1.33105
117488671	chr11:117488671:C:T	2.53138e-06	-0.978429	-3.37191e-10	0.000136031	-1.12713	-3.37191e-10	0.000136101	-1.12717	-3.37191e-10
117488681	chr11:117488681:G:A	1.69284e-06	-1.38079	-3.37191e-10	9.58793e-05	-1.47692	-3.37191e-10	9.59325e-05	-1.47693	-3.37191e-10
117489139	chr11:117489139:C:T	1.95419e-06	-1.23722	-3.37191e-10	0.000112642	-1.3158	-3.37191e-10	0.000112701	-1.31583	-3.37191e-10
117489211	chr11:117489211:C:T	1.77445e-06	-1.42821e-10	-1.3337	0.000110436	-1.42821e-10	-1.33558	0.000110498	-1.42821e-10	-1.33558
117489578	chr11:117489578:G:C	4.49708e-06	-1.42821e-10	-0.403765	0.000279095	-1.42821e-10	-0.408458	0.000279224	-1.42821e-10	-0.408558
117489896	chr11:117489896:G:A	5.14473e-06	-1.42821e-10	-0.269221	0.000318614	-1.42821e-10	-0.276031	0.000318757	-1.42821e-10	-0.276142
117490025	chr11:117490025:A:G	1.83264e-06	-1.42821e-10	-1.30144	0.000114787	-1.42821e-10	-1.29693	0.000114852	-1.42821e-10	-1.29693
117490450	chr11:117490450:C:T	8.63013e-07	-0.837764	-1.21676	5.2084e-05	-0.868027	-1.21913	5.21141e-05	-0.868024	-1.21911
117490732	chr11:117490732:A:G	4.20675e-07	-1.46713	-1.30596	2.08191e-05	-1.68463	-1.3195	2.08306e-05	-1.68463	-1.31952
117491146	chr11:117491146:C:T	1.018e-05	-0.193041	0.606271	0.000593108	-0.282147	0.627513	0.000593319	-0.282194	0.627355
117491218	chr11:117491218:C:T	1.77269e-06	-1.42821e-10	-1.3347	0.000110616	-1.42821e-10	-1.33395	0.000110678	-1.42821e-10	-1.33395
117491359	chr11:117491359:C:T	7.94709e-07	-0.841764	-1.29521	4.853e-05	-0.854024	-1.3038	4.85549e-05	-0.854078	-1.3038
117491435	chr11:117491435:T:C	1.78493e-06	-1.42821e-10	-1.32781	0.000111938	-1.42821e-10	-1.32206	0.000112	-1.42821e-10	-1.32207
117491450	chr11:117491450:G:A	1.31204e-06	-1.63561	-3.37191e-10	8.11057e-05	-1.64426	-3.37191e-10	8.1151e-05	-1.64426	-3.37191e-10
117491616	chr11:117491616:A:C	1.27792e-06	-1.66196	-3.37191e-10	8.03577e-05	-1.65352	-3.37191e-10	8.04036e-05	-1.65351	-3.37191e-10
117491642	chr11:117491642:C:T	1.77642e-06	-1.42821e-10	-1.33259	0.000110921	-1.42821e-10	-1.33119	0.000110983	-1.42821e-10	-1.3312
117491710	chr11:117491710:G:A	1.51066e-05	0.73695	0.0709888	0.000817918	0.560556	0.106196	0.000818188	0.560485	0.106036
117492105	chr11:117492105:G:A	7.73022e-06	-1.56144	1.69938	0.000434429	-1.66011	1.69413	0.000434592	-1.66011	1.69394
117492233	chr11:117492233:G:A	5.26398e-07	-1.3919	-1.15699	3.59731e-05	-1.31083	-1.14641	3.59881e-05	-1.31094	-1.14645
117492351	chr11:117492351:C:T	3.80506e-07	-1.66003	-1.21342	2.53038e-05	-1.61336	-1.1957	2.53177e-05	-1.61339	-1.19568
117493176	chr11:117493176:A:T	3.52674e-06	-0.282294	-0.364527	0.00025459	-0.133171	-0.367183	0.000254646	-0.133441	-0.367255
117493179	chr11:117493179:C:T	1.79121e-06	-1.42821e-10	-1.3243	0.000111956	-1.42821e-10	-1.3219	0.000112019	-1.42821e-10	-1.3219
117493255	chr11:117493255:C:T	1.81455e-06	-1.42821e-10	-1.31136	0.000112271	-1.42821e-10	-1.31909	0.000112334	-1.42821e-10	-1.3191
117493465	chr11:117493465:C:T	5.10418e-07	-1.61674	-0.962982	3.42664e-05	-1.56305	-0.942793	3.42872e-05	-1.56306	-0.942735
117494106	chr11:117494106:G:A	3.47371e-07	-1.62924	-1.33531	2.31297e-05	-1.56531	-1.33359	2.31417e-05	-1.56535	-1.33358
117494226	chr11:117494226:A:T	1.8499e-06	-1.42821e-10	-1.29206	0.0001172	-1.42821e-10	-1.27613	0.00011727	-1.42821e-10	-1.2761
117494280	chr11:117494280:A:G	1.80081e-06	-1.42821e-10	-1.31896	0.000112021	-1.42821e-10	-1.32132	0.000112084	-1.42821e-10	-1.32132
117495106	chr11:117495106:C:A	6.37202e-07	-1.55843	-0.799427	3.95683e-05	-1.58978	-0.772204	3.95854e-05	-1.58982	-0.772296
117495396	chr11:117495396:C:G	3.42603e-07	-1.64439	-1.33399	2.05582e-05	-1.68477	-1.33198	2.05699e-05	-1.68476	-1.33198
117495798	chr11:117495798:C:T	1.32445e-06	-1.6262	-3.37191e-10	8.38349e-05	-1.61116	-3.37191e-10	8.38824e-05	-1.61116	-3.37191e-10
117496258	chr11:117496258:T:C	1.58582e-06	-1.67953	0.23344	9.32459e-05	-1.68064	0.175865	9.32899e-05	-1.68062	0.17576
117496481	chr11:117496481:A:C	4.19609e-07	-1.46099	-1.31464	2.658e-05	-1.45208	-1.30776	2.65946e-05	-1.45209	-1.30777
117496859	chr11:117496859:A:G	1.32812e-06	-1.62343	-3.37191e-10	8.41723e-05	-1.60714	-3.37191e-10	8.42199e-05	-1.60714	-3.37191e-10
117497123	chr11:117497123:G:A	3.50606e-07	-1.62341	-1.33188	2.12685e-05	-1.64881	-1.33397	2.12807e-05	-1.6488	-1.33397
117497467	chr11:117497467:A:T	3.79705e-07	-1.54611	-1.32944	2.38421e-05	-1.53977	-1.32879	2.38556e-05	-1.53977	-1.32879
117497584	chr11:117497584:T:TG	1.3751e-06	-1.58867	-3.37191e-10	8.60784e-05	-1.58475	-3.37191e-10	8.61269e-05	-1.58475	-3.37191e-10
117497643	chr11:117497643:C:T	1.34257e-06	-1.61261	-3.37191e-10	8.51972e-05	-1.59504	-3.37191e-10	8.52454e-05	-1.59504	-3.37191e-10
117497754	chr11:117497754:C:T	3.55545e-06	-1.42821e-10	-0.638711	0.000228667	-1.42821e-10	-0.607743	0.000228801	-1.42821e-10	-0.607718
117497983	chr11:117497983:G:T	2.50432e-06	-1.42821e-10	-0.989175	0.000163102	-1.42821e-10	-0.945637	0.000163191	-1.42821e-10	-0.94565
117498089	chr11:117498089:C:T	3.92706e-07	-1.67981	-1.16208	2.41559e-05	-1.68374	-1.17174	2.41705e-05	-1.68373	-1.17171
117498090	chr11:117498090:A:G	7.78929e-07	-1.23671	-0.920317	5.05268e-05	-1.1988	-0.918706	5.05474e-05	-1.19891	-0.918752
117498131	chr11:117498131:A:G	1.31972e-06	-1.62977	-3.37191e-10	8.35552e-05	-1.6145	-3.37191e-10	8.36025e-05	-1.6145	-3.37191e-10
117498267	chr11:117498267:T:C	1.3589e-06	-1.60052	-3.37191e-10	8.5055e-05	-1.59671	-3.37191e-10	8.5103e-05	-1.59671	-3.37191e-10
117499514	chr11:117499514:G:T	5.05599e-07	-1.46428	-1.12493	3.1813e-05	-1.44696	-1.13318	3.18278e-05	-1.44703	-1.1332
117500116	chr11:117500116:G:T	1.80266e-06	-1.68489	0.366957	0.000105731	-1.68451	0.305394	0.000105778	-1.68451	0.305286
117500450	chr11:117500450:G:C	1.77123e-06	-1.42821e-10	-1.33552	0.00011042	-1.42821e-10	-1.33572	0.000110482	-1.42821e-10	-1.33572
117500848	chr11:117500848:T:G	2.20635e-05	1.59009	-0.403364	0.00149004	1.6683	-0.401749	0.00149028	1.66801	-0.401857
117501109	chr11:117501109:T:C	3.38218e-06	0.378392	-1.06707	0.00020114	0.347758	-1.08377	0.00020125	0.347743	-1.08377
117501350	chr11:117501350:C:T	1.78076e-06	-1.42821e-10	-1.33015	0.00011114	-1.42821e-10	-1.32922	0.000111203	-1.42821e-10	-1.32921
117501382	chr11:117501382:T:C	1.53963e-05	1.40169	-0.574756	0.000999911	1.44351	-0.575858	0.00100011	1.44322	-0.575931
117501411	chr11:117501411:T:A	1.05021e-05	1.08411	-0.639727	0.000675136	1.12626	-0.651352	0.000675282	1.12598	-0.651425
117501566	chr11:117501566:G:A	4.3109e-07	-1.50496	-1.24367	2.67887e-05	-1.49971	-1.25232	2.68018e-05	-1.49974	-1.25236
117501773	chr11:117501773:G:A	4.01324e-07	-1.50775	-1.31243	2.60158e-05	-1.47647	-1.30483	2.60304e-05	-1.47646	-1.30484
117501778	chr11:117501778:C:T	1.77747e-06	-1.42821e-10	-1.33201	0.000110554	-1.42821e-10	-1.33451	0.000110616	-1.42821e-10	-1.33451
117501783	chr11:117501783:G:A	1.77843e-06	-1.42821e-10	-1.33146	0.000110981	-1.42821e-10	-1.33065	0.000111044	-1.42821e-10	-1.33065
117502340	chr11:117502340:C:G	1.63362e-06	-0.146788	-1.26961	0.000130456	0.106609	-1.27558	0.000130495	0.106352	-1.27559
117502717	chr11:117502717:A:G	1.7038e-06	-0.153889	-1.22044	0.00013572	0.0994027	-1.22882	0.00013576	0.0991423	-1.22883
117503047	chr11:117503047:A:G	1.84148e-06	-1.42821e-10	-1.29662	0.000112931	-1.42821e-10	-1.31324	0.000112994	-1.42821e-10	-1.31324
117503232	chr11:117503232:T:C	1.8024e-06	-0.052402	-1.26567	0.000147614	0.225523	-1.27093	0.000147658	0.22526	-1.27093
117503673	chr11:117503673:T:C	2.04686e-06	-1.42821e-10	-1.19088	0.000127257	-1.42821e-10	-1.19381	0.00012733	-1.42821e-10	-1.19379
117503755	chr11:117503755:C:T	1.11994e-06	-1.68324	-0.110678	6.95189e-05	-1.67702	-0.121392	6.95503e-05	-1.67702	-0.121502
117504321	chr11:117504321:AAG:A	1.81913e-06	-1.42821e-10	-1.30884	0.000113816	-1.42821e-10	-1.30543	0.000113879	-1.42821e-10	-1.30544
117504746	chr11:117504746:G:A	2.28845e-06	0.0787401	-1.15806	0.000189115	0.370435	-1.16809	0.000189169	0.37016	-1.16809
117504774	chr11:117504774:G:C	3.95655e-07	-1.55072	-1.28369	2.22682e-05	-1.64405	-1.2928	2.22807e-05	-1.64404	-1.29282
117504881	chr11:117504881:G:A	4.44412e-06	0.564061	-0.979673	0.000293239	0.602825	-0.961846	0.000293372	0.602677	-0.961807
117505212	chr11:117505212:G:A	1.78405e-06	-1.42821e-10	-1.32831	0.000111041	-1.42821e-10	-1.33011	0.000111104	-1.42821e-10	-1.33011
117505236	chr11:117505236:G:A	1.63772e-06	-0.114568	-1.29932	0.000134888	0.168322	-1.30389	0.000134929	0.168066	-1.30389
117505396	chr11:117505396:A:C	5.50064e-07	-1.29806	-1.20686	2.92395e-05	-1.47422	-1.19026	2.92557e-05	-1.4742	-1.1903
117505698	chr11:117505698:G:A	3.83146e-07	-1.64851	-1.21802	2.31206e-05	-1.66936	-1.22992	2.31332e-05	-1.66936	-1.22995
117505929	chr11:117505929:G:T	1.99927e-06	-1.42821e-10	-1.21441	0.000126202	-1.42821e-10	-1.20213	0.000126272	-1.42821e-10	-1.20213
117506420	chr11:117506420:T:G	8.24062e-07	-1.23856	-0.862144	5.45448e-05	-1.19546	-0.845527	5.45654e-05	-1.19558	-0.845591
117506461	chr11:117506461:T:C	1.91821e-06	-1.42821e-10	-1.2558	0.000123009	-1.42821e-10	-1.22776	0.000123075	-1.42821e-10	-1.22777
117506675	chr11:117506675:G:C	1.04249e-05	1.38053	-0.943532	0.000640376	1.3584	-0.936352	0.000640687	1.35837	-0.936401
117506706	chr11:117506706:C:T	1.93445e-06	-1.42821e-10	-1.24737	0.000123434	-1.42821e-10	-1.22431	0.000123502	-1.42821e-10	-1.22432
117506803	chr11:117506803:T:C	3.83071e-07	-1.6822	-1.18453	2.50668e-05	-1.65375	-1.16472	2.50809e-05	-1.65377	-1.16469
117507289	chr11:117507289:C:T	1.59297e-06	-1.4416	-3.37191e-10	0.000103957	-1.39604	-3.37191e-10	0.000104016	-1.39602	-3.37191e-10
117507401	chr11:117507401:G:A	1.95136e-06	0.00194116	-1.24061	0.000161317	0.29053	-1.24717	0.000161365	0.290265	-1.24717
117507784	chr11:117507784:G:C	1.88338e-06	-1.42821e-10	-1.27413	0.000117926	-1.42821e-10	-1.26996	0.000117991	-1.42821e-10	-1.26996
117508109	chr11:117508109:G:A	1.84266e-06	-1.29598	-3.37191e-10	0.000100661	-1.42825	-3.37191e-10	0.000100717	-1.42826	-3.37191e-10
117508251	chr11:117508251:C:T	2.11705e-06	-1.42821e-10	-1.15717	0.000135897	-1.42821e-10	-1.12811	0.000135973	-1.42821e-10	-1.12812
117508371	chr11:117508371:T:C	2.79308e-06	0.433236	-1.31328	0.000235594	0.738748	-1.31665	0.000235657	0.738455	-1.31665
117508857	chr11:117508857:C:T	4.88091e-07	-1.44982	-1.17463	2.92913e-05	-1.5058	-1.15692	2.93071e-05	-1.50578	-1.15696
117508956	chr11:117508956:C:G	1.86392e-06	-1.42821e-10	-1.28451	0.00011891	-1.42821e-10	-1.26164	0.000118975	-1.42821e-10	-1.26166
117508976	chr11:117508976:A:C	1.77338e-06	-1.42821e-10	-1.33431	0.000110425	-1.42821e-10	-1.33567	0.000110487	-1.42821e-10	-1.33567
117509371	chr11:117509371:C:G	7.00674e-07	-1.53791	-0.724998	4.33931e-05	-1.57444	-0.695265	4.34115e-05	-1.57449	-0.695361
117509388	chr11:117509388:A:G	3.61261e-07	-1.66821	-1.25714	2.20008e-05	-1.6816	-1.26733	2.20128e-05	-1.6816	-1.26735
117509393	chr11:117509393:A:G	8.90035e-06	0.953799	-0.674902	0.000711053	1.17592	-0.649185	0.000711173	1.17563	-0.649283
117509594	chr11:117509594:A:G	1.33562e-06	-1.61779	-3.37191e-10	8.39795e-05	-1.60944	-3.37191e-10	8.40279e-05	-1.60942	-3.37191e-10
117510135	chr11:117510135:C:T	2.22459e-06	0.177936	-1.28556	0.000184067	0.466484	-1.29119	0.000184121	0.466214	-1.2912
117510176	chr11:117510176:C:T	1.77997e-06	-1.42821e-10	-1.3306	0.00011167	-1.42821e-10	-1.32446	0.000111733	-1.42821e-10	-1.32446
117510337	chr11:117510337:T:C	1.8052e-06	-1.03487	-0.281649	0.00014193	-0.882282	-0.202392	0.000141965	-0.882439	-0.202552
117512084	chr11:117512084:A:C	2.17643e-06	-1.12951	-3.37191e-10	0.000153329	-1.00743	-3.37191e-10	0.000153423	-1.00738	-3.37191e-10
117512500	chr11:117512500:G:A	1.20394e-05	1.90585	-1.32486	0.000607752	1.68945	-1.3197	0.000607936	1.68919	-1.31969
117512814	chr11:117512814:C:T	2.06938e-06	-1.42821e-10	-1.17995	0.000130019	-1.42821e-10	-1.17233	0.000130091	-1.42821e-10	-1.17233
117512979	chr11:117512979:C:T	7.97914e-06	1.49694	-1.3273	0.000424133	1.34136	-1.33133	0.000424262	1.34111	-1.33133
117513657	chr11:117513657:C:T	4.59614e-07	-1.43746	-1.2471	2.95731e-05	-1.39561	-1.25753	2.95896e-05	-1.39562	-1.25753
117513697	chr11:117513697:C:T	9.88896e-07	-1.28857	-0.629785	6.67788e-05	-1.2661	-0.572529	6.67969e-05	-1.26621	-0.572703
117513735	chr11:117513735:T:C	3.96789e-07	-1.60526	-1.22629	2.60109e-05	-1.55477	-1.22673	2.60244e-05	-1.5548	-1.22674
117513954	chr11:117513954:G:A	1.88972e-06	-1.42821e-10	-1.27076	0.000118529	-1.42821e-10	-1.26485	0.000118595	-1.42821e-10	-1.26486
117513958	chr11:117513958:A:G	7.91022e-06	1.47828	-1.31732	0.00041753	1.30544	-1.31109	0.000417662	1.30519	-1.31109
117514239	chr11:117514239:T:C	2.82668e-06	-1.42821e-10	-0.868091	0.000178073	-1.42821e-10	-0.857815	0.000178172	-1.42821e-10	-0.857824
117514519	chr11:117514519:T:C	2.58943e-06	-1.42821e-10	-0.955756	0.000162974	-1.42821e-10	-0.946422	0.000163064	-1.42821e-10	-0.946431
117514718	chr11:117514718:T:C	0.000100012	2.69809	-3.37191e-10	0.002461	1.76831	-3.37191e-10	0.00246078	1.76766	-3.37191e-10
117514816	chr11:117514816:A:G	4.64154e-07	-1.53366	-1.14108	3.31079e-05	-1.38355	-1.15669	3.31246e-05	-1.3836	-1.1567
117514857	chr11:117514857:C:T	9.7624e-06	0.371344	-3.37191e-10	0.000460975	0.0933334	-3.37191e-10	0.000461208	0.0932785	-3.37191e-10
117514877	chr11:117514877:C:T	1.94571e-06	-1.42821e-10	-1.24157	0.000123386	-1.42821e-10	-1.22469	0.000123454	-1.42821e-10	-1.2247
117515140	chr11:117515140:T:C	2.77369e-06	-1.42821e-10	-0.887016	0.000173962	-1.42821e-10	-0.881175	0.000174059	-1.42821e-10	-0.881176
117515352	chr11:117515352:A:C	5.48038e-05	2.03952	0.0570438	0.00508556	2.33119	0.16296	0.00508471	2.33078	0.162647
117515851	chr11:117515851:C:T	2.58479e-06	-1.42821e-10	-0.957549	0.000159749	-1.42821e-10	-0.966407	0.000159837	-1.42821e-10	-0.966419
117515897	chr11:117515897:C:T	1.91558e-06	-1.25717	-3.37191e-10	0.000112795	-1.31444	-3.37191e-10	0.000112858	-1.31444	-3.37191e-10
117516210	chr11:117516210:C:T	4.11052e-07	-1.49147	-1.30476	2.40508e-05	-1.55302	-1.30683	2.40649e-05	-1.55302	-1.3068
117516886	chr11:117516886:A:G	4.42735e-06	-1.42821e-10	-0.419392	0.000272007	-1.42821e-10	-0.434183	0.000272158	-1.42821e-10	-0.434189
117516980	chr11:117516980:C:T	1.8142e-06	-1.42821e-10	-1.31155	0.000113214	-1.42821e-10	-1.31073	0.000113277	-1.42821e-10	-1.31073
117516984	chr11:117516984:C:T	1.77177e-06	-1.42821e-10	-1.33522	0.00011048	-1.42821e-10	-1.33517	0.000110542	-1.42821e-10	-1.33518
117517246	chr11:117517246:T:G	2.71675e-06	-1.42821e-10	-0.907758	0.00016938	-1.42821e-10	-0.907865	0.000169477	-1.42821e-10	-0.907852
117517942	chr11:117517942:G:A	3.95506e-07	-1.57001	-1.26477	2.83624e-05	-1.43856	-1.25639	2.83779e-05	-1.43857	-1.25639
117518217	chr11:117518217:C:T	9.55939e-06	1.01809	-0.667761	0.000460208	0.753513	-0.661845	0.000460346	0.753324	-0.661917
117518671	chr11:117518671:C:T	1.88736e-06	-1.42821e-10	-1.27201	0.000118124	-1.42821e-10	-1.26827	0.000118191	-1.42821e-10	-1.26827
117518802	chr11:117518802:A:G	4.2316e-06	0.781004	-1.24562	0.000230499	0.627071	-1.22683	0.000230574	0.626835	-1.22684
117518972	chr11:117518972:T:C	1.77158e-06	-1.42821e-10	-1.33532	0.00011042	-1.42821e-10	-1.33571	0.000110482	-1.42821e-10	-1.33571
117519271	chr11:117519271:G:A	1.77464e-06	-1.42821e-10	-1.33359	0.000110676	-1.42821e-10	-1.3334	0.000110738	-1.42821e-10	-1.3334
117519773	chr11:117519773:T:C	3.54443e-07	-1.61198	-1.33242	2.45985e-05	-1.50348	-1.33385	2.46121e-05	-1.50349	-1.33385
117520608	chr11:117520608:C:A	2.12754e-06	-1.42821e-10	-1.15223	0.000132039	-1.42821e-10	-1.15691	0.000132113	-1.42821e-10	-1.15691
117520659	chr11:117520659:G:A	1.69361e-06	-0.0735657	-1.30677	8.39559e-05	-0.296951	-1.31277	8.4005e-05	-0.296923	-1.31277
117520663	chr11:117520663:G:A	1.82321e-06	-1.42821e-10	-1.30659	0.00011366	-1.42821e-10	-1.3068	0.000113724	-1.42821e-10	-1.3068
117520706	chr11:117520706:G:A	3.60303e-06	-0.625418	-3.37191e-10	0.00024937	-0.521073	-3.37191e-10	0.000249385	-0.521575	-3.37191e-10
117520777	chr11:117520777:C:G	1.86142e-06	-1.42821e-10	-1.28585	0.000115327	-1.42821e-10	-1.29224	0.000115392	-1.42821e-10	-1.29224
117520794	chr11:117520794:A:AC	3.71049e-07	-1.68162	-1.217	2.28616e-05	-1.68674	-1.22381	2.2875e-05	-1.68674	-1.22378
117521021	chr11:117521021:A:G	1.69155e-06	-0.0971433	-1.2844	8.40028e-05	-0.316637	-1.29252	8.40518e-05	-0.31661	-1.29253
117521086	chr11:117521086:G:A	1.93317e-06	-1.42821e-10	-1.24803	0.000119956	-1.42821e-10	-1.25288	0.000120024	-1.42821e-10	-1.25288
117521251	chr11:117521251:G:A	2.21905e-06	0.188084	-1.2982	0.000108087	-0.0522535	-1.30482	0.000108151	-0.0522217	-1.30482
117521907	chr11:117521907:C:G	1.94611e-06	-1.42821e-10	-1.24136	0.000121537	-1.42821e-10	-1.23979	0.000121606	-1.42821e-10	-1.23979
117522007	chr11:117522007:G:A	2.62226e-06	-0.943157	-3.37191e-10	0.000142423	-1.08121	-3.37191e-10	0.000142496	-1.08126	-3.37191e-10
117522225	chr11:117522225:C:T	3.93703e-07	-1.52788	-1.31147	2.5576e-05	-1.48213	-1.31623	2.55903e-05	-1.48213	-1.31622
117522272	chr11:117522272:G:A	4.12465e-07	-1.48416	-1.30864	2.69324e-05	-1.43299	-1.3137	2.69474e-05	-1.43299	-1.31369
117522387	chr11:117522387:C:T	1.25349e-06	-0.387278	-1.29398	6.10316e-05	-0.621326	-1.30729	6.10677e-05	-0.6213	-1.30729
117522484	chr11:117522484:G:T	1.95057e-06	-1.42821e-10	-1.23907	0.000121807	-1.42821e-10	-1.23758	0.000121875	-1.42821e-10	-1.23758
117522630	chr11:117522630:G:A	3.82933e-07	-1.555	-1.31209	2.4794e-05	-1.51263	-1.31677	2.48079e-05	-1.51264	-1.31677
117524107	chr11:117524107:C:T	1.25632e-06	-0.40566	-1.27335	6.12737e-05	-0.639171	-1.28549	6.13098e-05	-0.639141	-1.28549
117524193	chr11:117524193:T:C	2.56544e-06	-1.42821e-10	-0.965064	0.000156718	-1.42821e-10	-0.985561	0.000156807	-1.42821e-10	-0.985556
117524194	chr11:117524194:C:T	1.94158e-06	-1.42821e-10	-1.24369	0.000121141	-1.42821e-10	-1.24305	0.00012121	-1.42821e-10	-1.24305
117524264	chr11:117524264:T:C	3.78649e-07	-1.54417	-1.33417	2.17731e-05	-1.62383	-1.3355	2.17854e-05	-1.62383	-1.3355
117524283	chr11:117524283:G:A	7.63819e-06	-1.42821e-10	0.125967	0.000496702	-1.42821e-10	0.16798	0.000496985	-1.42821e-10	0.167987
117524766	chr11:117524766:G:A	1.27945e-06	-0.367197	-1.29357	6.21405e-05	-0.60347	-1.30714	6.21772e-05	-0.603445	-1.30714
117525554	chr11:117525554:G:A	1.37604e-06	-0.252557	-1.33542	6.6517e-05	-0.509138	-1.33341	6.65557e-05	-0.509117	-1.33342
117525671	chr11:117525671:G:A	1.38674e-06	-0.30281	-1.27743	6.69439e-05	-0.547014	-1.28914	6.69835e-05	-0.546982	-1.28914
117525702	chr11:117525702:C:T	1.80076e-06	-1.42821e-10	-1.31898	0.000113127	-1.42821e-10	-1.3115	0.00011319	-1.42821e-10	-1.3115
117525718	chr11:117525718:T:C	1.32807e-06	-0.292657	-1.33081	6.46117e-05	-0.546015	-1.3256	6.46491e-05	-0.545995	-1.3256
117525812	chr11:117525812:C:G	1.58402e-06	-0.111643	-1.33558	7.5747e-05	-0.378746	-1.33386	7.57912e-05	-0.378724	-1.33387
117526263	chr11:117526263:A:G	1.77923e-06	-1.42821e-10	-1.33102	0.000111015	-1.42821e-10	-1.33035	0.000111077	-1.42821e-10	-1.33035
117526379	chr11:117526379:C:T	1.26534e-06	-1.67186	-3.37191e-10	7.87934e-05	-1.67318	-3.37191e-10	7.88382e-05	-1.67317	-3.37191e-10
117526556	chr11:117526556:T:A	1.41339e-06	-1.5612	-3.37191e-10	9.81958e-05	-1.45305	-3.37191e-10	9.82528e-05	-1.45303	-3.37191e-10
117526767	chr11:117526767:C:T	2.12259e-06	0.141812	-1.29637	0.000103429	-0.0974919	-1.30364	0.00010349	-0.0974588	-1.30364
117526768	chr11:117526768:G:A	1.77117e-06	-1.42821e-10	-1.33555	0.000110594	-1.42821e-10	-1.33414	0.000110656	-1.42821e-10	-1.33414
117527021	chr11:117527021:GGT:G	1.97754e-06	-1.22534	-3.37191e-10	0.000134249	-1.14031	-3.37191e-10	0.000134278	-1.14066	-3.37191e-10
117527028	chr11:117527028:TG:T	1.94423e-06	-1.24233	-3.37191e-10	0.000131793	-1.15878	-3.37191e-10	0.000131822	-1.15912	-3.37191e-10
117527030	chr11:117527030:G:C	1.93954e-06	-1.24474	-3.37191e-10	0.000131445	-1.16142	-3.37191e-10	0.000131474	-1.16176	-3.37191e-10
117527145	chr11:117527145:G:C	1.82977e-06	-1.42821e-10	-1.303	0.000115733	-1.42821e-10	-1.28872	0.000115798	-1.42821e-10	-1.28873
117527325	chr11:117527325:C:G	1.82103e-06	-1.42821e-10	-1.30779	0.000113478	-1.42821e-10	-1.3084	0.000113542	-1.42821e-10	-1.3084
117527439	chr11:117527439:C:A	1.89206e-06	-1.42821e-10	-1.26953	0.000117889	-1.42821e-10	-1.27026	0.000117955	-1.42821e-10	-1.27027
117527495	chr11:117527495:T:A	2.37338e-05	-1.42821e-10	1.25971	0.00159096	-1.42821e-10	1.33208	0.00159164	-1.42821e-10	1.33195
117527684	chr11:117527684:C:T	1.96284e-06	0.061494	-1.2943	9.61098e-05	-0.172819	-1.3017	9.61663e-05	-0.172788	-1.3017
117527720	chr11:117527720:C:T	3.7928e-07	-1.5629	-1.31377	2.45655e-05	-1.5197	-1.31897	2.45792e-05	-1.51971	-1.31896
117527876	chr11:117527876:C:T	1.36961e-06	-0.30687	-1.2858	6.58095e-05	-0.552665	-1.30058	6.58484e-05	-0.552639	-1.30058
117528213	chr11:117528213:A:C	1.77082e-06	-1.42821e-10	-1.33575	0.000110423	-1.42821e-10	-1.33569	0.000110485	-1.42821e-10	-1.33569
117528374	chr11:117528374:A:T	1.35568e-06	-1.60289	-3.37191e-10	8.48522e-05	-1.5991	-3.37191e-10	8.49003e-05	-1.59909	-3.37191e-10
117528576	chr11:117528576:C:T	1.25412e-06	-1.68076	-3.37191e-10	7.96853e-05	-1.66192	-3.37191e-10	7.97298e-05	-1.66193	-3.37191e-10
117528692	chr11:117528692:C:T	1.82055e-06	-1.42821e-10	-1.30806	0.000113448	-1.42821e-10	-1.30866	0.000113512	-1.42821e-10	-1.30866
117528889	chr11:117528889:C:A	1.65995e-06	-0.119909	-1.2805	8.23203e-05	-0.340292	-1.2891	8.23683e-05	-0.340264	-1.28911
117528890	chr11:117528890:T:G	1.90451e-06	0.035434	-1.2984	9.35943e-05	-0.195792	-1.30525	9.36492e-05	-0.195762	-1.30525
117528891	chr11:117528891:G:T	3.85599e-07	-1.60702	-1.25313	2.70656e-05	-1.48312	-1.25862	2.70796e-05	-1.48316	-1.25863
117529203	chr11:117529203:G:A	2.73863e-06	0.377454	-1.27719	0.00014048	0.190473	-1.28542	0.000140531	0.190283	-1.28543
117529259	chr11:117529259:G:C	1.81881e-06	-1.42821e-10	-1.30901	0.000113526	-1.42821e-10	-1.30798	0.00011359	-1.42821e-10	-1.30798
117529343	chr11:117529343:G:A	1.77477e-06	-1.42821e-10	-1.33352	0.000111019	-1.42821e-10	-1.33031	0.000111081	-1.42821e-10	-1.33032
117529392	chr11:117529392:A:T	1.77092e-06	-1.42821e-10	-1.33569	0.000110418	-1.42821e-10	-1.33574	0.00011048	-1.42821e-10	-1.33574
117529443	chr11:117529443:C:T	2.3632e-06	-1.42821e-10	-1.04718	0.000145191	-1.42821e-10	-1.06196	0.000145273	-1.42821e-10	-1.06196
117529569	chr11:117529569:C:T	3.63166e-07	-1.58735	-1.33274	2.35071e-05	-1.54836	-1.33434	2.35202e-05	-1.54837	-1.33434
117529688	chr11:117529688:G:A	3.66999e-06	-1.42821e-10	-0.607006	0.00022557	-1.42821e-10	-0.621381	0.000225694	-1.42821e-10	-0.621393
117529835	chr11:117529835:G:A	3.64367e-07	-1.63493	-1.28185	2.49452e-05	-1.5362	-1.28713	2.49582e-05	-1.53624	-1.28713
117529969	chr11:117529969:C:T	1.33229e-06	-1.6203	-3.37191e-10	8.40307e-05	-1.60883	-3.37191e-10	8.40799e-05	-1.6088	-3.37191e-10
117530348	chr11:117530348:G:A	2.71358e-06	-1.42821e-10	-0.908925	0.0001639	-1.42821e-10	-0.940755	0.000163997	-1.42821e-10	-0.940723
117530505	chr11:117530505:C:G	1.77711e-06	-1.42821e-10	-1.33221	0.000111239	-1.42821e-10	-1.32833	0.000111301	-1.42821e-10	-1.32834
117530602	chr11:117530602:C:T	3.02118e-06	-1.42821e-10	-0.801547	0.000185697	-1.42821e-10	-0.815893	0.0001858	-1.42821e-10	-0.815901
117530755	chr11:117530755:A:G	4.19046e-07	-1.68452	-1.09245	2.66711e-05	-1.6751	-1.08133	2.66858e-05	-1.6751	-1.08134
117530942	chr11:117530942:C:T	4.0696e-07	-1.55118	-1.25506	2.33138e-05	-1.62611	-1.26486	2.33264e-05	-1.6261	-1.26489
117531163	chr11:117531163:G:A	2.40111e-06	-1.42821e-10	-1.03126	0.000149602	-1.42821e-10	-1.03203	0.000149685	-1.42821e-10	-1.03204
117532520	chr11:117532520:G:T	3.17005e-06	0.577942	-1.33139	0.000128407	0.14417	-1.32897	0.000128459	0.144021	-1.32898
117532861	chr11:117532861:G:A	1.85578e-06	-1.42821e-10	-1.28889	0.000115243	-1.42821e-10	-1.29296	0.000115308	-1.42821e-10	-1.29297
117533464	chr11:117533464:T:G	1.69204e-06	-1.38126	-3.37191e-10	0.000117314	-1.27516	-3.37191e-10	0.000117381	-1.27515	-3.37191e-10
117533597	chr11:117533597:C:T	4.20317e-07	-1.46346	-1.31048	2.35687e-05	-1.56419	-1.3159	2.35818e-05	-1.56418	-1.31592
117534043	chr11:117534043:G:A	1.77691e-06	-1.42821e-10	-1.33232	0.000110769	-1.42821e-10	-1.33257	0.000110831	-1.42821e-10	-1.33256
117534073	chr11:117534073:A:G	1.56094e-05	-1.42821e-10	0.840678	0.00103992	-1.42821e-10	0.906892	0.00104039	-1.42821e-10	0.906779
117534230	chr11:117534230:G:A	2.7189e-06	-1.42821e-10	-0.906966	0.000171299	-1.42821e-10	-0.896598	0.00017139	-1.42821e-10	-0.896631
117534522	chr11:117534522:G:A	1.88611e-06	-1.42821e-10	-1.27267	0.000117275	-1.42821e-10	-1.27549	0.000117341	-1.42821e-10	-1.27548
117534644	chr11:117534644:T:C	1.77641e-06	-1.42821e-10	-1.3326	0.000111459	-1.42821e-10	-1.32635	0.000111522	-1.42821e-10	-1.32635
117534981	chr11:117534981:T:A	2.21341e-06	-1.67794	0.565279	0.000137154	-1.68092	0.562007	0.000137224	-1.6809	0.561944
117535070	chr11:117535070:G:A	5.47677e-07	-1.43676	-1.0725	3.00192e-05	-1.54482	-1.09335	3.00348e-05	-1.54481	-1.09341
117535396	chr11:117535396:G:A	6.18281e-06	1.04847	-1.13389	0.00023821	0.557734	-1.12459	0.000238296	0.557578	-1.12463
117536560	chr11:117536560:G:T	1.31009e-06	-1.63709	-3.37191e-10	8.36106e-05	-1.61384	-3.37191e-10	8.36582e-05	-1.61383	-3.37191e-10
117536584	chr11:117536584:G:C	3.3641e-06	-1.42821e-10	-0.694033	0.000212813	-1.42821e-10	-0.679595	0.000212932	-1.42821e-10	-0.679598
117536586	chr11:117536586:G:A	9.88085e-07	-0.652812	-1.26637	4.98823e-05	-0.882241	-1.2481	4.99108e-05	-0.882224	-1.24811
117536720	chr11:117536720:A:G	2.65125e-05	1.37042	-3.37191e-10	0.0014308	1.22598	-3.37191e-10	0.00143059	1.22527	-3.37191e-10
117537464	chr11:117537464:C:T	1.88439e-06	-0.0540415	-1.21955	0.000138589	0.100238	-1.20873	0.000138628	0.0999866	-1.20876
117537545	chr11:117537545:G:T	2.08908e-06	-1.42821e-10	-1.17047	0.000130131	-1.42821e-10	-1.17147	0.000130205	-1.42821e-10	-1.17146
117538175	chr11:117538175:T:C	4.63357e-07	-1.34449	-1.33196	3.04045e-05	-1.29116	-1.33426	3.04212e-05	-1.29118	-1.33426
117538929	chr11:117538929:GCCACCCTGAAT:G	3.40797e-07	-1.65977	-1.32389	2.14654e-05	-1.64829	-1.32528	2.14773e-05	-1.6483	-1.32527
117538985	chr11:117538985:C:A	2.20951e-06	-0.347863	-0.766559	0.000125553	-0.471231	-0.736049	0.000125579	-0.47146	-0.736174
117539256	chr11:117539256:T:C	2.8189e-05	1.43174	-3.37191e-10	0.0015238	1.28895	-3.37191e-10	0.00152357	1.28824	-3.37191e-10
117539792	chr11:117539792:C:T	1.94095e-06	0.0557415	-1.29976	0.000140816	0.213915	-1.30647	0.000140862	0.213666	-1.30646
117539967	chr11:117539967:G:A	7.2456e-07	-0.906906	-1.32248	5.11304e-05	-0.778892	-1.32674	5.11563e-05	-0.778954	-1.32673
117539985	chr11:117539985:G:A	2.1696e-06	0.0744792	-1.20713	0.000160371	0.233655	-1.19617	0.000160416	0.2334	-1.1962
117540137	chr11:117540137:G:C	6.47586e-07	-1.29997	-1.04173	3.42516e-05	-1.47303	-1.03325	3.42671e-05	-1.47307	-1.03332
117540194	chr11:117540194:G:A	4.40837e-06	-1.42821e-10	-0.423689	0.000261493	-1.42821e-10	-0.473603	0.000261653	-1.42821e-10	-0.473553
117540296	chr11:117540296:C:T	4.0637e-07	-1.6046	-1.20308	2.59401e-05	-1.58501	-1.19921	2.59544e-05	-1.58502	-1.19921
117540304	chr11:117540304:A:G	6.17001e-06	-1.42821e-10	-0.0874934	0.000360785	-1.42821e-10	-0.151727	0.000361009	-1.42821e-10	-0.151668
117540326	chr11:117540326:G:A	8.64721e-07	-0.766726	-1.28582	4.14768e-05	-1.03733	-1.27755	4.15021e-05	-1.03728	-1.27755
117540384	chr11:117540384:T:C	6.38426e-06	-1.42821e-10	-0.0533582	0.000372792	-1.42821e-10	-0.118989	0.000373024	-1.42821e-10	-0.118928
117540508	chr11:117540508:C:T	2.80279e-06	-0.876578	-3.37191e-10	0.000208358	-0.700753	-3.37191e-10	0.00020836	-0.701303	-3.37191e-10
117540517	chr11:117540517:AC:A	1.51466e-06	-1.492	-3.37191e-10	9.95807e-05	-1.43904	-3.37191e-10	9.9637e-05	-1.43904	-3.37191e-10
117540539	chr11:117540539:G:C	3.6813e-07	-1.6161	-1.29041	2.34743e-05	-1.59777	-1.28633	2.34872e-05	-1.59779	-1.28633
117540633	chr11:117540633:T:C	1.7839e-06	-1.42821e-10	-1.32839	0.000110731	-1.42821e-10	-1.33291	0.000110794	-1.42821e-10	-1.3329
117540972	chr11:117540972:G:A	1.33976e-06	-1.6147	-3.37191e-10	8.4739e-05	-1.60043	-3.37191e-10	8.47876e-05	-1.60042	-3.37191e-10
117541470	chr11:117541470:G:A	3.30417e-07	-1.68407	-1.33052	2.18235e-05	-1.62793	-1.32909	2.18354e-05	-1.62795	-1.32909
117541738	chr11:117541738:C:T	6.94199e-07	-0.938066	-1.33412	3.39226e-05	-1.1807	-1.33523	3.39432e-05	-1.18066	-1.33523
117541830	chr11:117541830:C:G	6.70906e-06	-1.42821e-10	-0.00373512	0.000391978	-1.42821e-10	-0.0688052	0.000392222	-1.42821e-10	-0.0687424
117541875	chr11:117541875:CTCT:C	3.55081e-07	-1.64326	-1.29934	2.45761e-05	-1.53503	-1.30321	2.45887e-05	-1.53507	-1.30322
117541906	chr11:117541906:G:A	7.91577e-07	-0.809556	-1.33137	3.80055e-05	-1.07383	-1.32845	3.80286e-05	-1.07378	-1.32845
117542058	chr11:117542058:C:T	3.46918e-07	-1.68238	-1.28348	2.32438e-05	-1.62076	-1.27321	2.32566e-05	-1.62079	-1.2732
117542169	chr11:117542169:T:C	3.52068e-07	-1.67588	-1.27524	2.3505e-05	-1.60049	-1.2823	2.35173e-05	-1.60052	-1.28231
117542193	chr11:117542193:C:T	2.13699e-06	-1.42821e-10	-1.14779	0.000135736	-1.42821e-10	-1.1293	0.000135813	-1.42821e-10	-1.12929
117543149	chr11:117543149:C:T	1.68844e-06	-0.60667	-0.776718	0.000126775	-0.421341	-0.776257	0.000126802	-0.421589	-0.776356
117543253	chr11:117543253:G:A	3.62488e-06	-1.42821e-10	-0.619373	0.000216161	-1.42821e-10	-0.663986	0.000216291	-1.42821e-10	-0.663945
117543315	chr11:117543315:A:G	5.71361e-07	-1.47695	-0.989979	3.95302e-05	-1.37473	-0.988217	3.95473e-05	-1.37478	-0.988292
117543590	chr11:117543590:AC:A	3.83014e-05	1.73829	-3.37191e-10	0.000660569	0.453091	-3.37191e-10	0.000661007	0.453193	-3.37191e-10
117543999	chr11:117543999:G:T	3.48704e-07	-1.63698	-1.32375	2.4454e-05	-1.52201	-1.32121	2.44668e-05	-1.52205	-1.3212
117544129	chr11:117544129:A:C	1.6479e-05	1.82305	-0.928156	0.000869977	1.66494	-0.93648	0.000869802	1.66418	-0.936482
117544263	chr11:117544263:A:G	4.32582e-06	-1.42821e-10	-0.442592	0.000257372	-1.42821e-10	-0.489488	0.000257529	-1.42821e-10	-0.489438
117544472	chr11:117544472:C:T	4.29445e-07	-1.60126	-1.15119	2.74438e-05	-1.5814	-1.14647	2.74589e-05	-1.58141	-1.14647
117544594	chr11:117544594:T:C	1.77329e-06	-1.42821e-10	-1.33436	0.000110555	-1.42821e-10	-1.33449	0.000110617	-1.42821e-10	-1.33449
117544769	chr11:117544769:G:A	1.78804e-06	-1.42821e-10	-1.32607	0.000111116	-1.42821e-10	-1.32944	0.000111178	-1.42821e-10	-1.32944
117545236	chr11:117545236:C:A	1.43509e-06	-0.334203	-1.21176	9.5922e-05	-0.267054	-1.20942	9.5955e-05	-0.26725	-1.20944
117545534	chr11:117545534:C:T	4.42949e-07	-1.57279	-1.14871	2.83881e-05	-1.5501	-1.14393	2.84037e-05	-1.55012	-1.14393
117546117	chr11:117546117:G:A	4.87095e-07	-1.29079	-1.3357	2.43814e-05	-1.51092	-1.33527	2.43941e-05	-1.51096	-1.33527
117546193	chr11:117546193:A:G	1.64281e-06	-1.28607	-0.124716	0.000110763	-1.17549	-0.157129	0.000110808	-1.17555	-0.157227
117546246	chr11:117546246:C:G	2.41391e-06	-1.42821e-10	-1.02595	0.000150898	-1.42821e-10	-1.02341	0.00015098	-1.42821e-10	-1.02343
117546648	chr11:117546648:T:C	2.41268e-06	-1.42821e-10	-1.02646	0.000150822	-1.42821e-10	-1.02391	0.000150904	-1.42821e-10	-1.02393
117546669	chr11:117546669:G:T	1.49231e-05	0.79572	-3.37191e-10	0.000834427	0.686736	-3.37191e-10	0.000834362	0.686095	-3.37191e-10
117546941	chr11:117546941:C:A	4.19193e-06	-1.42821e-10	-0.474032	0.000248726	-1.42821e-10	-0.523658	0.000248877	-1.42821e-10	-0.523611
117547287	chr11:117547287:G:A	2.46506e-06	-1.42821e-10	-1.00498	0.000154108	-1.42821e-10	-1.00235	0.000154192	-1.42821e-10	-1.00237
117547332	chr11:117547332:C:T	1.7771e-06	-1.42821e-10	-1.33221	0.000110545	-1.42821e-10	-1.33459	0.000110607	-1.42821e-10	-1.33459
117547362	chr11:117547362:G:A	1.0857e-05	0.477616	-3.37191e-10	0.000611093	0.375239	-3.37191e-10	0.00061107	0.374641	-3.37191e-10
117547492	chr11:117547492:C:T	3.27836e-06	-1.42821e-10	-0.71985	0.000196239	-1.42821e-10	-0.760675	0.000196357	-1.42821e-10	-0.760637
117547716	chr11:117547716:T:C	2.05259e-06	-1.42821e-10	-1.18809	0.000128362	-1.42821e-10	-1.18516	0.000128433	-1.42821e-10	-1.18516
117547783	chr11:117547783:A:G	2.2007e-06	-1.42821e-10	-1.11842	0.000132105	-1.42821e-10	-1.15641	0.000132184	-1.42821e-10	-1.15638
117548236	chr11:117548236:C:G	1.88725e-06	-1.27207	-3.37191e-10	0.000109584	-1.34332	-3.37191e-10	0.000109643	-1.34335	-3.37191e-10
117548833	chr11:117548833:A:C	1.78267e-06	-1.42821e-10	-1.32908	0.00011077	-1.42821e-10	-1.33255	0.000110833	-1.42821e-10	-1.33255
117549621	chr11:117549621:G:A	4.05776e-07	-1.57487	-1.23428	2.59705e-05	-1.55243	-1.23062	2.59846e-05	-1.55245	-1.23062
117549641	chr11:117549641:T:C	3.88726e-07	-1.55203	-1.30004	2.59406e-05	-1.47947	-1.30473	2.5954e-05	-1.4795	-1.30475
117550033	chr11:117550033:T:C	3.78639e-07	-1.65511	-1.22326	2.32641e-05	-1.64576	-1.24734	2.32773e-05	-1.64578	-1.24732
117550357	chr11:117550357:C:T	2.69225e-06	-1.42821e-10	-0.916815	0.000166839	-1.42821e-10	-0.922981	0.000166931	-1.42821e-10	-0.922989
117550552	chr11:117550552:C:T	4.37829e-07	-1.6205	-1.11262	2.70743e-05	-1.60669	-1.13474	2.70895e-05	-1.6067	-1.13472
117550710	chr11:117550710:A:G	2.00504e-06	-0.861721	-0.349807	0.000140104	-0.718611	-0.379017	0.000140144	-0.718802	-0.379099
117550837	chr11:117550837:T:C	3.96799e-06	-1.42821e-10	-0.528934	0.000236748	-1.42821e-10	-0.573015	0.000236891	-1.42821e-10	-0.572969
117551109	chr11:117551109:A:G	4.06366e-07	-1.54709	-1.2606	2.69635e-05	-1.47377	-1.27176	2.69774e-05	-1.4738	-1.27178
117551143	chr11:117551143:A:G	2.21798e-06	0.158483	-1.26908	9.86862e-05	-0.165345	-1.28272	9.87282e-05	-0.165489	-1.28271
117551202	chr11:117551202:T:C	1.99206e-06	-1.21802	-3.37191e-10	0.000116452	-1.28253	-3.37191e-10	0.000116518	-1.28252	-3.37191e-10
117551269	chr11:117551269:A:G	1.28308e-06	-1.41914	-0.238793	8.58873e-05	-1.32107	-0.265902	8.59233e-05	-1.32112	-0.266
117551547	chr11:117551547:T:G	2.12705e-06	0.023659	-1.17612	9.46804e-05	-0.292323	-1.19718	9.4722e-05	-0.292457	-1.19717
117551591	chr11:117551591:T:A	2.70003e-06	-1.42821e-10	-0.913929	0.00016815	-1.42821e-10	-0.915151	0.000168247	-1.42821e-10	-0.915141
117551782	chr11:117551782:G:T	2.69501e-06	-1.42821e-10	-0.915792	0.000164309	-1.42821e-10	-0.938259	0.000164401	-1.42821e-10	-0.938261
117551794	chr11:117551794:TG:T	1.61114e-06	-0.797555	-0.632698	8.0042e-05	-1.00159	-0.655873	8.00806e-05	-1.00163	-0.655904
117551800	chr11:117551800:G:A	2.87775e-06	-1.42821e-10	-0.850183	0.000169729	-1.42821e-10	-0.905805	0.000169834	-1.42821e-10	-0.905753
117551901	chr11:117551901:C:T	3.9481e-06	-1.42821e-10	-0.533959	0.00024775	-1.42821e-10	-0.527591	0.000247885	-1.42821e-10	-0.527606
117551927	chr11:117551927:T:C	1.10361e-06	-1.60336	-0.205242	6.97104e-05	-1.54353	-0.252135	6.97417e-05	-1.54355	-0.252222
117551975	chr11:117551975:G:A	4.53242e-06	-0.395937	-3.37191e-10	0.000317815	-0.278539	-3.37191e-10	0.000318024	-0.278446	-3.37191e-10
117552574	chr11:117552574:A:G	1.77127e-06	-1.42821e-10	-1.3355	0.000110681	-1.42821e-10	-1.33336	0.000110743	-1.42821e-10	-1.33336
117552679	chr11:117552679:A:G	5.88592e-06	-1.42821e-10	-0.13463	0.000366969	-1.42821e-10	-0.134733	0.000367174	-1.42821e-10	-0.134737
117552799	chr11:117552799:G:A	6.63027e-06	-1.42821e-10	-0.0155473	0.000382054	-1.42821e-10	-0.094449	0.000382273	-1.42821e-10	-0.0944371
117552823	chr11:117552823:A:C	1.13905e-06	-0.448424	-1.32857	5.17998e-05	-0.767507	-1.32512	5.18319e-05	-0.767449	-1.32512
117552880	chr11:117552880:C:T	2.11619e-06	-1.42821e-10	-1.15758	0.00013011	-1.42821e-10	-1.17163	0.000130182	-1.42821e-10	-1.17164
117552935	chr11:117552935:C:T	2.06769e-06	-1.42821e-10	-1.18076	0.000129129	-1.42821e-10	-1.1792	0.000129202	-1.42821e-10	-1.17919
117553221	chr11:117553221:C:G	1.00065e-06	-1.67963	-0.226911	5.92538e-05	-1.68623	-0.271954	5.92828e-05	-1.68622	-0.272028
117553233	chr11:117553233:T:C	3.39596e-06	-1.42821e-10	-0.684607	0.000213772	-1.42821e-10	-0.6751	0.00021389	-1.42821e-10	-0.67511
117553279	chr11:117553279:A:G	2.09763e-06	-1.42821e-10	-1.16639	0.000131034	-1.42821e-10	-1.16455	0.000131108	-1.42821e-10	-1.16455
117553591	chr11:117553591:A:G	7.07717e-07	-1.48474	-0.768164	4.65741e-05	-1.39648	-0.802486	4.6596e-05	-1.39651	-0.802543
117553739	chr11:117553739:A:G	8.15872e-07	-0.7917	-1.31899	5.14288e-05	-0.786578	-1.31323	5.14449e-05	-0.786822	-1.31324
117554089	chr11:117554089:G:A	1.40973e-05	1.40209	-0.663303	0.000835873	1.31731	-0.628846	0.00083597	1.31702	-0.628996
117554092	chr11:117554092:C:T	3.59354e-07	-1.61027	-1.32037	2.28632e-05	-1.5967	-1.31378	2.28755e-05	-1.59672	-1.31379
117554112	chr11:117554112:A:G	1.77799e-06	-1.42821e-10	-1.33171	0.000110581	-1.42821e-10	-1.33426	0.000110644	-1.42821e-10	-1.33426
117554288	chr11:117554288:G:A	9.45093e-07	-0.630022	-1.33364	4.42958e-05	-0.917458	-1.33166	4.43231e-05	-0.917403	-1.33166
117554294	chr11:117554294:T:C	3.0681e-06	0.516409	-1.30254	0.000132148	0.158702	-1.31479	0.0001322	0.158532	-1.31479
117554335	chr11:117554335:AAGAC:A	1.25481e-06	-1.68021	-3.37191e-10	8.03143e-05	-1.65406	-3.37191e-10	8.03601e-05	-1.65405	-3.37191e-10
117554382	chr11:117554382:TATTA:T	3.39504e-07	-1.67595	-1.31151	2.11843e-05	-1.66922	-1.31753	2.11964e-05	-1.66923	-1.31752
117554454	chr11:117554454:C:T	1.3377e-05	0.686346	-3.37191e-10	0.000747008	0.576066	-3.37191e-10	0.000746962	0.575442	-3.37191e-10
117554491	chr11:117554491:C:T	3.74989e-07	-1.60277	-1.28529	2.34703e-05	-1.58898	-1.2953	2.34832e-05	-1.58899	-1.29529
117554598	chr11:117554598:A:T	4.03425e-07	-1.59308	-1.22188	2.57384e-05	-1.5739	-1.21813	2.57525e-05	-1.57392	-1.21812
117554695	chr11:117554695:C:T	5.34446e-06	-1.42821e-10	-0.231134	0.000316504	-1.42821e-10	-0.282675	0.000316699	-1.42821e-10	-0.28262
117554825	chr11:117554825:C:T	3.70365e-07	-1.6215	-1.27896	2.3131e-05	-1.60925	-1.28958	2.31438e-05	-1.60927	-1.28958
117555320	chr11:117555320:T:C	1.23831e-05	0.609139	-3.37191e-10	0.000694584	0.503303	-3.37191e-10	0.000694549	0.502691	-3.37191e-10
117555396	chr11:117555396:C:G	3.84063e-06	-1.42821e-10	-0.561556	0.000238836	-1.42821e-10	-0.564232	0.000238967	-1.42821e-10	-0.564247
117555828	chr11:117555828:A:G	3.43106e-06	0.653178	-1.3275	0.000135094	0.19723	-1.33127	0.000135151	0.197085	-1.33126
117556130	chr11:117556130:C:T	9.28755e-06	-1.42821e-10	0.321481	0.000585682	-1.42821e-10	0.332767	0.000586003	-1.42821e-10	0.332754
117557208	chr11:117557208:G:A	1.25634e-06	-0.77949	-0.899498	7.73225e-05	-0.770695	-0.921331	7.73482e-05	-0.770937	-0.921318
117557318	chr11:117557318:C:T	2.28532e-06	-1.08069	-3.37191e-10	0.000133973	-1.14237	-3.37191e-10	0.000134049	-1.14236	-3.37191e-10
117557804	chr11:117557804:T:TA	4.90515e-07	-1.53252	-1.08698	3.13122e-05	-1.49453	-1.10148	3.13304e-05	-1.49454	-1.10145
117558160	chr11:117558160:A:T	2.56939e-06	-1.42821e-10	-0.963524	0.000159271	-1.42821e-10	-0.969401	0.000159362	-1.42821e-10	-0.969395
117558319	chr11:117558319:G:A	1.04855e-05	0.691711	-0.248908	0.000632171	0.619877	-0.210727	0.000632254	0.619621	-0.210901
117558423	chr11:117558423:T:C	4.29516e-06	-1.42821e-10	-0.449704	0.000271408	-1.42821e-10	-0.436386	0.000271558	-1.42821e-10	-0.436395
117558648	chr11:117558648:AAAG:A	4.35484e-06	-1.42821e-10	-0.435905	0.000265807	-1.42821e-10	-0.45724	0.000265956	-1.42821e-10	-0.457242
117559003	chr11:117559003:G:T	7.2624e-07	-0.899863	-1.32721	3.5781e-05	-1.1323	-1.33029	3.58017e-05	-1.13229	-1.33029
117559013	chr11:117559013:C:T	8.33743e-07	-0.797635	-1.29139	4.02732e-05	-1.04554	-1.29879	4.02966e-05	-1.04552	-1.29879
117559310	chr11:117559310:G:T	1.20368e-05	0.580777	-3.37191e-10	0.00067545	0.475369	-3.37191e-10	0.000675419	0.474762	-3.37191e-10
117559343	chr11:117559343:G:T	4.66351e-06	0.565792	-0.933217	0.000279686	0.501571	-0.907912	0.000279753	0.501326	-0.90799
117559674	chr11:117559674:C:G	1.43639e-06	-0.672897	-0.872162	9.16253e-05	-0.657111	-0.865192	9.16561e-05	-0.657367	-0.865161
117559711	chr11:117559711:C:T	1.66281e-06	-0.618109	-0.780576	0.000106189	-0.602017	-0.77277	0.000106225	-0.60228	-0.772736
117559812	chr11:117559812:C:T	3.56323e-06	-1.42821e-10	-0.636527	0.000223685	-1.42821e-10	-0.629769	0.000223813	-1.42821e-10	-0.629762
117560126	chr11:117560126:A:G	6.557e-07	-1.17156	-1.15768	4.7979e-05	-1.00643	-1.16281	4.80053e-05	-1.00644	-1.16282
117560330	chr11:117560330:G:A	1.6691e-06	-0.276417	-1.11849	0.00012653	-0.0872833	-1.11225	0.000126585	-0.0874252	-1.11223
117560993	chr11:117560993:T:C	5.10894e-07	-1.32624	-1.25254	2.94793e-05	-1.39979	-1.25653	2.94981e-05	-1.39972	-1.25652
117561719	chr11:117561719:C:T	1.06475e-06	-0.518809	-1.32565	6.55891e-05	-0.534581	-1.32202	6.56152e-05	-0.534737	-1.32203
117562753	chr11:117562753:T:A	1.78938e-06	-1.42821e-10	-1.32532	0.000112084	-1.42821e-10	-1.32076	0.000112147	-1.42821e-10	-1.32076
117562971	chr11:117562971:C:A	7.95905e-07	-0.917586	-1.21788	3.73007e-05	-1.22569	-1.19531	3.73197e-05	-1.22572	-1.19533
117563024	chr11:117563024:C:T	8.81202e-07	-0.91447	-1.11919	4.15476e-05	-1.22289	-1.09028	4.15686e-05	-1.22292	-1.09031
117563080	chr11:117563080:G:A	1.77439e-06	-1.42821e-10	-1.33374	0.000110472	-1.42821e-10	-1.33525	0.000110534	-1.42821e-10	-1.33525
117563250	chr11:117563250:G:A	9.53565e-07	-0.924882	-1.02986	4.83453e-05	-1.11646	-1.04518	4.83759e-05	-1.11637	-1.0452
117563431	chr11:117563431:A:G	4.61104e-07	-1.62244	-1.05888	3.37397e-05	-1.48049	-1.04084	3.37578e-05	-1.48049	-1.04087
117563500	chr11:117563500:G:A	1.37608e-06	-0.845788	-0.742168	9.79994e-05	-0.706261	-0.748788	9.80605e-05	-0.706154	-0.748834
117563772	chr11:117563772:G:A	6.3217e-07	-1.68633	-0.679458	3.81492e-05	-1.6867	-0.711803	3.81696e-05	-1.6867	-0.711828
117563914	chr11:117563914:C:A	2.87688e-06	0.117719	-0.968206	0.000169447	0.0349051	-0.942377	0.000169448	0.0343669	-0.942392
117564013	chr11:117564013:G:A	5.97597e-07	-1.68046	-0.741572	3.8561e-05	-1.67787	-0.709894	3.85819e-05	-1.67786	-0.709934
117564014	chr11:117564014:T:C	3.88263e-06	-1.42821e-10	-0.550681	0.000242163	-1.42821e-10	-0.550399	0.000242297	-1.42821e-10	-0.550407
117564268	chr11:117564268:A:G	1.24015e-06	-0.430577	-1.26138	7.59231e-05	-0.458195	-1.2521	7.59521e-05	-0.458355	-1.25211
117564270	chr11:117564270:C:G	9.49967e-06	0.344063	-3.37191e-10	0.000537814	0.247503	-3.37191e-10	0.000537806	0.246927	-3.37191e-10
117564433	chr11:117564433:G:A	4.99053e-07	-1.40557	-1.19666	3.11294e-05	-1.4046	-1.19725	3.11471e-05	-1.40461	-1.19724
117564445	chr11:117564445:C:T	1.89417e-06	-1.26842	-3.37191e-10	0.000122365	-1.233	-3.37191e-10	0.000122429	-1.23304	-3.37191e-10
117564780	chr11:117564780:C:T	2.40716e-06	-1.42821e-10	-1.02875	0.000154416	-1.42821e-10	-1.00036	0.0001545	-1.42821e-10	-1.00038
117565070	chr11:117565070:C:A	3.71937e-07	-1.67529	-1.22093	2.54891e-05	-1.59106	-1.2107	2.55029e-05	-1.59106	-1.21072
117565380	chr11:117565380:C:T	8.31329e-07	-0.830433	-1.26149	7.74488e-05	-0.423035	-1.26736	7.74816e-05	-0.423178	-1.26735
117565475	chr11:117565475:T:C	1.2246e-06	-1.16578	-0.538799	8.60475e-05	-1.07185	-0.513262	8.60867e-05	-1.07195	-0.513266
117565622	chr11:117565622:A:G	6.84058e-06	-1.42821e-10	0.0156796	0.000430963	-1.42821e-10	0.0260133	0.000431198	-1.42821e-10	0.0259949
117565961	chr11:117565961:A:C	1.95616e-06	-1.42821e-10	-1.23621	0.000122358	-1.42821e-10	-1.23306	0.000122428	-1.42821e-10	-1.23305
117566191	chr11:117566191:C:T	2.09581e-06	0.14191	-1.30916	0.000118683	0.0393837	-1.30294	0.000118743	0.0393366	-1.30295
117566221	chr11:117566221:G:T	1.7797e-06	-0.113731	-1.21702	0.000109147	-0.142753	-1.20456	0.000109185	-0.142937	-1.20459
117566921	chr11:117566921:C:T	4.21899e-07	-1.4642	-1.30598	3.32788e-05	-1.23594	-1.29915	3.32976e-05	-1.23594	-1.29915
117566926	chr11:117566926:G:T	4.23284e-07	-1.46596	-1.30094	3.3102e-05	-1.23493	-1.30548	3.31211e-05	-1.23493	-1.30547
117567185	chr11:117567185:G:A	4.9019e-06	-1.42821e-10	-0.317571	0.000299251	-1.42821e-10	-0.338727	0.000299422	-1.42821e-10	-0.338716
117567204	chr11:117567204:A:C	8.15599e-07	-1.51703	-0.593999	4.74374e-05	-1.556	-0.624594	4.74655e-05	-1.55594	-0.624623
117567474	chr11:117567474:C:T	3.38203e-07	-1.65578	-1.33553	2.30833e-05	-1.5653	-1.3356	2.30965e-05	-1.56529	-1.3356
117567652	chr11:117567652:A:G	2.14408e-06	-1.42821e-10	-1.14448	0.000136375	-1.42821e-10	-1.1246	0.00013645	-1.42821e-10	-1.12461
117568460	chr11:117568460:T:C	1.95773e-06	-1.42821e-10	-1.23541	0.000122459	-1.42821e-10	-1.23224	0.000122528	-1.42821e-10	-1.23223
117568599	chr11:117568599:A:C	2.73326e-06	-1.42821e-10	-0.901699	0.00017401	-1.42821e-10	-0.880899	0.000174103	-1.42821e-10	-0.880925
117568804	chr11:117568804:T:C	1.78825e-06	-1.42821e-10	-1.32595	0.000111716	-1.42821e-10	-1.32405	0.000111778	-1.42821e-10	-1.32406
117569165	chr11:117569165:A:G	1.45826e-06	-1.62796	0.0980159	8.63725e-05	-1.65034	0.0689991	8.64199e-05	-1.65031	0.0689561
117569206	chr11:117569206:T:C	5.01815e-06	-1.42821e-10	-0.294132	0.000306701	-1.42821e-10	-0.314138	0.000306875	-1.42821e-10	-0.314131
117569306	chr11:117569306:A:G	4.46494e-07	-1.38432	-1.3292	3.61927e-05	-1.12018	-1.33097	3.62133e-05	-1.12018	-1.33097
117569322	chr11:117569322:T:G	6.27962e-06	-1.42821e-10	-0.0698836	0.000394759	-1.42821e-10	-0.0617358	0.000394976	-1.42821e-10	-0.0617459
117569361	chr11:117569361:T:C	4.62223e-07	-1.63069	-1.04822	2.7777e-05	-1.64802	-1.06779	2.7793e-05	-1.64798	-1.0678
117569456	chr11:117569456:A:G	7.79002e-07	-1.44647	-0.710462	4.35004e-05	-1.5308	-0.736437	4.35253e-05	-1.53076	-0.736474
117569481	chr11:117569481:C:G	1.79044e-06	-1.42821e-10	-1.32473	0.000111866	-1.42821e-10	-1.32271	0.000111927	-1.42821e-10	-1.32272
117569505	chr11:117569505:T:G	7.33332e-06	0.0852345	-3.37191e-10	0.000418854	-0.00248866	-3.37191e-10	0.000418863	-0.00302691	-3.37191e-10
117569552	chr11:117569552:G:A	6.6036e-07	-1.27552	-1.04664	3.61382e-05	-1.39137	-1.06129	3.61601e-05	-1.3913	-1.06131
117569599	chr11:117569599:C:T	1.81156e-06	-1.42821e-10	-1.313	0.000113357	-1.42821e-10	-1.30946	0.00011342	-1.42821e-10	-1.30948
117569643	chr11:117569643:A:T	2.13576e-06	-1.42821e-10	-1.14837	0.000135851	-1.42821e-10	-1.12845	0.000135926	-1.42821e-10	-1.12846
117569689	chr11:117569689:T:G	3.88477e-07	-1.53117	-1.32154	2.93693e-05	-1.3359	-1.32415	2.93861e-05	-1.3359	-1.32415
117569896	chr11:117569896:C:G	1.07129e-06	-1.22341	-0.614928	5.67867e-05	-1.42472	-0.575991	5.6816e-05	-1.4247	-0.576051
117570068	chr11:117570068:A:G	1.62898e-06	-1.41924	-3.37191e-10	9.28292e-05	-1.50925	-3.37191e-10	9.28802e-05	-1.50926	-3.37191e-10
117570098	chr11:117570098:G:A	4.22845e-06	-1.42821e-10	-0.465357	0.000264204	-1.42821e-10	-0.463287	0.000264351	-1.42821e-10	-0.463294
117570181	chr11:117570181:C:T	1.87914e-06	-1.42821e-10	-1.27638	0.000118243	-1.42821e-10	-1.26727	0.000118312	-1.42821e-10	-1.26725
117570392	chr11:117570392:G:A	2.0392e-06	-1.42821e-10	-1.19464	0.000128451	-1.42821e-10	-1.18446	0.000128528	-1.42821e-10	-1.18442
117570468	chr11:117570468:C:A	1.77701e-06	-1.42821e-10	-1.33226	0.000111326	-1.42821e-10	-1.32754	0.000111389	-1.42821e-10	-1.32755
117570556	chr11:117570556:T:G	2.08137e-06	-1.42821e-10	-1.17417	0.00013164	-1.42821e-10	-1.15994	0.000131715	-1.42821e-10	-1.15993
117570678	chr11:117570678:G:A	1.01967e-06	-0.766848	-1.12087	4.90843e-05	-1.03171	-1.11476	4.91121e-05	-1.03168	-1.11479
117570762	chr11:117570762:C:CT	1.98978e-06	-1.42821e-10	-1.21917	0.000122141	-1.42821e-10	-1.23484	0.00012221	-1.42821e-10	-1.23483
117570780	chr11:117570780:T:C	8.73061e-07	-1.0691	-0.973845	6.34598e-05	-0.925447	-0.964157	6.34964e-05	-0.925426	-0.964163
117570879	chr11:117570879:G:A	5.88395e-07	-1.53163	-0.905919	3.4507e-05	-1.56908	-0.929769	3.45276e-05	-1.56902	-0.929792
117570988	chr11:117570988:T:G	7.65103e-06	0.127647	-3.37191e-10	0.000436444	0.0386491	-3.37191e-10	0.000436452	0.0381062	-3.37191e-10
117571120	chr11:117571120:G:A	1.9171e-06	-1.42821e-10	-1.25638	0.000120927	-1.42821e-10	-1.24482	0.000120997	-1.42821e-10	-1.2448
117571152	chr11:117571152:C:T	1.25749e-06	-1.67807	-3.37191e-10	7.9422e-05	-1.66524	-3.37191e-10	7.94663e-05	-1.66524	-3.37191e-10
117571167	chr11:117571167:C:A	1.89097e-06	-1.42821e-10	-1.27011	0.000119446	-1.42821e-10	-1.25715	0.000119515	-1.42821e-10	-1.25713
117571374	chr11:117571374:A:G	6.53453e-06	-1.42821e-10	-0.0300932	0.000424341	-1.42821e-10	0.0105271	0.000424584	-1.42821e-10	0.0105374
117571686	chr11:117571686:TC:T	3.74974e-07	-1.65283	-1.23527	2.39691e-05	-1.62029	-1.24295	2.3982e-05	-1.62034	-1.24293
117572052	chr11:117572052:A:G	2.27849e-06	-1.08368	-3.37191e-10	0.00014806	-1.04239	-3.37191e-10	0.000148137	-1.04243	-3.37191e-10
117572183	chr11:117572183:G:A	3.26317e-06	-1.42821e-10	-0.724494	0.000214854	-1.42821e-10	-0.67005	0.000214969	-1.42821e-10	-0.670077
117572430	chr11:117572430:C:T	2.69855e-06	-1.42821e-10	-0.91448	0.000173884	-1.42821e-10	-0.88162	0.000173978	-1.42821e-10	-0.88164
117572471	chr11:117572471:C:T	2.02775e-06	-1.42821e-10	-1.20027	0.000124309	-1.42821e-10	-1.21724	0.000124379	-1.42821e-10	-1.21723
117572635	chr11:117572635:T:G	1.7744e-06	-1.42821e-10	-1.33373	0.000110488	-1.42821e-10	-1.3351	0.00011055	-1.42821e-10	-1.3351
117572653	chr11:117572653:G:A	8.20938e-06	0.198084	-3.37191e-10	0.00047153	0.115974	-3.37191e-10	0.000471533	0.115417	-3.37191e-10
117572783	chr11:117572783:T:C	2.0717e-06	-1.42821e-10	-1.17882	0.000131908	-1.42821e-10	-1.15791	0.00013198	-1.42821e-10	-1.15792
117573210	chr11:117573210:T:C	1.92704e-06	-1.42821e-10	-1.25121	0.000121129	-1.42821e-10	-1.24315	0.0001212	-1.42821e-10	-1.24313
117573221	chr11:117573221:C:T	2.61046e-06	0.0829232	-1.03059	0.000144771	-0.0193643	-1.0455	0.00014478	-0.0198826	-1.04548
117573329	chr11:117573329:A:G	1.47302e-05	1.76162	-0.978913	0.000889507	1.70458	-0.953919	0.00088998	1.70457	-0.953943
117573375	chr11:117573375:C:T	6.10518e-07	-1.61203	-0.788613	3.63522e-05	-1.63374	-0.813019	3.6373e-05	-1.6337	-0.813047
117573590	chr11:117573590:G:A	2.87521e-06	-1.42821e-10	-0.851069	0.00018608	-1.42821e-10	-0.813833	0.000186181	-1.42821e-10	-0.813854
117573708	chr11:117573708:A:G	1.98124e-06	-1.42821e-10	-1.22347	0.000124357	-1.42821e-10	-1.21686	0.000124431	-1.42821e-10	-1.21682
117573946	chr11:117573946:T:A	2.49129e-06	-1.63892	0.644528	0.000148249	-1.65685	0.615734	0.000148329	-1.65682	0.615685
117574108	chr11:117574108:G:A	1.85594e-06	-1.42821e-10	-1.2888	0.000116317	-1.42821e-10	-1.28369	0.00011638	-1.42821e-10	-1.28371
117574169	chr11:117574169:G:A	8.95182e-06	0.284663	-3.37191e-10	0.000515456	0.205042	-3.37191e-10	0.000515446	0.20446	-3.37191e-10
117574587	chr11:117574587:C:T	5.42412e-06	-1.42821e-10	-0.216337	0.000330285	-1.42821e-10	-0.240054	0.000330475	-1.42821e-10	-0.240039
117574813	chr11:117574813:G:C	1.79176e-06	-1.42821e-10	-1.324	0.000112557	-1.42821e-10	-1.31655	0.00011262	-1.42821e-10	-1.31655
117575288	chr11:117575288:A:G	1.20646e-05	0.58308	-3.37191e-10	0.000672138	0.470453	-3.37191e-10	0.000672097	0.469831	-3.37191e-10
117575589	chr11:117575589:G:C	3.67588e-06	-1.42821e-10	-0.6054	0.000222284	-1.42821e-10	-0.636053	0.000222411	-1.42821e-10	-0.636044
117576013	chr11:117576013:C:T	1.80836e-06	-1.42821e-10	-1.31477	0.000113835	-1.42821e-10	-1.30526	0.000113898	-1.42821e-10	-1.30527
117576216	chr11:117576216:C:A	1.64433e-06	-0.129628	-1.28023	9.48414e-05	-0.225513	-1.26229	9.48721e-05	-0.225695	-1.26235
117576230	chr11:117576230:T:C	4.90818e-07	-1.32071	-1.29817	2.85747e-05	-1.39355	-1.29393	2.85932e-05	-1.39349	-1.29392
117576316	chr11:117576316:C:T	4.70529e-07	-1.33553	-1.32557	2.72795e-05	-1.41038	-1.3235	2.72968e-05	-1.41031	-1.32349
117576658	chr11:117576658:A:G	5.14015e-07	-1.46959	-1.10311	3.96664e-05	-1.26341	-1.0961	3.96881e-05	-1.26339	-1.09613
117576927	chr11:117576927:G:A	1.8188e-06	-1.42821e-10	-1.30902	0.000114789	-1.42821e-10	-1.29692	0.000114851	-1.42821e-10	-1.29693
117577003	chr11:117577003:C:A	1.7873e-06	-1.42821e-10	-1.32649	0.000111399	-1.42821e-10	-1.3269	0.000111462	-1.42821e-10	-1.32689
117577020	chr11:117577020:A:G	9.68008e-06	0.362876	-3.37191e-10	0.000548166	0.266568	-3.37191e-10	0.000548152	0.265982	-3.37191e-10
117577156	chr11:117577156:T:C	9.70845e-06	0.365803	-3.37191e-10	0.000550078	0.270051	-3.37191e-10	0.000550064	0.269464	-3.37191e-10
117577597	chr11:117577597:C:T	1.76545e-06	-1.33879	-3.37191e-10	9.12007e-05	-1.52695	-3.37191e-10	9.12505e-05	-1.52696	-3.37191e-10
117578084	chr11:117578084:T:C	8.81372e-07	-0.872449	-1.16102	4.05709e-05	-1.19901	-1.13795	4.05917e-05	-1.19903	-1.13798
117578374	chr11:117578374:C:G	1.84851e-06	-1.42821e-10	-1.29281	0.000114114	-1.42821e-10	-1.30281	0.000114178	-1.42821e-10	-1.30281
117578548	chr11:117578548:T:C	3.60368e-07	-1.60522	-1.3226	2.57039e-05	-1.47205	-1.32132	2.57171e-05	-1.47209	-1.32132
117578562	chr11:117578562:C:T	1.83729e-06	-1.42821e-10	-1.2989	0.000116191	-1.42821e-10	-1.28478	0.000116253	-1.42821e-10	-1.2848
117578582	chr11:117578582:A:G	2.31118e-06	0.184453	-1.25389	0.000132261	0.0796809	-1.23492	0.000132306	0.0794892	-1.23494
117578670	chr11:117578670:A:G	1.96834e-06	-1.42821e-10	-1.23	0.000122875	-1.42821e-10	-1.22884	0.000122945	-1.42821e-10	-1.22884
117578930	chr11:117578930:C:T	1.80603e-06	-1.42821e-10	-1.31606	0.000111826	-1.42821e-10	-1.32306	0.00011189	-1.42821e-10	-1.32306
117579027	chr11:117579027:G:A	3.77988e-07	-1.54494	-1.33514	2.77588e-05	-1.3817	-1.33476	2.77728e-05	-1.38176	-1.33476
117579162	chr11:117579162:A:G	7.82817e-06	-1.42821e-10	0.150535	0.000501734	-1.42821e-10	0.178061	0.000502003	-1.42821e-10	0.178035
117579572	chr11:117579572:A:G	1.97652e-06	-1.42821e-10	-1.22586	0.000123553	-1.42821e-10	-1.22334	0.000123623	-1.42821e-10	-1.22333
117580102	chr11:117580102:C:T	2.3195e-06	-1.42821e-10	-1.06584	0.000145802	-1.42821e-10	-1.05776	0.000145885	-1.42821e-10	-1.05775
117580221	chr11:117580221:C:T	8.81417e-06	0.269168	-3.37191e-10	0.000500306	0.175209	-3.37191e-10	0.0005003	0.174636	-3.37191e-10
117580477	chr11:117580477:G:A	3.70455e-06	-1.42821e-10	-0.597631	0.000223787	-1.42821e-10	-0.629316	0.000223913	-1.42821e-10	-0.629313
117580541	chr11:117580541:C:G	3.66247e-07	-1.57592	-1.33573	2.27121e-05	-1.58275	-1.33436	2.27237e-05	-1.58279	-1.33437
117580579	chr11:117580579:A:AT	1.13221e-06	-0.453178	-1.32984	9.52113e-05	-0.155976	-1.32794	9.52642e-05	-0.155973	-1.32795
117580601	chr11:117580601:T:C	1.21092e-06	-0.385975	-1.32984	0.000102591	-0.08133	-1.32793	0.000102648	-0.0813268	-1.32794
117581083	chr11:117581083:G:A	1.77246e-06	-1.42821e-10	-1.33482	0.000110764	-1.42821e-10	-1.33261	0.000110826	-1.42821e-10	-1.33261
117581418	chr11:117581418:A:G	3.9709e-06	-1.42821e-10	-0.528202	0.000239149	-1.42821e-10	-0.562921	0.000239286	-1.42821e-10	-0.562912
117581497	chr11:117581497:C:T	3.99721e-07	-1.65221	-1.17197	2.75218e-05	-1.55215	-1.17288	2.75371e-05	-1.55215	-1.17289
117581653	chr11:117581653:A:G	1.83187e-06	-1.42821e-10	-1.30186	0.000115904	-1.42821e-10	-1.28725	0.000115967	-1.42821e-10	-1.28727
117581994	chr11:117581994:G:A	1.86618e-06	-1.42821e-10	-1.2833	0.000118103	-1.42821e-10	-1.26846	0.000118166	-1.42821e-10	-1.26848
117582394	chr11:117582394:A:G	6.38769e-07	-1.68289	-0.672511	3.86103e-05	-1.68263	-0.703863	3.86304e-05	-1.68264	-0.703893
```
