## Supplementary material for "Characterization of shared and ancestry-specific signals driving complex traits using multi-ancestry fine-mapping": susiex_nc3.cs80.summary

```
# chr11:116582621-117582621
CS_ID	CS_LENGTH	CS_PURITY	MAX_PIP_SNP	BP	REF_ALLELE	ALT_ALLELE	REF_FRQ	BETA	SE	-LOG10P	MAX_PIP	POST-HOC_PROB_POP1	POST-HOC_PROB_POP2
1	7	0.451712	chr11:116778201:G:C	116778201	C,C	G,G	1,1	-inf,-inf	inf,inf	6.957,0.972874	0.634556	0.979509	0.38402
2	1711	0	chr11:116699725:T:C	116699725	NA,C	NA,T	NA,1	NA,-inf	NA,inf	NA,3.61313	0.0220696	0.40008	0.443577
3	1712	0	chr11:116699725:T:C	116699725	NA,C	NA,T	NA,1	NA,-inf	NA,inf	NA,3.61313	0.0221192	0.399938	0.443585
```
