## Supplementary material for "Characterization of shared and ancestry-specific signals driving complex traits using multi-ancestry fine-mapping": susiex_nc1.cs80.cs

```
CS_ID	SNP	BP	REF_ALLELE	ALT_ALLELE	REF_FRQ	BETA	SE	-LOG10P	CS_PIP	OVRL_PIP
1	chr11:119297660:G:A	119297660	A,A	G,G	1,1	-inf,-inf	inf,inf	21.5469,3.94606	0.146613	0.146613
1	chr11:119284908:G:T	119284908	T,T	G,G	1,1	-inf,-inf	inf,inf	21.6393,3.77186	0.126047	0.126047
1	chr11:119292609:A:G	119292609	G,G	A,A	1,1	-inf,-inf	inf,inf	21.4039,3.89193	0.0949206	0.0949206
1	chr11:119190254:T:C	119190254	C,C	T,T	1,1	-inf,-inf	inf,inf	21.1518,3.98057	0.0645468	0.0645468
1	chr11:119212608:A:C	119212608	C,C	A,A	1,1	-inf,-inf	inf,inf	21.009,4.08045	0.0575054	0.0575054
1	chr11:119226075:T:G	119226075	G,G	T,T	1,1	-inf,-inf	inf,inf	20.9839,4.07896	0.054175	0.054175
1	chr11:119241793:G:C	119241793	C,C	G,G	1,1	-inf,-inf	inf,inf	21.0139,4.04046	0.0535275	0.0535275
1	chr11:119242188:T:C	119242188	C,C	T,T	1,1	-inf,-inf	inf,inf	20.9764,4.06193	0.0514219	0.0514219
1	chr11:119274564:A:G	119274564	G,G	A,A	1,1	-inf,-inf	inf,inf	20.9806,4.04315	0.0499255	0.0499255
1	chr11:119242420:C:T	119242420	T,T	C,C	1,1	-inf,-inf	inf,inf	20.9437,4.04827	0.0464277	0.0464277
1	chr11:119259979:C:T	119259979	T,T	C,C	1,1	-inf,-inf	inf,inf	21.0668,3.88826	0.0440312	0.0440312
1	chr11:119209327:A:G	119209327	G,G	A,A	1,1	-inf,-inf	inf,inf	20.8231,4.12611	0.0415554	0.0415554
```
