## Supplementary material for "Characterization of shared and ancestry-specific signals driving complex traits using multi-ancestry fine-mapping": susiex_nc1.cs80.snp

```
BP	SNP	PIP(CS1)	LogBF(CS1,Pop1)	LogBF(CS1,Pop2)
118043198	chr11:118043198:T:C	3.35671e-24	-2.17376	-4.88941e-10
118043438	chr11:118043438:C:T	8.02107e-24	-4.79564e-10	-1.30265
118043465	chr11:118043465:G:T	8.08353e-24	-4.79564e-10	-1.29489
118043735	chr11:118043735:G:A	8.30699e-25	-2.24115	-1.32906
118043835	chr11:118043835:G:A	2.23887e-24	-1.12445	-1.4543
118043937	chr11:118043937:G:C	5.53783e-24	-0.274321	-1.39879
118044340	chr11:118044340:C:T	4.558e-24	-0.50685	-1.36098
118044667	chr11:118044667:C:T	7.07203e-24	-4.79564e-10	-1.42857
118044730	chr11:118044730:C:T	1.11956e-24	-2.24263	-1.02915
118045571	chr11:118045571:C:T	4.13015e-24	-1.9664	-4.88941e-10
118045591	chr11:118045591:C:A	8.10115e-24	-4.79564e-10	-1.29271
118045731	chr11:118045731:T:C	7.69985e-24	-4.79564e-10	-1.34352
118045977	chr11:118045977:C:T	3.87001e-24	-0.52352	-1.50794
118046441	chr11:118046441:A:C	2.10819e-24	-1.43916	-1.19973
118046542	chr11:118046542:A:G	1.08349e-24	-2.27026	-1.03427
118046723	chr11:118046723:T:C	6.67343e-24	-4.79564e-10	-1.48658
118046907	chr11:118046907:C:T	2.08434e-24	-1.27066	-1.3796
118047247	chr11:118047247:T:C	9.20852e-25	-1.98307	-1.48411
118047336	chr11:118047336:G:C	6.51326e-24	-4.79564e-10	-1.51088
118047964	chr11:118047964:T:A	9.35434e-24	-4.79564e-10	-1.14888
118047987	chr11:118047987:C:T	4.10178e-24	-0.46426	-1.50904
118048251	chr11:118048251:G:A	6.84587e-24	-4.79564e-10	-1.46107
118048662	chr11:118048662:G:A	4.41152e-24	-0.40129	-1.49921
118048679	chr11:118048679:T:C	3.32198e-24	-2.18416	-4.88941e-10
118048798	chr11:118048798:G:A	6.52594e-24	-4.79564e-10	-1.50893
118049031	chr11:118049031:T:A	4.27346e-24	-0.440708	-1.49159
118049096	chr11:118049096:C:A	8.04864e-24	-4.79564e-10	-1.29921
118049862	chr11:118049862:C:T	6.38247e-24	-0.0434119	-1.48775
118050839	chr11:118050839:T:A	1.26826e-24	-2.25945	-0.887619
118051025	chr11:118051025:A:G	6.56778e-24	-4.79564e-10	-1.50254
118051428	chr11:118051428:G:A	9.08321e-25	-2.11746	-1.36341
118051595	chr11:118051595:C:T	3.05641e-24	-2.26748	-4.88941e-10
118051609	chr11:118051609:A:G	6.91052e-24	-4.79564e-10	-1.45167
118051771	chr11:118051771:C:T	1.17685e-24	-1.74352	-1.47836
118052119	chr11:118052119:GCAACTCTTGGAA:G	6.64059e-24	-4.79564e-10	-1.49152
118052316	chr11:118052316:A:G	7.64724e-25	-2.14979	-1.50316
118052327	chr11:118052327:AGTGG:A	6.69434e-25	-2.27757	-1.50847
118052364	chr11:118052364:C:T	8.08009e-25	-2.10217	-1.49573
118052537	chr11:118052537:G:T	1.81656e-24	-1.53063	-1.25714
118052643	chr11:118052643:G:A	1.92933e-24	-1.48678	-1.24077
118052862	chr11:118052862:A:G	6.75578e-23	0.828265	-4.88941e-10
118052869	chr11:118052869:G:GTGC	6.5223e-24	-4.79564e-10	-1.50949
118053268	chr11:118053268:G:A	9.64518e-25	-2.2702	-1.15064
118053440	chr11:118053440:G:A	4.68935e-24	-0.328647	-1.51078
118053563	chr11:118053563:C:T	7.34867e-25	-2.23031	-1.46247
118054259	chr11:118054259:C:T	7.12001e-25	-2.25023	-1.47417
118054270	chr11:118054270:C:T	3.04763e-24	-2.27035	-4.88941e-10
118054457	chr11:118054457:C:G	8.93881e-24	-4.79564e-10	-1.19432
118054536	chr11:118054536:C:T	6.68478e-25	-2.27711	-1.51036
118054675	chr11:118054675:A:G	9.3927e-24	-4.79564e-10	-1.14478
118054866	chr11:118054866:C:T	7.23175e-25	-2.26728	-1.44154
118054953	chr11:118054953:G:A	7.27972e-25	-2.26365	-1.43856
118055036	chr11:118055036:C:T	7.33761e-25	-2.25522	-1.43907
118055443	chr11:118055443:G:A	7.91016e-25	-2.24779	-1.37137
118055457	chr11:118055457:T:A	6.91931e-25	-2.24213	-1.51086
118055741	chr11:118055741:C:T	6.57107e-24	-4.79564e-10	-1.50204
118056020	chr11:118056020:A:G	1.14948e-24	-2.06844	-1.17696
118056055	chr11:118056055:A:G	7.33005e-25	-2.2368	-1.45852
118056333	chr11:118056333:G:T	3.29661e-24	-2.19182	-4.88941e-10
118056334	chr11:118056334:G:A	7.7675e-24	-4.79564e-10	-1.33477
118056961	chr11:118056961:G:A	7.95859e-25	-2.17583	-1.43722
118057044	chr11:118057044:A:G	8.00317e-25	-2.0965	-1.51097
118057074	chr11:118057074:A:T	6.84314e-25	-2.2549	-1.50915
118057246	chr11:118057246:A:G	8.56263e-25	-2.05317	-1.48673
118057707	chr11:118057707:A:G	7.51063e-24	-4.79564e-10	-1.3684
118057831	chr11:118057831:G:A	2.79177e-23	-4.79564e-10	-0.0554549
118057950	chr11:118057950:C:G	7.01529e-24	-4.79564e-10	-1.43662
118058080	chr11:118058080:C:T	3.15195e-24	-2.2367	-4.88941e-10
118058143	chr11:118058143:C:T	3.19554e-23	-4.79564e-10	0.079623
118058286	chr11:118058286:G:C	7.86808e-25	-2.19362	-1.43087
118058774	chr11:118058774:G:A	6.99988e-24	-4.79564e-10	-1.43882
118058775	chr11:118058775:G:A	3.86577e-24	-2.03256	-4.88941e-10
118058957	chr11:118058957:C:T	7.84279e-25	-2.24613	-1.38157
118059462	chr11:118059462:CCT:C	6.8195e-24	-4.79564e-10	-1.46493
118059713	chr11:118059713:G:A	7.92583e-25	-2.18536	-1.43182
118060103	chr11:118060103:GC:G	4.06692e-24	-1.98183	-4.88941e-10
118060135	chr11:118060135:G:A	6.60719e-24	-4.79564e-10	-1.49656
118060363	chr11:118060363:C:T	2.27576e-23	-4.79564e-10	-0.259816
118060585	chr11:118060585:G:A	3.7855e-24	-2.05354	-4.88941e-10
118060638	chr11:118060638:G:A	7.72854e-25	-2.19973	-1.44265
118060774	chr11:118060774:T:A	8.51344e-24	0.265014	-1.50809
118060810	chr11:118060810:T:G	6.53282e-24	-4.79564e-10	-1.50788
118060861	chr11:118060861:C:T	8.0393e-25	-2.20836	-1.3946
118060910	chr11:118060910:T:C	7.9266e-24	-4.79564e-10	-1.31449
118061209	chr11:118061209:C:T	8.94119e-25	-1.98647	-1.51017
118061327	chr11:118061327:C:T	7.06819e-25	-2.25992	-1.47178
118061376	chr11:118061376:C:T	6.53135e-24	-4.79564e-10	-1.5081
118061857	chr11:118061857:G:A	6.68203e-24	-4.79564e-10	-1.48529
118061915	chr11:118061915:T:C	1.29013e-24	-1.83585	-1.29412
118061949	chr11:118061949:G:A	7.05268e-24	-4.79564e-10	-1.43131
118062002	chr11:118062002:C:T	2.46827e-23	-4.79564e-10	-0.178614
118063400	chr11:118063400:A:C	8.45733e-25	-2.14354	-1.40873
118063403	chr11:118063403:T:C	3.19676e-24	-2.22258	-4.88941e-10
118063558	chr11:118063558:T:A	8.37693e-25	-2.26415	-1.29768
118063580	chr11:118063580:A:G	1.58549e-24	-1.78037	-1.14346
118063883	chr11:118063883:G:A	1.52926e-24	-1.8091	-1.15083
118063989	chr11:118063989:C:G	8.27756e-25	-2.11999	-1.45377
118064394	chr11:118064394:TC:T	7.2622e-24	-4.79564e-10	-1.40203
118064621	chr11:118064621:GA:G	7.10459e-24	-1.42398	-4.88941e-10
118064699	chr11:118064699:A:G	2.40713e-23	-4.79564e-10	-0.203697
118064800	chr11:118064800:C:T	6.5899e-24	-4.79564e-10	-1.49918
118065068	chr11:118065068:C:T	7.80791e-25	-2.26864	-1.36353
118065125	chr11:118065125:T:G	8.68967e-25	-2.16775	-1.35742
118065524	chr11:118065524:T:C	7.05415e-25	-2.23386	-1.49982
118065838	chr11:118065838:G:A	6.69505e-24	-4.79564e-10	-1.48335
118065994	chr11:118065994:C:T	3.23688e-24	-2.21011	-4.88941e-10
118066416	chr11:118066416:A:G	8.28204e-25	-2.11737	-1.45584
118066469	chr11:118066469:C:T	1.78141e-23	-4.79564e-10	-0.504728
118066510	chr11:118066510:C:A	2.74099e-23	1.43329	-1.50711
118066633	chr11:118066633:A:G	7.56104e-25	-2.21016	-1.45413
118067451	chr11:118067451:T:A	8.56694e-24	-4.79564e-10	-1.23681
118067608	chr11:118067608:C:T	3.10124e-24	-2.25291	-4.88941e-10
118067662	chr11:118067662:C:T	6.9798e-25	-2.23333	-1.51096
118068043	chr11:118068043:A:G	3.16455e-24	-2.23271	-4.88941e-10
118068928	chr11:118068928:G:A	7.07553e-24	-4.79564e-10	-1.42808
118069018	chr11:118069018:C:A	7.0605e-25	-2.22234	-1.51045
118069020	chr11:118069020:A:G	7.12149e-25	-2.21507	-1.50912
118069105	chr11:118069105:T:C	3.66118e-24	-2.08693	-4.88941e-10
118069617	chr11:118069617:C:T	8.90624e-25	-2.0005	-1.50005
118069897	chr11:118069897:G:A	9.11337e-25	-1.97189	-1.50567
118070367	chr11:118070367:G:T	4.20454e-23	0.354031	-4.88941e-10
118070460	chr11:118070460:AGCCACCGT:A	1.13547e-23	-4.79564e-10	-0.955088
118070475	chr11:118070475:C:A	1.13534e-23	-4.79564e-10	-0.9552
118070476	chr11:118070476:C:T	1.13534e-23	-4.79564e-10	-0.9552
118070554	chr11:118070554:A:G	6.99949e-24	-4.79564e-10	-1.43888
118070657	chr11:118070657:G:A	3.30994e-23	-4.79564e-10	0.114797
118070731	chr11:118070731:TCACTGAGACTGCCGGCAAATTA:T	2.03735e-24	-1.18845	-1.48462
118070827	chr11:118070827:C:T	1.16721e-23	-4.79564e-10	-0.927514
118070839	chr11:118070839:A:G	9.05785e-25	-1.97776	-1.50591
118071006	chr11:118071006:C:T	3.28651e-23	-4.79564e-10	0.107694
118071132	chr11:118071132:A:C	1.03269e-24	-1.93316	-1.41939
118071183	chr11:118071183:T:C	8.69555e-25	-2.03502	-1.48947
118071410	chr11:118071410:C:T	8.92148e-25	-2.00435	-1.49449
118071495	chr11:118071495:A:G	7.2931e-24	-4.79564e-10	-1.39779
118071634	chr11:118071634:A:C	7.28845e-24	-4.79564e-10	-1.39843
118071915	chr11:118071915:T:C	7.0451e-24	-4.79564e-10	-1.43239
118071994	chr11:118071994:AGGGAAGG:A	8.23187e-24	-4.79564e-10	-1.2767
118073080	chr11:118073080:G:A	6.62518e-24	-4.79564e-10	-1.49384
118073355	chr11:118073355:A:T	7.39886e-24	-4.79564e-10	-1.38339
118073770	chr11:118073770:T:C	3.91087e-23	1.79249	-1.51086
118073824	chr11:118073824:G:A	7.36924e-24	-4.79564e-10	-1.3874
118073880	chr11:118073880:C:G	2.66462e-23	-4.79564e-10	-0.102072
118074446	chr11:118074446:C:T	2.93072e-24	-1.3412	-0.968273
118074557	chr11:118074557:G:T	6.54141e-24	-4.79564e-10	-1.50656
118074724	chr11:118074724:G:A	6.51856e-24	-4.79564e-10	-1.51006
118074770	chr11:118074770:G:T	1.00503e-24	-1.9197	-1.46001
118075360	chr11:118075360:A:G	7.3077e-25	-2.26261	-1.43577
118075423	chr11:118075423:C:T	1.44707e-23	0.740945	-1.45354
118075671	chr11:118075671:C:T	8.91945e-25	-1.9881	-1.51097
118075929	chr11:118075929:A:AG	8.75432e-25	-2.01448	-1.50327
118075976	chr11:118075976:T:C	8.83684e-25	-2.00743	-1.50094
118076005	chr11:118076005:A:G	8.94977e-25	-1.98538	-1.51029
118076134	chr11:118076134:C:T	1.79558e-24	-1.3766	-1.42279
118076388	chr11:118076388:A:G	8.23183e-25	-2.06884	-1.51045
118076470	chr11:118076470:A:G	1.73974e-23	-0.528397	-4.88941e-10
118076493	chr11:118076493:C:T	9.4585e-25	-1.9299	-1.51049
118076509	chr11:118076509:TG:T	1.48121e-23	0.70871	-1.39798
118076718	chr11:118076718:T:C	1.12379e-24	-1.9169	-1.35111
118076739	chr11:118076739:C:T	9.9211e-25	-1.89037	-1.50227
118076983	chr11:118076983:A:G	1.04592e-24	-1.98614	-1.35368
118077075	chr11:118077075:A:G	6.64483e-24	-4.79564e-10	-1.49088
118077162	chr11:118077162:C:T	7.9874e-24	-4.79564e-10	-1.30685
118077365	chr11:118077365:C:T	9.60731e-25	-1.91967	-1.5051
118077596	chr11:118077596:T:C	9.95639e-24	-4.79564e-10	-1.0865
118077598	chr11:118077598:G:A	7.95567e-24	-4.79564e-10	-1.31083
118077777	chr11:118077777:T:C	7.3008e-25	-2.19568	-1.50364
118077916	chr11:118077916:G:A	6.80634e-24	-4.79564e-10	-1.46686
118078182	chr11:118078182:G:A	7.20113e-25	-2.20997	-1.50309
118078547	chr11:118078547:C:A	8.17476e-24	-4.79564e-10	-1.28367
118078606	chr11:118078606:C:T	7.32986e-25	-2.19259	-1.50276
118079074	chr11:118079074:A:C	3.52292e-24	-2.12543	-4.88941e-10
118079083	chr11:118079083:G:A	3.49035e-24	-2.13472	-4.88941e-10
118079092	chr11:118079092:A:G	9.86522e-25	-1.89126	-1.50703
118079146	chr11:118079146:G:A	9.49517e-25	-1.9708	-1.46571
118079256	chr11:118079256:T:C	7.94884e-24	-4.79564e-10	-1.31169
118079356	chr11:118079356:T:C	3.42454e-24	-2.15375	-4.88941e-10
118079484	chr11:118079484:G:A	2.13048e-24	-1.48696	-1.14141
118079671	chr11:118079671:C:G	3.42762e-24	-2.15285	-4.88941e-10
118079820	chr11:118079820:T:G	8.78577e-24	-4.79564e-10	-1.21158
118080081	chr11:118080081:T:C	1.06695e-24	-1.81636	-1.50355
118080806	chr11:118080806:G:C	1.18692e-24	-1.84386	-1.3695
118081376	chr11:118081376:G:A	1.04275e-24	-1.87038	-1.47247
118081382	chr11:118081382:C:T	8.29612e-25	-2.24314	-1.32837
118081393	chr11:118081393:A:T	7.07674e-24	-4.79564e-10	-1.4279
118081672	chr11:118081672:C:T	1.50228e-24	-1.9351	-1.04263
118081899	chr11:118081899:A:C	8.3109e-24	-4.79564e-10	-1.26715
118082056	chr11:118082056:G:T	1.50107e-24	-1.79628	-1.18226
118082133	chr11:118082133:C:T	6.54955e-24	-4.79564e-10	-1.50532
118082184	chr11:118082184:T:C	1.26714e-24	-1.79292	-1.35504
118082245	chr11:118082245:A:G	1.25609e-24	-1.65178	-1.50494
118082319	chr11:118082319:G:A	1.00038e-23	-4.79564e-10	-1.08175
118082688	chr11:118082688:A:G	3.56616e-24	-2.11323	-4.88941e-10
118082973	chr11:118082973:G:A	1.97309e-24	-2.1624	-0.542717
118083221	chr11:118083221:A:G	3.85259e-24	-2.03597	-4.88941e-10
118083366	chr11:118083366:A:G	1.30775e-24	-2.21397	-0.902441
118083535	chr11:118083535:T:C	9.08612e-25	-2.12492	-1.35563
118083594	chr11:118083594:A:G	8.5403e-25	-2.26519	-1.27732
118083635	chr11:118083635:T:C	7.98974e-25	-2.18916	-1.41999
118083942	chr11:118083942:C:G	6.96822e-25	-2.23526	-1.51068
118083944	chr11:118083944:A:G	3.46831e-24	-2.14105	-4.88941e-10
118084009	chr11:118084009:G:A	1.00743e-24	-2.26337	-1.11395
118084435	chr11:118084435:C:T	6.57997e-24	-4.79564e-10	-1.50069
118085044	chr11:118085044:A:G	7.47763e-25	-2.27015	-1.40524
118085095	chr11:118085095:T:C	7.41838e-25	-2.2702	-1.41314
118085240	chr11:118085240:T:C	6.68868e-24	-4.79564e-10	-1.4843
118085623	chr11:118085623:G:T	7.79608e-25	-2.25965	-1.37403
118085694	chr11:118085694:T:C	7.72051e-25	-2.26616	-1.37726
118085779	chr11:118085779:C:T	6.52032e-24	-4.79564e-10	-1.50979
118085935	chr11:118085935:G:C	6.54672e-24	-4.79564e-10	-1.50575
118086228	chr11:118086228:A:G	7.01667e-25	-2.23391	-1.5051
118086256	chr11:118086256:G:A	7.17554e-25	-2.20983	-1.50679
118087035	chr11:118087035:C:T	9.21851e-25	-2.21887	-1.24722
118087433	chr11:118087433:T:C	6.87175e-25	-2.26631	-1.49357
118087470	chr11:118087470:A:T	8.51981e-24	-4.79564e-10	-1.24232
118087681	chr11:118087681:T:C	7.72313e-25	-2.2383	-1.40478
118087714	chr11:118087714:A:T	1.05373e-24	-2.24328	-1.0891
118087932	chr11:118087932:T:C	6.94967e-24	-4.79564e-10	-1.44602
118088012	chr11:118088012:GGA:G	8.51804e-25	-2.25281	-1.2923
118088194	chr11:118088194:A:G	7.00625e-25	-2.23471	-1.50579
118088396	chr11:118088396:T:TG	7.20204e-25	-2.21741	-1.49553
118088657	chr11:118088657:G:A	7.83103e-25	-2.2593	-1.36991
118089129	chr11:118089129:C:A	6.51264e-24	-4.79564e-10	-1.51097
118089525	chr11:118089525:T:C	6.53253e-24	-4.79564e-10	-1.50792
118089712	chr11:118089712:A:G	7.76738e-25	-2.26853	-1.36884
118089875	chr11:118089875:G:C	7.19739e-25	-2.24232	-1.47126
118089946	chr11:118089946:G:A	8.33029e-25	-2.13923	-1.42818
118089989	chr11:118089989:C:T	9.00818e-24	-4.79564e-10	-1.18658
118090094	chr11:118090094:A:G	7.46163e-25	-2.27958	-1.39795
118090226	chr11:118090226:C:T	1.07342e-23	-4.79564e-10	-1.01128
118090317	chr11:118090317:C:CT	8.04537e-24	-4.79564e-10	-1.29962
118090594	chr11:118090594:C:G	6.73241e-25	-2.27809	-1.50228
118090781	chr11:118090781:CTCTT:C	6.72103e-25	-2.28061	-1.50145
118090945	chr11:118090945:G:A	1.1787e-23	-4.79564e-10	-0.917722
118091019	chr11:118091019:A:G	1.13337e-24	-1.79883	-1.46069
118091089	chr11:118091089:C:T	6.62271e-24	-4.79564e-10	-1.49421
118091124	chr11:118091124:C:T	6.67183e-25	-2.27961	-1.5098
118091193	chr11:118091193:T:C	8.73978e-25	-2.00978	-1.50964
118091194	chr11:118091194:T:C	8.21062e-24	-4.79564e-10	-1.27929
118091392	chr11:118091392:G:A	6.58933e-24	-4.79564e-10	-1.49927
118091458	chr11:118091458:A:C	8.06741e-24	-4.79564e-10	-1.29688
118091712	chr11:118091712:TC:T	7.12817e-25	-2.27983	-1.44341
118091813	chr11:118091813:G:A	1.00748e-23	-4.79564e-10	-1.07468
118092017	chr11:118092017:G:C	6.71039e-25	-2.28066	-1.50298
118092456	chr11:118092456:T:C	8.82045e-24	-4.79564e-10	-1.20764
118092520	chr11:118092520:C:T	6.51335e-24	-4.79564e-10	-1.51086
118092920	chr11:118092920:A:T	9.08305e-25	-1.97836	-1.50254
118093051	chr11:118093051:G:A	1.22581e-24	-1.9225	-1.25861
118093224	chr11:118093224:A:G	1.17014e-24	-1.84919	-1.3784
118093226	chr11:118093226:C:A	1.2056e-24	-1.833	-1.36475
118093240	chr11:118093240:C:T	1.15466e-24	-1.81053	-1.43038
118093624	chr11:118093624:C:T	6.89404e-25	-2.2807	-1.47594
118093750	chr11:118093750:T:C	6.99567e-25	-2.28058	-1.46143
118093775	chr11:118093775:T:A	7.0381e-25	-2.2807	-1.45527
118093898	chr11:118093898:C:T	3.03701e-24	-2.27384	-4.88941e-10
118094158	chr11:118094158:C:G	7.02668e-25	-2.28058	-1.45701
118094367	chr11:118094367:G:A	1.13026e-24	-1.82133	-1.44094
118094390	chr11:118094390:A:G	1.13357e-24	-1.82071	-1.43864
118094630	chr11:118094630:T:C	7.35236e-24	-4.79564e-10	-1.3897
118094706	chr11:118094706:C:T	8.59061e-25	-2.04093	-1.4957
118094815	chr11:118094815:A:G	1.08892e-24	-1.82177	-1.47776
118094880	chr11:118094880:C:T	1.10547e-24	-1.78211	-1.50233
118094887	chr11:118094887:C:T	2.59114e-22	3.60996	-1.43741
118094931	chr11:118094931:G:A	1.09658e-24	-1.85143	-1.44109
118095068	chr11:118095068:A:G	1.13015e-24	-1.82031	-1.44206
118095463	chr11:118095463:G:A	7.07051e-25	-2.278	-1.45337
118095470	chr11:118095470:G:T	7.11993e-25	-2.27699	-1.44742
118095595	chr11:118095595:A:G	3.07033e-24	-2.26293	-4.88941e-10
118095922	chr11:118095922:G:T	6.56847e-24	-4.79564e-10	-1.50244
118096501	chr11:118096501:G:C	3.03949e-24	-2.27303	-4.88941e-10
118096761	chr11:118096761:C:T	7.14141e-25	-2.2797	-1.4417
118097083	chr11:118097083:C:T	6.91859e-25	-2.27362	-1.47947
118097124	chr11:118097124:G:T	6.85231e-25	-2.2803	-1.48242
118097154	chr11:118097154:G:A	6.51436e-24	-4.79564e-10	-1.51071
118097243	chr11:118097243:C:T	6.56127e-24	-4.79564e-10	-1.50353
118097440	chr11:118097440:T:C	9.63162e-24	-4.79564e-10	-1.11967
118097715	chr11:118097715:TC:T	1.47237e-23	-4.79564e-10	-0.695262
118098250	chr11:118098250:A:ACCAGGCAGCCTACAGGCACC	6.51897e-24	-4.79564e-10	-1.51
118098407	chr11:118098407:G:A	6.71025e-25	-2.27269	-1.51097
118098439	chr11:118098439:G:A	6.94488e-24	-4.79564e-10	-1.44671
118098448	chr11:118098448:T:C	1.29104e-24	-2.25188	-0.877396
118098659	chr11:118098659:C:T	7.8107e-25	-2.12772	-1.50409
118099113	chr11:118099113:G:A	8.59772e-24	-4.79564e-10	-1.23322
118099362	chr11:118099362:G:C	6.75631e-24	-4.79564e-10	-1.47424
118099606	chr11:118099606:C:A	6.60895e-24	-4.79564e-10	-1.49629
118099974	chr11:118099974:G:A	7.91451e-25	-2.11468	-1.50393
118099981	chr11:118099981:T:C	7.96879e-25	-2.1097	-1.50207
118100183	chr11:118100183:C:T	6.63701e-24	-4.79564e-10	-1.49206
118100314	chr11:118100314:G:T	6.52985e-24	-4.79564e-10	-1.50833
118100315	chr11:118100315:A:C	6.53016e-24	-4.79564e-10	-1.50829
118100810	chr11:118100810:T:C	6.52398e-24	-4.79564e-10	-1.50923
118101058	chr11:118101058:C:T	6.90956e-24	-4.79564e-10	-1.45181
118101238	chr11:118101238:T:C	6.55031e-24	-4.79564e-10	-1.50521
118101253	chr11:118101253:G:A	3.0174e-24	-2.28032	-4.88941e-10
118101256	chr11:118101256:G:A	6.94123e-25	-2.27412	-1.4757
118101280	chr11:118101280:T:A	7.68474e-24	-4.79564e-10	-1.34548
118101828	chr11:118101828:A:T	8.42579e-25	-2.09224	-1.46376
118101853	chr11:118101853:A:T	6.56002e-24	-4.79564e-10	-1.50372
118102221	chr11:118102221:C:A	7.06641e-25	-2.28029	-1.45166
118102332	chr11:118102332:C:T	8.56962e-25	-2.02878	-1.5103
118102430	chr11:118102430:G:A	1.05247e-24	-1.83354	-1.50004
118102503	chr11:118102503:G:T	7.00707e-25	-2.27966	-1.46072
118102593	chr11:118102593:C:A	7.4224e-24	-4.79564e-10	-1.38022
118102623	chr11:118102623:C:G	7.45619e-25	-2.16776	-1.51049
118102724	chr11:118102724:G:A	7.78937e-25	-2.16236	-1.47218
118102739	chr11:118102739:G:A	7.96239e-25	-2.14737	-1.4652
118102796	chr11:118102796:A:G	8.60596e-25	-2.06562	-1.46923
118102843	chr11:118102843:C:A	1.09665e-24	-2.08287	-1.20958
118103463	chr11:118103463:C:A	7.7132e-24	-4.79564e-10	-1.34178
118103682	chr11:118103682:G:A	5.55907e-24	-1.66929	-4.88941e-10
118103768	chr11:118103768:C:A	1.33271e-24	-2.06628	-1.03123
118103769	chr11:118103769:C:T	1.40773e-24	-2.0769	-0.965839
118103885	chr11:118103885:A:G	1.04323e-24	-1.84397	-1.49843
118103924	chr11:118103924:C:A	1.18554e-24	-1.76535	-1.44917
118103978	chr11:118103978:T:C	1.12444e-24	-1.76201	-1.50542
118103988	chr11:118103988:C:T	9.43547e-24	-4.79564e-10	-1.14024
118104044	chr11:118104044:G:A	1.16565e-24	-1.78021	-1.45123
118104058	chr11:118104058:TGGG:T	1.13792e-24	-1.74703	-1.50848
118104117	chr11:118104117:G:A	1.09531e-24	-1.80346	-1.49023
118104222	chr11:118104222:C:T	2.58453e-24	-1.19563	-1.23954
118104346	chr11:118104346:A:G	1.06459e-24	-1.81193	-1.51019
118104358	chr11:118104358:C:T	1.09336e-24	-1.78541	-1.51006
118104861	chr11:118104861:C:T	1.06476e-24	-1.811	-1.51097
118104916	chr11:118104916:G:A	1.07478e-23	-4.79564e-10	-1.01002
118105052	chr11:118105052:C:G	1.09523e-24	-1.78312	-1.51063
118105133	chr11:118105133:T:A	1.03251e-23	-4.79564e-10	-1.05014
118105154	chr11:118105154:T:C	1.09092e-24	-1.78876	-1.50893
118105162	chr11:118105162:G:A	1.11538e-24	-1.76793	-1.50759
118105353	chr11:118105353:A:G	1.17877e-24	-1.70991	-1.51034
118105559	chr11:118105559:C:T	1.17296e-23	-4.79564e-10	-0.922606
118105632	chr11:118105632:A:G	1.12424e-24	-1.75868	-1.50893
118105853	chr11:118105853:A:G	9.75234e-25	-1.92385	-1.48595
118105913	chr11:118105913:A:C	6.51357e-24	-4.79564e-10	-1.51083
118106060	chr11:118106060:C:T	6.54628e-24	-4.79564e-10	-1.50582
118106963	chr11:118106963:G:A	8.82691e-25	-2.05568	-1.45382
118106978	chr11:118106978:T:C	1.13905e-24	-1.7446	-1.50993
118107008	chr11:118107008:A:G	8.20904e-25	-2.11665	-1.46541
118107133	chr11:118107133:G:T	1.11577e-24	-1.76447	-1.51071
118107161	chr11:118107161:C:G	1.12897e-24	-1.75337	-1.51004
118107234	chr11:118107234:T:C	1.73369e-24	-1.37556	-1.45891
118107388	chr11:118107388:C:T	8.7661e-25	-2.06517	-1.45124
118107532	chr11:118107532:C:T	9.73528e-25	-1.98655	-1.42499
118107549	chr11:118107549:A:G	1.92321e-24	-1.30955	-1.42117
118107863	chr11:118107863:G:A	8.77583e-24	-4.79564e-10	-1.21272
118108152	chr11:118108152:A:G	1.13948e-24	-1.74326	-1.51088
118108436	chr11:118108436:C:T	1.14418e-24	-1.73934	-1.51069
118108629	chr11:118108629:A:G	1.13401e-24	-1.74798	-1.51097
118108725	chr11:118108725:C:T	1.13806e-24	-1.74442	-1.51097
118108749	chr11:118108749:C:T	1.13988e-24	-1.74284	-1.51095
118108964	chr11:118108964:C:T	8.41675e-24	-4.79564e-10	-1.25449
118109029	chr11:118109029:C:A	9.70821e-25	-1.91144	-1.50289
118109099	chr11:118109099:C:T	9.73336e-25	-1.90361	-1.50813
118109126	chr11:118109126:A:G	1.64225e-23	-4.79564e-10	-0.586068
118109135	chr11:118109135:T:C	1.13462e-24	-1.74746	-1.51097
118109136	chr11:118109136:G:A	1.14038e-24	-1.74254	-1.51082
118109174	chr11:118109174:C:T	1.24353e-24	-1.6558	-1.51096
118109418	chr11:118109418:G:A	8.21706e-24	-4.79564e-10	-1.2785
118109624	chr11:118109624:T:C	1.16191e-24	-1.72419	-1.51046
118109967	chr11:118109967:G:C	6.64041e-24	-4.79564e-10	-1.49154
118110587	chr11:118110587:A:G	1.21861e-24	-1.67608	-1.51092
118110853	chr11:118110853:A:G	1.09565e-24	-1.88055	-1.41282
118110893	chr11:118110893:T:G	1.0342e-24	-1.84191	-1.50918
118111563	chr11:118111563:C:T	1.04626e-23	-4.79564e-10	-1.03691
118111574	chr11:118111574:G:T	8.27872e-25	-2.08092	-1.49269
118111664	chr11:118111664:T:G	2.54398e-24	-1.87167	-0.57932
118111677	chr11:118111677:T:G	2.52118e-24	-1.87166	-0.588329
118111749	chr11:118111749:A:G	2.49795e-24	-1.97011	-0.499141
118111780	chr11:118111780:T:G	1.20365e-24	-2.18977	-1.00959
118111960	chr11:118111960:T:C	1.29406e-23	-4.79564e-10	-0.824344
118112016	chr11:118112016:T:C	8.61758e-24	-4.79564e-10	-1.23091
118112339	chr11:118112339:G:A	2.75582e-24	-2.27589	-0.0951175
118112341	chr11:118112341:C:G	1.02599e-23	-4.79564e-10	-1.05648
118112764	chr11:118112764:T:G	1.85987e-24	-2.18463	-0.57958
118113086	chr11:118113086:C:T	2.1217e-24	-2.20736	-0.425142
118113460	chr11:118113460:T:A	6.82309e-24	-4.79564e-10	-1.46441
118113541	chr11:118113541:T:A	2.07052e-24	-2.212	-0.444921
118113627	chr11:118113627:A:C	8.6956e-24	-4.79564e-10	-1.2219
118113926	chr11:118113926:A:G	3.95556e-23	-4.79564e-10	0.292989
118114002	chr11:118114002:G:A	1.00363e-23	-4.79564e-10	-1.07851
118114280	chr11:118114280:C:T	2.29693e-24	-1.79691	-0.756232
118115005	chr11:118115005:G:A	1.09104e-23	-4.79564e-10	-0.995003
118115072	chr11:118115072:G:A	1.05917e-23	-4.79564e-10	-1.02465
118115537	chr11:118115537:T:C	8.58778e-24	-4.79564e-10	-1.23438
118115592	chr11:118115592:G:A	4.06887e-23	-4.79564e-10	0.321234
118116007	chr11:118116007:T:C	1.15542e-24	-1.94901	-1.29124
118116037	chr11:118116037:AG:A	3.09219e-24	-0.918653	-1.33718
118116116	chr11:118116116:T:C	6.64551e-24	-4.79564e-10	-1.49078
118116326	chr11:118116326:G:A	9.6376e-25	-1.9895	-1.43213
118116403	chr11:118116403:G:A	7.60872e-24	-4.79564e-10	-1.35542
118116676	chr11:118116676:C:T	1.31704e-23	-1.84106	1.03431
118116768	chr11:118116768:A:C	1.87857e-24	-1.72356	-1.03065
118116858	chr11:118116858:C:T	4.90861e-23	-0.970213	1.47907
118116890	chr11:118116890:G:T	1.49793e-23	-2.21393	1.53588
118116895	chr11:118116895:A:G	6.58987e-24	-4.79564e-10	-1.49918
118116902	chr11:118116902:G:A	7.88639e-24	-4.79564e-10	-1.31958
118117019	chr11:118117019:G:T	6.54694e-24	-4.79564e-10	-1.50572
118117367	chr11:118117367:T:C	2.48818e-24	-2.25445	-0.218714
118117390	chr11:118117390:C:T	3.33968e-24	-2.17884	-4.88941e-10
118117508	chr11:118117508:G:A	2.85983e-24	-2.25476	-0.079189
118117824	chr11:118117824:G:A	2.11347e-24	-1.59527	-1.04112
118118082	chr11:118118082:G:A	4.55998e-24	-1.8674	-4.88941e-10
118118285	chr11:118118285:G:T	8.01897e-24	-1.30291	-4.88941e-10
118118531	chr11:118118531:G:A	1.45395e-24	-1.53172	-1.47871
118118586	chr11:118118586:G:C	1.30184e-24	-2.27463	-0.846315
118118706	chr11:118118706:G:T	7.65404e-24	-4.79564e-10	-1.34948
118118722	chr11:118118722:AG:A	8.68141e-25	-2.05887	-1.46725
118118839	chr11:118118839:G:A	1.68285e-24	-1.38965	-1.47458
118119038	chr11:118119038:A:G	6.10688e-24	-0.362514	-1.21279
118119083	chr11:118119083:C:T	3.65711e-24	-2.08805	-4.88941e-10
118119120	chr11:118119120:A:T	8.94801e-25	-2.03838	-1.45749
118119229	chr11:118119229:G:T	8.87581e-25	-2.04861	-1.45536
118119274	chr11:118119274:C:T	9.00392e-25	-2.039	-1.45064
118119506	chr11:118119506:G:C	7.94111e-24	-4.79564e-10	-1.31266
118119838	chr11:118119838:T:C	5.44536e-24	-1.53369	-0.156263
118119849	chr11:118119849:T:C	8.46523e-24	-4.79564e-10	-1.24875
118120111	chr11:118120111:T:G	1.06477e-24	-2.26262	-1.05934
118120319	chr11:118120319:G:A	1.07555e-24	-2.10371	-1.20817
118120401	chr11:118120401:A:G	4.6454e-24	-1.84884	-4.88941e-10
118120461	chr11:118120461:A:T	1.04252e-24	-2.26704	-1.07604
118120565	chr11:118120565:A:T	7.7802e-24	-4.79564e-10	-1.33314
118120585	chr11:118120585:TA:T	2.02664e-24	-1.61358	-1.06476
118120618	chr11:118120618:A:G	8.76249e-25	-2.05578	-1.46105
118120666	chr11:118120666:A:G	1.07907e-24	-2.264	-1.04462
118121090	chr11:118121090:A:G	9.4476e-25	-2.11585	-1.32569
118121102	chr11:118121102:T:G	9.01517e-25	-2.12157	-1.36683
118121172	chr11:118121172:C:G	1.37674e-23	-4.79564e-10	-0.762412
118121254	chr11:118121254:T:C	6.75664e-24	-4.79564e-10	-1.47419
118121266	chr11:118121266:G:A	7.73325e-24	-4.79564e-10	-1.33919
118121440	chr11:118121440:T:C	1.37925e-23	-0.760595	-4.88941e-10
118121468	chr11:118121468:T:A	1.13842e-24	-2.25444	-1.00064
118121733	chr11:118121733:A:C	7.48613e-24	-4.79564e-10	-1.37166
118121850	chr11:118121850:T:C	4.18266e-24	-0.653094	-1.30067
118121905	chr11:118121905:G:A	1.72815e-24	-1.33737	-1.5003
118121930	chr11:118121930:G:A	1.46541e-24	-1.5425	-1.46008
118122003	chr11:118122003:C:G	1.14835e-24	-2.09615	-1.15024
118122048	chr11:118122048:A:G	3.01655e-24	-2.2806	-4.88941e-10
118122680	chr11:118122680:G:A	9.33327e-25	-2.27919	-1.17452
118122707	chr11:118122707:C:T	1.70623e-24	-1.35418	-1.49625
118123164	chr11:118123164:A:G	6.52822e-24	-4.79564e-10	-1.50858
118123169	chr11:118123169:C:G	1.31642e-23	-4.79564e-10	-0.807214
118123346	chr11:118123346:T:C	2.11144e-23	-4.79564e-10	-0.334764
118123696	chr11:118123696:G:T	8.94814e-24	-4.79564e-10	-1.19327
118123711	chr11:118123711:A:C	9.46068e-24	-4.79564e-10	-1.13757
118123715	chr11:118123715:G:A	3.9081e-24	-1.54564	-0.476026
118123741	chr11:118123741:G:A	3.41947e-24	-2.15523	-4.88941e-10
118123770	chr11:118123770:C:T	9.33142e-24	-4.79564e-10	-1.15133
118123899	chr11:118123899:G:A	4.94653e-23	-2.20219	2.71874
118124279	chr11:118124279:G:A	1.31238e-23	-4.79564e-10	-0.810288
118124316	chr11:118124316:C:T	1.32578e-23	-4.79564e-10	-0.800131
118124787	chr11:118124787:T:G	9.71298e-24	-4.79564e-10	-1.11125
118124982	chr11:118124982:A:G	3.2271e-24	-2.21313	-4.88941e-10
118125280	chr11:118125280:C:A	6.5266e-24	-4.79564e-10	-1.50883
118125404	chr11:118125404:C:T	1.4783e-24	-1.49977	-1.49405
118125485	chr11:118125485:A:G	9.32805e-25	-2.25826	-1.19602
118125645	chr11:118125645:T:G	3.0898e-24	-2.25661	-4.88941e-10
118125687	chr11:118125687:C:A	9.64841e-25	-2.28033	-1.14018
118125698	chr11:118125698:C:T	8.13462e-24	-4.79564e-10	-1.28859
118125721	chr11:118125721:A:G	9.64615e-24	-4.79564e-10	-1.11816
118125892	chr11:118125892:G:A	1.07243e-23	-4.79564e-10	-1.0122
118126170	chr11:118126170:C:G	2.61909e-24	-1.59559	-0.8263
118126436	chr11:118126436:T:C	6.69655e-24	-4.79564e-10	-1.48313
118126645	chr11:118126645:T:C	8.74184e-25	-2.27946	-1.23972
118126712	chr11:118126712:G:A	7.40727e-25	-2.27396	-1.41088
118126718	chr11:118126718:G:A	6.69087e-24	-4.79564e-10	-1.48397
118126758	chr11:118126758:A:G	9.14803e-25	-2.27595	-1.19781
118126855	chr11:118126855:A:T	3.02337e-24	-2.27835	-4.88941e-10
118127007	chr11:118127007:T:G	1.28487e-24	-1.91706	-1.21699
118127082	chr11:118127082:C:T	3.99128e-24	-2.0006	-4.88941e-10
118127247	chr11:118127247:A:G	7.48172e-24	-4.79564e-10	-1.37226
118127318	chr11:118127318:T:C	1.04055e-23	-4.79564e-10	-1.04238
118127521	chr11:118127521:G:A	8.56903e-25	-2.27851	-1.26063
118127528	chr11:118127528:C:T	6.0262e-24	-1.5886	-4.88941e-10
118127962	chr11:118127962:G:A	7.32155e-24	-4.79564e-10	-1.3939
118128037	chr11:118128037:T:C	1.85078e-23	0.280615	-0.747138
118128119	chr11:118128119:A:C	1.62313e-24	-1.91625	-0.984109
118128509	chr11:118128509:G:C	1.74467e-24	-1.88044	-0.947712
118128808	chr11:118128808:A:G	7.27975e-24	-4.79564e-10	-1.39962
118129112	chr11:118129112:G:T	1.42422e-23	-4.79564e-10	-0.728508
118129574	chr11:118129574:C:T	5.54722e-23	0.631164	-4.88941e-10
118130081	chr11:118130081:C:T	7.5079e-25	-2.19907	-1.47228
118130267	chr11:118130267:T:TC	1.6176e-24	-1.98948	-0.914295
118130730	chr11:118130730:C:T	8.11065e-25	-2.0918	-1.50233
118130747	chr11:118130747:T:C	6.54958e-24	-4.79564e-10	-1.50532
118130892	chr11:118130892:C:G	8.14963e-24	-4.79564e-10	-1.28674
118131194	chr11:118131194:T:C	6.56771e-24	-4.79564e-10	-1.50255
118131657	chr11:118131657:C:T	1.00025e-24	-2.09508	-1.28939
118131973	chr11:118131973:G:A	1.67604e-23	-4.79564e-10	-0.5657
118132172	chr11:118132172:C:A	8.07819e-24	-4.79564e-10	-1.29555
118132979	chr11:118132979:G:A	5.59586e-24	-1.66269	-4.88941e-10
118133032	chr11:118133032:G:C	9.6258e-24	-4.79564e-10	-1.12027
118133197	chr11:118133197:ATG:A	3.52577e-24	-2.12462	-4.88941e-10
118134075	chr11:118134075:C:T	2.94983e-23	-4.79564e-10	-0.000386097
118134148	chr11:118134148:A:G	1.12559e-24	-1.91645	-1.34996
118134242	chr11:118134242:G:A	1.63394e-23	-4.79564e-10	-0.59114
118134531	chr11:118134531:G:A	2.2109e-23	-4.79564e-10	-0.288733
118135065	chr11:118135065:G:A	1.00346e-23	-4.79564e-10	-1.07867
118135693	chr11:118135693:C:T	8.24252e-25	-2.15414	-1.42386
118135863	chr11:118135863:C:T	3.41303e-22	-4.79564e-10	2.44805
118135956	chr11:118135956:A:G	3.53406e-24	-2.12227	-4.88941e-10
118136138	chr11:118136138:C:T	5.11904e-24	-1.75175	-4.88941e-10
118136242	chr11:118136242:C:T	8.40024e-25	-2.21013	-1.34891
118136502	chr11:118136502:G:GA	3.45083e-24	-2.1461	-4.88941e-10
118138076	chr11:118138076:C:CCAACTTCAG	9.85377e-24	-4.79564e-10	-1.09686
118138491	chr11:118138491:T:C	1.70349e-23	-4.79564e-10	-0.549452
118138616	chr11:118138616:AG:CG	7.70039e-24	-4.79564e-10	-1.34345
118138670	chr11:118138670:A:G	8.86098e-25	-2.27387	-1.23177
118138959	chr11:118138959:T:C	7.45672e-25	-2.17296	-1.50523
118139064	chr11:118139064:G:A	6.56953e-24	-4.79564e-10	-1.50228
118139117	chr11:118139117:C:T	3.20136e-24	-2.22114	-4.88941e-10
118139842	chr11:118139842:C:A	7.84361e-24	-4.79564e-10	-1.32502
118139907	chr11:118139907:TC:T	5.53508e-24	-1.67361	-4.88941e-10
118140175	chr11:118140175:G:C	2.59747e-24	-2.09319	-0.336984
118141061	chr11:118141061:G:A	1.73168e-24	-1.35041	-1.48522
118141090	chr11:118141090:C:T	7.76018e-24	-1.55488	0.219163
118141145	chr11:118141145:G:A	1.52172e-24	-1.81486	-1.15002
118141436	chr11:118141436:C:T	1.09206e-23	-4.79564e-10	-0.994069
118141437	chr11:118141437:C:T	1.08489e-23	-4.79564e-10	-1.00065
118141449	chr11:118141449:G:A	7.71288e-24	-1.542	0.200177
118141463	chr11:118141463:C:T	1.18669e-23	-4.79564e-10	-0.91096
118141467	chr11:118141467:AC:A	6.93415e-24	-4.79564e-10	-1.44826
118141579	chr11:118141579:A:G	7.69648e-24	-4.79564e-10	-1.34395
118141595	chr11:118141595:G:A	2.12277e-24	-2.27903	-0.352966
118141730	chr11:118141730:C:T	9.64166e-24	-4.79564e-10	-1.11862
118141908	chr11:118141908:C:T	1.82793e-24	-1.54442	-1.23712
118142079	chr11:118142079:G:C	9.62318e-24	-4.79564e-10	-1.12054
118142319	chr11:118142319:G:A	1.85313e-24	-1.56029	-1.20755
118142548	chr11:118142548:G:GT	1.14951e-24	-1.78294	-1.46245
118142784	chr11:118142784:C:G	6.86595e-24	-4.79564e-10	-1.45814
118142872	chr11:118142872:AG:A	1.83379e-24	-1.30477	-1.47356
118143217	chr11:118143217:C:T	8.07358e-24	-4.79564e-10	-1.29612
118143563	chr11:118143563:C:G	1.16443e-23	-4.79564e-10	-0.929899
118144158	chr11:118144158:C:T	6.66297e-25	-2.28065	-1.51009
118144176	chr11:118144176:A:T	6.80113e-24	-4.79564e-10	-1.46763
118144618	chr11:118144618:G:A	3.95082e-23	-4.79564e-10	0.291792
118144944	chr11:118144944:G:T	7.63502e-24	-4.79564e-10	-1.35197
118145117	chr11:118145117:G:A	1.16101e-24	-2.0993	-1.13612
118145353	chr11:118145353:C:T	8.15815e-25	-2.08758	-1.50071
118145558	chr11:118145558:G:T	2.44211e-24	-1.29336	-1.1985
118145907	chr11:118145907:C:G	2.47735e-24	-2.18956	-0.287966
118146157	chr11:118146157:C:T	6.91125e-24	-4.79564e-10	-1.45157
118146257	chr11:118146257:A:G	7.19442e-24	-4.79564e-10	-1.41141
118146266	chr11:118146266:T:A	2.07135e-24	-1.64744	-1.00908
118146287	chr11:118146287:C:A	6.64351e-24	-4.79564e-10	-1.49108
118146373	chr11:118146373:G:A	1.96523e-24	-1.69945	-1.00966
118146378	chr11:118146378:G:A	1.99073e-24	-1.69661	-0.999609
118146480	chr11:118146480:CT:C	1.08106e-23	-4.79564e-10	-1.00419
118146650	chr11:118146650:G:T	2.63681e-24	-1.58846	-0.826693
118146719	chr11:118146719:C:A	3.26134e-24	-1.86434	-0.338244
118146730	chr11:118146730:A:G	2.22361e-24	-1.44286	-1.14272
118146930	chr11:118146930:T:C	1.53024e-24	-1.68329	-1.276
118147050	chr11:118147050:C:T	1.95678e-24	-2.26661	-0.44681
118147307	chr11:118147307:A:G	2.78924e-24	-2.14314	-0.215806
118147803	chr11:118147803:G:A	4.03959e-24	-1.98857	-4.88941e-10
118148010	chr11:118148010:G:A	2.20885e-24	-1.88391	-0.708333
118148017	chr11:118148017:T:C	8.43521e-24	-4.79564e-10	-1.2523
118148052	chr11:118148052:G:A	2.48099e-24	-1.83893	-0.637128
118148113	chr11:118148113:G:T	6.54669e-24	-4.79564e-10	-1.50576
118148411	chr11:118148411:C:T	7.02611e-24	-4.79564e-10	-1.43508
118149191	chr11:118149191:T:C	4.51339e-24	-2.2578	0.380126
118149212	chr11:118149212:A:G	7.49653e-24	-4.79564e-10	-1.37028
118149415	chr11:118149415:T:C	3.28511e-24	-2.19532	-4.88941e-10
118149853	chr11:118149853:A:G	8.07056e-24	-2.08274	0.786245
118151234	chr11:118151234:C:T	7.98333e-24	-4.79564e-10	-1.30736
118151392	chr11:118151392:C:T	1.15694e-24	-1.73203	-1.50692
118151893	chr11:118151893:G:A	3.43135e-24	-2.22878	0.077013
118152998	chr11:118152998:G:C	5.79281e-23	-4.79564e-10	0.674485
118153514	chr11:118153514:T:C	1.4236e-23	-4.79564e-10	-0.728946
118153911	chr11:118153911:G:A	1.097e-23	-4.79564e-10	-0.989549
118154838	chr11:118154838:T:A	6.54186e-24	-4.79564e-10	-1.5065
118155078	chr11:118155078:T:C	9.24481e-24	-4.79564e-10	-1.16065
118155202	chr11:118155202:G:A	5.84372e-24	-0.260151	-1.3592
118155254	chr11:118155254:C:T	1.63183e-23	-1.18893	0.596501
118155834	chr11:118155834:G:A	2.37723e-23	0.739058	-0.955256
118155893	chr11:118155893:G:C	2.11873e-23	-4.79564e-10	-0.331315
118155960	chr11:118155960:T:C	1.58232e-24	-2.25958	-0.66625
118156687	chr11:118156687:C:T	6.53733e-24	-4.79564e-10	-1.50719
118156896	chr11:118156896:A:G	1.22395e-23	-4.79564e-10	-0.880046
118156977	chr11:118156977:A:G	6.52055e-24	-4.79564e-10	-1.50976
118157379	chr11:118157379:C:T	1.85139e-23	-1.0598	0.593604
118157452	chr11:118157452:A:C	9.44688e-25	-2.09323	-1.34839
118158327	chr11:118158327:C:T	6.572e-24	-4.79564e-10	-1.5019
118158739	chr11:118158739:A:T	6.52825e-24	-4.79564e-10	-1.50858
118159061	chr11:118159061:A:G	6.53734e-24	-4.79564e-10	-1.50719
118159255	chr11:118159255:C:G	6.52632e-24	-4.79564e-10	-1.50887
118159337	chr11:118159337:T:A	2.0586e-24	-2.08684	-0.575857
118159371	chr11:118159371:G:C	7.90902e-24	-2.01801	0.701299
118159470	chr11:118159470:C:T	8.5779e-24	-2.2751	1.03957
118159691	chr11:118159691:G:A	9.00616e-24	-4.79564e-10	-1.18681
118159742	chr11:118159742:C:T	3.0163e-24	-2.28069	-4.88941e-10
118159773	chr11:118159773:T:C	2.09327e-24	-2.07711	-0.568877
118159918	chr11:118159918:G:A	1.74937e-24	-2.20263	-0.622836
118160491	chr11:118160491:G:T	1.11079e-24	-2.11869	-1.16096
118160496	chr11:118160496:G:A	9.39474e-24	-2.2807	1.13613
118160662	chr11:118160662:G:A	1.45477e-23	-4.79564e-10	-0.707286
118161271	chr11:118161271:G:A	6.92466e-24	-2.28051	0.83088
118161513	chr11:118161513:T:C	6.80905e-25	-2.27039	-1.49866
118161527	chr11:118161527:C:A	7.44311e-25	-2.25847	-1.42154
118162186	chr11:118162186:C:T	6.65019e-24	-4.79564e-10	-1.49007
118162344	chr11:118162344:A:G	5.92999e-24	-0.408171	-1.19652
118162357	chr11:118162357:G:C	5.89652e-24	-0.410316	-1.20004
118162680	chr11:118162680:G:C	1.451e-23	-4.79564e-10	-0.70988
118162803	chr11:118162803:G:A	6.5399e-24	-4.79564e-10	-1.5068
118162845	chr11:118162845:A:C	7.16808e-24	-4.79564e-10	-1.41508
118162903	chr11:118162903:C:A	1.09452e-23	-4.79564e-10	-0.991815
118163097	chr11:118163097:A:C	1.05163e-23	-4.79564e-10	-1.03179
118163486	chr11:118163486:G:A	1.06925e-24	-2.26221	-1.05555
118163508	chr11:118163508:G:A	9.58227e-25	-2.24618	-1.18121
118163689	chr11:118163689:C:T	2.04138e-24	-2.10691	-0.564181
118163703	chr11:118163703:G:A	9.54797e-23	-4.79564e-10	1.1742
118163713	chr11:118163713:AAGTC:A	6.69205e-24	-2.28065	0.796857
118163804	chr11:118163804:G:C	8.78584e-24	-4.79564e-10	-1.21158
118164098	chr11:118164098:G:A	9.82707e-24	-4.79564e-10	-1.09958
118164155	chr11:118164155:G:A	2.03295e-24	-1.93807	-0.737162
118164342	chr11:118164342:C:T	2.13656e-24	-2.09841	-0.527114
118164371	chr11:118164371:C:T	3.51168e-24	-1.93246	-0.196159
118164372	chr11:118164372:A:G	5.70875e-23	-1.93031	2.59018
118164421	chr11:118164421:C:T	3.124e-24	-2.2456	-4.88941e-10
118164663	chr11:118164663:T:G	6.62975e-24	-4.79564e-10	-1.49315
118165062	chr11:118165062:T:C	3.40838e-24	-2.04519	-0.113292
118165113	chr11:118165113:GC:G	6.91049e-24	-4.79564e-10	-1.45168
118165172	chr11:118165172:G:A	5.68218e-23	-4.79564e-10	0.655202
118165288	chr11:118165288:T:C	3.10814e-24	-2.03489	-0.215807
118165817	chr11:118165817:T:C	6.78326e-25	-2.26993	-1.50291
118165879	chr11:118165879:C:T	2.05653e-24	-1.8346	-0.829099
118165899	chr11:118165899:C:A	1.88037e-23	-4.79564e-10	-0.450664
118165987	chr11:118165987:TG:T	6.84567e-24	-4.79564e-10	-1.4611
118165996	chr11:118165996:C:T	1.80538e-23	-4.79564e-10	-0.491359
118166227	chr11:118166227:G:A	6.67974e-25	-2.2806	-1.50762
118166442	chr11:118166442:G:A	6.72833e-24	-4.79564e-10	-1.47839
118166849	chr11:118166849:G:A	1.27974e-24	-2.28063	-0.857426
118167098	chr11:118167098:G:T	8.22289e-24	-2.26124	0.983449
118167164	chr11:118167164:G:A	1.30169e-23	-4.79564e-10	-0.818469
118167216	chr11:118167216:G:A	2.02198e-24	-2.10896	-0.571678
118167763	chr11:118167763:C:T	7.38303e-24	-4.79564e-10	-1.38553
118167937	chr11:118167937:G:A	3.83282e-24	-1.93783	-0.103282
118167982	chr11:118167982:T:C	6.24952e-24	-1.31416	-0.238057
118168026	chr11:118168026:C:T	6.82168e-23	-0.737756	1.57573
118168447	chr11:118168447:A:G	1.00035e-23	-4.79564e-10	-1.08178
118168558	chr11:118168558:T:C	3.35057e-22	-4.79564e-10	2.42958
118169061	chr11:118169061:C:T	1.03893e-23	-4.79564e-10	-1.04394
118169228	chr11:118169228:G:A	2.62135e-23	-4.79564e-10	-0.118442
118169639	chr11:118169639:A:G	1.04592e-23	-4.79564e-10	-1.03724
118169895	chr11:118169895:C:T	5.99891e-23	-1.59331	2.30276
118170387	chr11:118170387:G:A	1.28417e-24	-1.9064	-1.22821
118170418	chr11:118170418:T:C	4.85545e-23	-1.4934	1.99137
118171005	chr11:118171005:A:G	7.56508e-23	-4.79564e-10	0.941411
118171010	chr11:118171010:G:A	7.79595e-24	-4.79564e-10	-1.33111
118171015	chr11:118171015:G:A	1.02264e-23	-4.79564e-10	-1.05974
118171025	chr11:118171025:T:C	6.90391e-24	-1.45263	-4.88941e-10
118171891	chr11:118171891:G:A	4.16555e-24	-1.53173	-0.426138
118171892	chr11:118171892:T:C	8.44032e-24	-4.79564e-10	-1.2517
118172009	chr11:118172009:A:G	8.923e-24	-4.79564e-10	-1.19608
118172339	chr11:118172339:AAAG:A	2.55167e-23	-4.79564e-10	-0.145383
118172518	chr11:118172518:G:A	3.02659e-24	-2.27728	-4.88941e-10
118172585	chr11:118172585:C:T	1.13844e-22	-4.79564e-10	1.35011
118172720	chr11:118172720:C:T	1.06197e-23	-4.79564e-10	-1.02201
118172960	chr11:118172960:T:C	8.27686e-24	-4.79564e-10	-1.27125
118173189	chr11:118173189:C:A	8.78733e-25	-2.01866	-1.49533
118173224	chr11:118173224:C:A	2.36106e-24	-1.3833	-1.1423
118173323	chr11:118173323:AG:A	3.0577e-23	0.743757	-0.708227
118173372	chr11:118173372:T:C	6.80951e-24	-4.79564e-10	-1.4664
118173505	chr11:118173505:C:A	6.82187e-24	-4.79564e-10	-1.46458
118173645	chr11:118173645:A:G	8.28715e-25	-2.06473	-1.50787
118173735	chr11:118173735:G:T	9.42218e-25	-1.93332	-1.51092
118174025	chr11:118174025:T:A	2.03289e-23	-1.99456	1.62188
118174655	chr11:118174655:T:G	6.53047e-24	-4.79564e-10	-1.50824
118174674	chr11:118174674:A:G	1.46156e-23	-4.79564e-10	-0.702631
118174708	chr11:118174708:G:A	2.55017e-23	-1.94351	1.79753
118174719	chr11:118174719:C:T	6.75672e-24	-4.79564e-10	-1.47418
118174848	chr11:118174848:C:T	1.46304e-23	-4.79564e-10	-0.701618
118174912	chr11:118174912:C:T	1.46257e-23	-4.79564e-10	-0.701939
118174958	chr11:118174958:C:A	1.17173e-22	-4.79564e-10	1.37893
118175018	chr11:118175018:A:C	1.21554e-22	-4.79564e-10	1.41564
118175131	chr11:118175131:G:A	1.50529e-24	-1.81142	-1.16431
118175161	chr11:118175161:C:T	4.25315e-24	-1.93706	-4.88941e-10
118175334	chr11:118175334:G:C	9.88579e-24	-4.79564e-10	-1.09362
118175855	chr11:118175855:G:A	6.8775e-24	-0.857251	-0.599211
118176350	chr11:118176350:T:TGA	9.38017e-24	-4.79564e-10	-1.14612
118176919	chr11:118176919:A:G	9.22716e-24	-4.79564e-10	-1.16257
118176942	chr11:118176942:T:C	9.26368e-24	-4.79564e-10	-1.15862
118177796	chr11:118177796:T:C	1.21857e-23	-4.79564e-10	-0.884455
118177831	chr11:118177831:C:T	6.75547e-24	-4.79564e-10	-1.47436
118178121	chr11:118178121:T:C	1.42419e-24	-1.80989	-1.22123
118178367	chr11:118178367:G:A	9.17772e-23	-4.79564e-10	1.13465
118178459	chr11:118178459:T:A	6.51906e-24	-4.79564e-10	-1.50999
118178542	chr11:118178542:C:G	9.28912e-25	-1.96878	-1.48968
118178711	chr11:118178711:G:T	6.80234e-24	-4.79564e-10	-1.46745
118179044	chr11:118179044:T:C	9.06312e-25	-2.06763	-1.41546
118179298	chr11:118179298:C:T	6.78898e-24	-4.79564e-10	-1.46942
118179633	chr11:118179633:T:G	9.63018e-25	-1.94374	-1.47866
118179835	chr11:118179835:C:T	8.35576e-23	-4.79564e-10	1.04082
118179887	chr11:118179887:G:A	9.53463e-24	-4.79564e-10	-1.12979
118180064	chr11:118180064:A:G	1.63619e-24	-1.68578	-1.20657
118180095	chr11:118180095:G:A	9.79503e-24	-4.79564e-10	-1.10284
118180140	chr11:118180140:C:T	2.30304e-23	-1.566	1.3181
118180243	chr11:118180243:G:A	1.28675e-24	-1.74706	-1.38553
118180572	chr11:118180572:C:A	9.16813e-24	-4.79564e-10	-1.16898
118180931	chr11:118180931:A:G	2.75511e-24	-1.54972	-0.821542
118181142	chr11:118181142:T:C	1.12841e-24	-1.75623	-1.50768
118181796	chr11:118181796:A:G	1.34965e-23	-4.79564e-10	-0.782283
118182056	chr11:118182056:G:A	1.15263e-22	-4.79564e-10	1.3625
118182337	chr11:118182337:G:A	7.18551e-24	-4.79564e-10	-1.41265
118182615	chr11:118182615:C:T	1.08988e-23	-4.79564e-10	-0.996063
118183048	chr11:118183048:G:A	9.1364e-23	1.13013	-4.88941e-10
118183144	chr11:118183144:A:C	1.1281e-24	-1.75446	-1.50973
118183413	chr11:118183413:T:C	1.20919e-24	-2.23383	-0.960938
118183609	chr11:118183609:T:C	1.03087e-24	-2.21035	-1.14397
118183630	chr11:118183630:G:A	1.24351e-24	-1.66185	-1.50493
118183716	chr11:118183716:C:T	1.21188e-24	-2.26182	-0.930722
118184267	chr11:118184267:GGGAGGCTGTGA:G	1.28005e-24	-2.25425	-0.883569
118184502	chr11:118184502:T:C	1.76433e-24	-2.26779	-0.549152
118184558	chr11:118184558:C:T	1.20824e-24	-2.24578	-0.949776
118184658	chr11:118184658:G:A	1.15295e-23	-4.79564e-10	-0.939804
118184758	chr11:118184758:G:T	8.59209e-24	-4.79564e-10	-1.23388
118185018	chr11:118185018:C:T	1.24114e-24	-2.24841	-0.920271
118185086	chr11:118185086:G:A	9.71579e-25	-2.27995	-1.1336
118185332	chr11:118185332:A:G	8.82652e-25	-2.2805	-1.22904
118185377	chr11:118185377:T:C	1.28465e-24	-2.26122	-0.87301
118185384	chr11:118185384:T:C	7.90953e-24	-4.79564e-10	-1.31665
118185787	chr11:118185787:T:C	6.95565e-24	-4.79564e-10	-1.44516
118186007	chr11:118186007:G:A	9.38075e-25	-2.28064	-1.168
118186108	chr11:118186108:C:T	1.03932e-24	-1.89132	-1.45483
118186512	chr11:118186512:C:T	8.47891e-25	-2.28067	-1.26905
118186928	chr11:118186928:A:G	8.44661e-24	-4.79564e-10	-1.25095
118186977	chr11:118186977:T:C	8.73116e-24	-4.79564e-10	-1.21782
118187068	chr11:118187068:C:G	1.10566e-24	-1.90745	-1.37682
118187262	chr11:118187262:G:A	7.36532e-24	-4.79564e-10	-1.38793
118187286	chr11:118187286:G:A	8.68123e-24	-4.79564e-10	-1.22355
118187388	chr11:118187388:C:T	7.42664e-24	-4.79564e-10	-1.37964
118187441	chr11:118187441:A:G	1.09364e-24	-2.03095	-1.26426
118187458	chr11:118187458:G:A	3.76233e-24	-2.05968	-4.88941e-10
118187643	chr11:118187643:A:G	9.21548e-25	-2.17947	-1.28695
118187827	chr11:118187827:C:T	1.01042e-24	-1.88543	-1.48891
118188806	chr11:118188806:G:T	8.86782e-24	-4.79564e-10	-1.20229
118188842	chr11:118188842:T:C	8.857e-25	-2.26927	-1.23682
118189199	chr11:118189199:T:C	9.81475e-25	-1.92159	-1.48182
118189227	chr11:118189227:A:G	7.87346e-24	-4.79564e-10	-1.32122
118189323	chr11:118189323:G:T	8.7879e-24	-4.79564e-10	-1.21134
118189834	chr11:118189834:T:C	9.60339e-25	-2.25832	-1.16687
118189845	chr11:118189845:A:G	6.44397e-23	-4.79564e-10	0.781012
118189869	chr11:118189869:A:G	7.80394e-24	-4.79564e-10	-1.33009
118190312	chr11:118190312:C:T	1.36779e-23	-4.79564e-10	-0.768934
118190749	chr11:118190749:A:G	2.41584e-23	-4.79564e-10	-0.200084
118190765	chr11:118190765:C:T	7.05864e-25	-2.22609	-1.50696
118191052	chr11:118191052:G:A	6.90444e-24	0.0441603	-1.49671
118191083	chr11:118191083:C:T	1.01874e-24	-2.22272	-1.14343
118191265	chr11:118191265:G:T	8.4908e-24	-4.79564e-10	-1.24573
118191553	chr11:118191553:C:T	2.91933e-24	-2.02742	-0.285947
118191794	chr11:118191794:G:C	3.9495e-24	-2.01113	-4.88941e-10
118192246	chr11:118192246:A:G	6.52026e-24	-4.79564e-10	-1.5098
118192315	chr11:118192315:T:C	7.76432e-25	-2.23861	-1.39915
118192520	chr11:118192520:T:A	6.57626e-24	-4.79564e-10	-1.50125
118192524	chr11:118192524:G:A	6.78471e-24	-4.79564e-10	-1.47005
118192570	chr11:118192570:G:T	8.3156e-24	-4.79564e-10	-1.26658
118192634	chr11:118192634:A:G	9.16725e-25	-2.20736	-1.26431
118192764	chr11:118192764:A:G	4.30561e-24	-1.43373	-0.491068
118193315	chr11:118193315:G:T	3.02139e-24	-2.279	-4.88941e-10
118193816	chr11:118193816:G:A	1.42247e-23	-4.79564e-10	-0.729734
118193867	chr11:118193867:A:T	2.09015e-21	5.71775	-1.45747
118193917	chr11:118193917:G:C	7.09435e-24	-4.79564e-10	-1.42542
118195115	chr11:118195115:G:A	3.8654e-24	-2.03265	-4.88941e-10
118195172	chr11:118195172:G:A	6.7757e-24	-4.79564e-10	-1.47138
118195389	chr11:118195389:A:G	3.40974e-21	6.20367	-1.45399
118195452	chr11:118195452:A:G	1.0126e-23	-4.79564e-10	-1.06961
118195746	chr11:118195746:A:AC	1.40903e-23	-0.73923	-4.88941e-10
118195867	chr11:118195867:T:C	2.03542e-21	5.71361	-1.47987
118195980	chr11:118195980:C:T	1.18664e-21	5.1314	-1.43724
118196197	chr11:118196197:C:T	6.7882e-25	-2.26334	-1.50878
118196212	chr11:118196212:A:G	6.63888e-24	-4.79564e-10	-1.49177
118196274	chr11:118196274:C:T	6.77744e-24	-4.79564e-10	-1.47112
118196294	chr11:118196294:A:G	2.83885e-21	6.00145	-1.43502
118196370	chr11:118196370:C:T	2.92414e-23	-4.79564e-10	-0.00913239
118196417	chr11:118196417:C:T	2.89546e-21	6.05395	-1.46777
118196472	chr11:118196472:C:G	4.24926e-21	6.44922	-1.47944
118196477	chr11:118196477:C:A	2.01878e-21	5.67378	-1.44825
118196906	chr11:118196906:A:G	2.12585e-21	5.76371	-1.4865
118197714	chr11:118197714:G:A	7.13443e-24	-4.79564e-10	-1.41979
118197920	chr11:118197920:T:C	8.46916e-24	-4.79564e-10	-1.24829
118198037	chr11:118198037:T:C	7.23978e-24	-0.303413	-1.10171
118198234	chr11:118198234:C:T	2.93052e-21	6.07517	-1.47695
118198334	chr11:118198334:T:C	9.32559e-24	-4.79564e-10	-1.15196
118198848	chr11:118198848:G:C	2.46678e-23	0.938055	-1.11727
118199264	chr11:118199264:C:A	1.13969e-23	0.355244	-1.30662
118199380	chr11:118199380:C:T	6.90667e-24	-4.79564e-10	-1.45223
118199549	chr11:118199549:G:A	2.96974e-21	6.03169	-1.42018
118199702	chr11:118199702:T:A	5.89702e-24	-1.5864	-0.0238677
118200073	chr11:118200073:G:A	1.06185e-23	0.282677	-1.3048
118200382	chr11:118200382:T:C	3.78493e-21	6.2937	-1.43964
118200625	chr11:118200625:G:A	6.82583e-24	-4.79564e-10	-1.464
118200766	chr11:118200766:A:G	1.40202e-23	-4.79564e-10	-0.744218
118200806	chr11:118200806:A:G	1.64612e-23	-4.79564e-10	-0.583709
118201006	chr11:118201006:C:T	3.38436e-23	-4.79564e-10	0.137032
118201121	chr11:118201121:G:A	8.83885e-24	0.278687	-1.48425
118201142	chr11:118201142:A:G	1.39086e-23	0.501355	-1.25356
118201252	chr11:118201252:A:G	4.14569e-23	-4.79564e-10	0.339936
118201466	chr11:118201466:T:C	1.077e-23	0.226961	-1.23491
118201517	chr11:118201517:G:A	1.28089e-23	0.527992	-1.36257
118201615	chr11:118201615:T:C	7.30364e-24	-4.79564e-10	-1.39634
118201658	chr11:118201658:G:A	2.36424e-23	0.927162	-1.14884
118201933	chr11:118201933:A:G	9.01841e-24	-1.18545	-4.88941e-10
118201975	chr11:118201975:A:G	3.88773e-24	-2.02689	-4.88941e-10
118201977	chr11:118201977:C:G	3.88844e-24	-2.02671	-4.88941e-10
118201978	chr11:118201978:C:T	3.84966e-24	-2.03673	-4.88941e-10
118201979	chr11:118201979:A:G	3.88931e-24	-2.02648	-4.88941e-10
118201982	chr11:118201982:G:GAACT	4.01748e-24	-1.99406	-4.88941e-10
118202001	chr11:118202001:C:T	1.03867e-23	0.339822	-1.38402
118202200	chr11:118202200:G:A	3.38885e-24	-2.16423	-4.88941e-10
118202303	chr11:118202303:C:T	7.05872e-25	-2.22213	-1.51091
118202629	chr11:118202629:T:C	1.26268e-20	6.44338	-0.384525
118203318	chr11:118203318:G:A	3.64819e-24	-1.58097	-0.509521
118203402	chr11:118203402:A:G	1.20625e-23	0.33212	-1.22673
118203622	chr11:118203622:A:G	1.26111e-23	0.315952	-1.16609
118204437	chr11:118204437:C:A	1.15417e-23	0.287619	-1.22637
118204681	chr11:118204681:G:A	6.83464e-24	-4.79564e-10	-1.46271
118205289	chr11:118205289:C:T	2.3378e-21	5.7866	-1.41435
118205354	chr11:118205354:T:G	7.98417e-20	7.15174	0.751347
118206238	chr11:118206238:T:A	9.08563e-20	7.2287	0.803622
118206974	chr11:118206974:C:T	1.12588e-23	0.160172	-1.12374
118206975	chr11:118206975:A:G	1.14444e-23	0.173905	-1.12112
118207432	chr11:118207432:G:A	6.89144e-24	-4.79564e-10	-1.45444
118207481	chr11:118207481:G:A	6.23622e-23	-4.79564e-10	0.748242
118207657	chr11:118207657:GT:G	3.08653e-23	-4.79564e-10	0.0449146
118208003	chr11:118208003:G:A	1.3139e-23	0.444161	-1.2533
118208046	chr11:118208046:C:T	2.12048e-23	0.627967	-0.958457
118208334	chr11:118208334:A:G	3.97953e-24	-2.00355	-4.88941e-10
118209152	chr11:118209152:G:T	8.18369e-20	7.10703	0.820736
118209370	chr11:118209370:G:A	1.03304e-24	-1.97122	-1.38099
118209418	chr11:118209418:G:T	7.41713e-20	7.05943	0.769984
118209553	chr11:118209553:C:T	1.28732e-23	0.425137	-1.25471
118209805	chr11:118209805:C:T	1.22052e-23	0.374191	-1.25705
118209970	chr11:118209970:T:C	2.54599e-23	0.895276	-1.04289
118210056	chr11:118210056:T:A	1.31905e-23	0.339056	-1.14428
118210262	chr11:118210262:G:A	2.60783e-19	7.16901	1.91771
118210630	chr11:118210630:A:T	7.86452e-20	7.10101	0.786974
118210753	chr11:118210753:C:T	7.87997e-20	7.1009	0.789047
118212018	chr11:118212018:CT:C	2.51244e-19	7.02429	2.02518
118212266	chr11:118212266:G:A	6.72755e-24	-4.79564e-10	-1.47851
118212329	chr11:118212329:G:A	7.17814e-24	-4.79564e-10	-1.41368
118212788	chr11:118212788:C:T	4.14802e-24	-1.96209	-4.88941e-10
118212949	chr11:118212949:A:G	1.19235e-23	0.255434	-1.16164
118214013	chr11:118214013:G:A	7.68043e-24	0.041432	-1.38747
118214265	chr11:118214265:G:A	4.28481e-19	7.85079	1.7325
118215354	chr11:118215354:A:T	1.00919e-22	-0.321685	1.55129
118215491	chr11:118215491:A:G	8.71023e-23	-0.381132	1.4635
118215673	chr11:118215673:C:T	4.67543e-23	0.460189	-4.88941e-10
118215746	chr11:118215746:T:A	7.40083e-24	-4.79564e-10	-1.38313
118216654	chr11:118216654:G:T	7.19562e-23	-0.397592	1.28893
118216910	chr11:118216910:A:C	5.8667e-23	-4.79564e-10	0.68716
118217050	chr11:118217050:C:T	5.57773e-24	-1.66594	-4.88941e-10
118217126	chr11:118217126:G:A	1.04767e-23	0.161786	-1.19735
118217179	chr11:118217179:G:A	4.83885e-23	-4.79564e-10	0.494545
118217241	chr11:118217241:A:G	8.07796e-23	-0.315289	1.3223
118217428	chr11:118217428:T:C	8.14359e-24	-4.79564e-10	-1.28749
118217489	chr11:118217489:T:C	7.08075e-24	-4.79564e-10	-1.42734
118217517	chr11:118217517:T:A	7.49838e-23	-0.405447	1.338
118217647	chr11:118217647:T:C	1.02515e-23	0.145376	-1.20267
118217759	chr11:118217759:A:C	7.51157e-24	-4.79564e-10	-1.36827
118217917	chr11:118217917:G:C	8.15525e-23	-0.334673	1.3512
118218130	chr11:118218130:G:A	1.24211e-23	-4.79564e-10	-0.865324
118218152	chr11:118218152:G:T	8.51192e-23	-0.311873	1.37121
118218719	chr11:118218719:C:A	2.64902e-21	2.13075	2.36648
118218939	chr11:118218939:G:A	1.02484e-22	-0.108179	1.35317
118219089	chr11:118219089:AT:A	2.26507e-21	2.08353	2.25711
118219717	chr11:118219717:G:A	6.69443e-19	8.46507	1.56441
118219966	chr11:118219966:C:G	1.13683e-22	-0.10764	1.45634
118220232	chr11:118220232:C:A	9.06322e-24	-4.79564e-10	-1.18049
118220352	chr11:118220352:C:T	1.64784e-23	0.9261	-1.50877
118220374	chr11:118220374:T:C	1.12136e-23	0.515655	-1.48324
118220543	chr11:118220543:C:G	2.43312e-22	2.10963	-4.88941e-10
118220763	chr11:118220763:T:C	8.70985e-23	-0.346398	1.42872
118221032	chr11:118221032:C:G	1.1603e-23	0.544234	-1.47769
118221299	chr11:118221299:T:C	7.31012e-23	-0.333135	1.24026
118221321	chr11:118221321:G:A	9.03216e-24	-4.79564e-10	-1.18393
118221723	chr11:118221723:C:G	8.71764e-24	-4.79564e-10	-1.21937
118222832	chr11:118222832:C:T	9.06013e-20	8.27692	-0.247409
118222849	chr11:118222849:C:T	9.95224e-23	-0.21776	1.43343
118223085	chr11:118223085:ACT:A	5.22478e-23	-4.79564e-10	0.57128
118223443	chr11:118223443:A:G	1.14884e-22	-0.137265	1.49647
118223798	chr11:118223798:A:G	6.79118e-19	8.39096	1.65287
118223859	chr11:118223859:T:C	4.06397e-24	-1.98256	-4.88941e-10
118224041	chr11:118224041:T:C	1.39048e-23	0.513668	-1.26615
118224799	chr11:118224799:T:C	6.60698e-24	-4.79564e-10	-1.49659
118225088	chr11:118225088:C:T	1.11584e-23	0.181079	-1.15361
118225268	chr11:118225268:T:C	6.54764e-24	-4.79564e-10	-1.50561
118225313	chr11:118225313:A:C	1.17179e-23	0.204646	-1.12825
118225337	chr11:118225337:A:G	7.48013e-23	-4.79564e-10	0.930118
118225358	chr11:118225358:G:A	1.04768e-22	-0.15441	1.42144
118225547	chr11:118225547:T:C	8.93852e-24	-4.79564e-10	-1.19435
118225744	chr11:118225744:C:T	1.96973e-23	1.0425	-1.44673
118226103	chr11:118226103:G:A	1.28591e-23	0.441192	-1.27186
118226176	chr11:118226176:C:T	1.05636e-23	0.41269	-1.43999
118227326	chr11:118227326:A:G	1.09058e-23	0.458568	-1.45399
118227597	chr11:118227597:G:A	9.05905e-24	-4.79564e-10	-1.18095
118227762	chr11:118227762:C:T	6.72117e-24	-4.79564e-10	-1.47945
118228247	chr11:118228247:G:A	3.44469e-21	2.34704	2.41283
118228725	chr11:118228725:AT:A	1.04607e-23	0.409044	-1.44613
118228902	chr11:118228902:G:A	2.91311e-18	8.74328	2.75673
118229020	chr11:118229020:G:A	3.22585e-24	-2.21352	-4.88941e-10
118229461	chr11:118229461:T:G	6.92319e-23	2.23582	-1.38307
118229616	chr11:118229616:C:A	6.80731e-24	-4.79564e-10	-1.46672
118229789	chr11:118229789:G:A	1.29133e-22	0.0455555	1.43057
118229806	chr11:118229806:C:T	5.62573e-23	-4.79564e-10	0.645219
118229984	chr11:118229984:CAT:C	1.86395e-23	1.04166	-1.50109
118230367	chr11:118230367:C:T	1.04808e-22	-0.193913	1.46133
118230529	chr11:118230529:AT:A	5.63947e-23	-4.79564e-10	0.647658
118230731	chr11:118230731:G:A	9.34907e-23	-0.259467	1.41261
118230970	chr11:118230970:T:C	9.27621e-23	-0.0943419	1.23966
118231343	chr11:118231343:C:T	2.27879e-21	2.11357	2.23311
118231468	chr11:118231468:GT:G	2.0592e-21	2.01272	2.23264
118232154	chr11:118232154:A:G	8.93304e-24	-4.79564e-10	-1.19496
118232634	chr11:118232634:G:A	9.01464e-23	-0.216708	1.33343
118232652	chr11:118232652:G:A	3.31796e-24	-2.18537	-4.88941e-10
118233257	chr11:118233257:A:C	1.17024e-23	0.565573	-1.4905
118233261	chr11:118233261:C:T	1.69419e-22	1.74766	-4.88941e-10
118233495	chr11:118233495:TAC:T	6.85512e-24	-4.79564e-10	-1.45972
118233604	chr11:118233604:C:T	1.22033e-23	-4.79564e-10	-0.883013
118233708	chr11:118233708:T:C	7.54925e-23	-0.254857	1.19417
118233862	chr11:118233862:T:C	5.46779e-21	1.21677	4.00514
118233912	chr11:118233912:G:A	6.07185e-19	8.41786	1.51401
118234507	chr11:118234507:C:T	1.44526e-23	0.0827947	-0.796637
118234518	chr11:118234518:T:C	4.25295e-21	1.21516	3.75549
118235017	chr11:118235017:C:T	5.9806e-24	-1.47793	-0.118262
118235260	chr11:118235260:C:T	6.58588e-24	-4.79564e-10	-1.49979
118235538	chr11:118235538:A:C	6.78426e-24	-4.79564e-10	-1.47011
118235578	chr11:118235578:T:C	9.28017e-24	-4.79564e-10	-1.15684
118236089	chr11:118236089:T:C	7.40752e-23	-0.262568	1.18293
118236127	chr11:118236127:A:G	1.2002e-23	-4.79564e-10	-0.899642
118236780	chr11:118236780:C:T	1.37354e-23	0.153702	-0.91844
118236810	chr11:118236810:A:T	9.12469e-24	-4.79564e-10	-1.17373
118237090	chr11:118237090:A:G	1.30565e-23	0.681664	-1.4971
118237355	chr11:118237355:T:C	7.26309e-23	-0.20785	1.10852
118237532	chr11:118237532:C:T	1.05817e-23	-4.79564e-10	-1.02559
118237616	chr11:118237616:C:A	4.77524e-21	4.14793	0.938551
118238074	chr11:118238074:T:C	1.1077e-23	-4.79564e-10	-0.97985
118238113	chr11:118238113:G:A	4.0486e-23	-4.79564e-10	0.316238
118238382	chr11:118238382:G:A	9.48886e-23	2.33753	-1.16955
118238481	chr11:118238481:G:A	1.20518e-23	0.0531162	-0.948618
118238645	chr11:118238645:T:C	3.32876e-23	-0.709028	0.829495
118238833	chr11:118238833:A:G	1.08189e-23	-4.79564e-10	-1.00342
118238945	chr11:118238945:C:G	7.61772e-24	-4.79564e-10	-1.35424
118239487	chr11:118239487:A:T	7.90874e-19	8.49601	1.70017
118240193	chr11:118240193:G:A	1.07647e-23	-4.79564e-10	-1.00845
118240262	chr11:118240262:T:C	2.54367e-23	0.895754	-1.04428
118240631	chr11:118240631:G:A	1.0271e-22	2.39412	-1.14693
118241399	chr11:118241399:C:T	1.06977e-23	-4.79564e-10	-1.01469
118241673	chr11:118241673:C:G	6.91937e-24	-4.79564e-10	-1.45039
118241718	chr11:118241718:C:T	3.27397e-23	1.15504	-1.05116
118241731	chr11:118241731:C:T	7.75058e-23	-0.163713	1.12935
118242126	chr11:118242126:T:A	1.27677e-23	0.637476	-1.47527
118242196	chr11:118242196:G:A	7.70065e-24	0.107319	-1.45073
118242330	chr11:118242330:T:A	2.55335e-23	0.925783	-1.07051
118242768	chr11:118242768:G:A	6.53583e-24	-4.79564e-10	-1.50742
118242882	chr11:118242882:A:C	3.42999e-23	-4.79564e-10	0.150426
118243192	chr11:118243192:G:C	1.19877e-23	0.582476	-1.48331
118243231	chr11:118243231:T:C	1.02413e-24	-2.00179	-1.35908
118243338	chr11:118243338:C:T	8.19508e-24	-4.79564e-10	-1.28118
118243535	chr11:118243535:G:A	7.21596e-24	-4.79564e-10	-1.40842
118243629	chr11:118243629:A:G	1.19392e-23	0.569527	-1.47442
118243758	chr11:118243758:C:T	8.80925e-24	0.238911	-1.44783
118243887	chr11:118243887:C:T	3.94917e-24	-2.01121	-4.88941e-10
118244098	chr11:118244098:T:C	1.21482e-23	0.587021	-1.47456
118244138	chr11:118244138:T:A	1.2126e-23	0.589019	-1.47838
118244277	chr11:118244277:C:G	1.0461e-24	-1.97736	-1.36229
118244432	chr11:118244432:G:A	9.21468e-24	0.329924	-1.49384
118244778	chr11:118244778:C:A	4.00056e-24	-1.99828	-4.88941e-10
118244811	chr11:118244811:T:C	1.95369e-19	8.02432	0.773604
118244881	chr11:118244881:C:A	9.01051e-23	-0.139553	1.25581
118245087	chr11:118245087:A:G	1.02082e-22	-0.0421899	1.28325
118245164	chr11:118245164:A:C	1.21232e-23	0.599686	-1.48928
118245165	chr11:118245165:G:A	2.2333e-22	2.11746	-0.0935292
118245282	chr11:118245282:C:T	6.51999e-24	-4.79564e-10	-1.50985
118245336	chr11:118245336:C:T	1.0377e-23	-4.79564e-10	-1.04512
118245337	chr11:118245337:A:G	3.0241e-24	-2.2781	-4.88941e-10
118245410	chr11:118245410:CCATT:C	1.16974e-22	1.911	-0.533765
118245781	chr11:118245781:T:C	9.16745e-24	0.322293	-1.49135
118245807	chr11:118245807:C:A	1.16265e-23	0.5597	-1.49113
118245810	chr11:118245810:T:G	1.02461e-24	-1.98139	-1.37901
118246403	chr11:118246403:C:T	9.83792e-24	0.390948	-1.48942
118246899	chr11:118246899:G:A	7.17742e-19	8.27819	1.82096
118246994	chr11:118246994:GA:G	2.31627e-22	2.17077	-0.110359
118247223	chr11:118247223:A:C	9.71985e-24	0.383982	-1.49453
118248305	chr11:118248305:T:C	1.10818e-23	0.493885	-1.4733
118248439	chr11:118248439:G:A	9.77336e-25	-2.03296	-1.37468
118248472	chr11:118248472:C:T	1.02792e-23	0.428718	-1.48331
118248496	chr11:118248496:A:G	1.24229e-23	0.631688	-1.49686
118248662	chr11:118248662:T:A	6.59457e-23	-4.79564e-10	0.804114
118248687	chr11:118248687:G:A	6.01409e-23	-4.79564e-10	0.711973
118248833	chr11:118248833:A:C	9.95357e-25	-2.01946	-1.36991
118249022	chr11:118249022:A:T	9.47171e-25	-2.01517	-1.42382
118249242	chr11:118249242:T:G	2.01349e-22	2.01025	-0.0899246
118249389	chr11:118249389:C:T	1.82561e-23	0.859509	-1.33973
118249552	chr11:118249552:C:T	7.6348e-24	-4.79564e-10	-1.352
118249636	chr11:118249636:C:T	6.91409e-19	8.14509	1.91668
118250036	chr11:118250036:C:T	6.57693e-24	-1.50115	-4.88941e-10
118250387	chr11:118250387:G:A	6.76741e-24	-4.79564e-10	-1.4726
118250465	chr11:118250465:T:G	1.03232e-23	-1.05033	-4.88941e-10
118250530	chr11:118250530:T:G	6.8254e-24	-1.46407	-4.88941e-10
118250641	chr11:118250641:C:T	3.11909e-24	-2.24718	-4.88941e-10
118250706	chr11:118250706:G:A	4.43478e-19	8.22566	1.39203
118250838	chr11:118250838:G:C	4.24591e-19	8.21741	1.35675
118251007	chr11:118251007:A:C	1.89364e-23	-0.557986	0.114354
118251339	chr11:118251339:A:C	1.00608e-23	0.413831	-1.4899
118251362	chr11:118251362:T:C	1.04058e-23	0.45026	-1.49261
118251488	chr11:118251488:T:G	1.0177e-23	-1.06459	-4.88941e-10
118251535	chr11:118251535:T:C	1.00232e-24	-1.99413	-1.38827
118251700	chr11:118251700:G:T	9.04692e-23	-0.132401	1.25269
118252022	chr11:118252022:A:G	9.19315e-24	0.312513	-1.47877
118252773	chr11:118252773:A:G	9.57997e-24	0.357651	-1.48269
118252802	chr11:118252802:A:G	3.53381e-21	6.22483	-1.43941
118253034	chr11:118253034:CAGG:C	8.54428e-23	-0.209198	1.27233
118253310	chr11:118253310:T:C	6.60534e-24	-4.79564e-10	-1.49684
118253377	chr11:118253377:T:C	9.48027e-24	0.311824	-1.44733
118253732	chr11:118253732:G:A	1.0109e-24	-2.00652	-1.36735
118253886	chr11:118253886:T:C	1.03671e-24	-2.01177	-1.33689
118254146	chr11:118254146:T:G	6.90943e-24	-4.79564e-10	-1.45183
118254247	chr11:118254247:T:C	6.9416e-24	-4.79564e-10	-1.44719
118254329	chr11:118254329:A:G	4.94182e-23	-0.382707	0.898309
118254362	chr11:118254362:T:C	1.46791e-21	5.41477	-1.50789
118254468	chr11:118254468:C:T	7.28895e-24	-4.79564e-10	-1.39836
118254607	chr11:118254607:G:A	6.4603e-23	-4.79564e-10	0.783543
118254615	chr11:118254615:A:G	1.31367e-23	-4.79564e-10	-0.809311
118254644	chr11:118254644:A:G	1.10426e-22	0.0833345	1.2363
118254910	chr11:118254910:T:C	1.51224e-21	5.44509	-1.50846
118254957	chr11:118254957:G:A	6.5635e-19	8.11964	1.89009
118255646	chr11:118255646:T:A	1.21219e-23	-4.79564e-10	-0.889703
118255713	chr11:118255713:C:CT	1.22337e-21	5.2355	-1.51085
118255861	chr11:118255861:C:T	5.84942e-21	6.70429	-1.4149
118255960	chr11:118255960:T:C	4.87878e-19	7.79598	1.91712
118255967	chr11:118255967:C:A	9.78511e-24	0.393173	-1.49703
118256038	chr11:118256038:G:A	1.0253e-22	0.0221766	1.22326
118256189	chr11:118256189:C:T	5.09694e-19	7.88754	1.8693
118256205	chr11:118256205:C:T	1.2568e-21	5.25985	-1.50824
118256255	chr11:118256255:ACTTT:A	5.39873e-19	7.90888	1.90549
118256377	chr11:118256377:G:A	4.02791e-24	-1.99147	-4.88941e-10
118256599	chr11:118256599:G:A	1.32823e-21	5.31636	-1.50948
118256601	chr11:118256601:G:C	6.51788e-24	-4.79564e-10	-1.51017
118256632	chr11:118256632:A:G	1.31268e-21	5.30563	-1.51052
118256727	chr11:118256727:C:T	1.07537e-22	0.0500297	1.24309
118257753	chr11:118257753:G:A	1.13409e-22	0.15261	1.19367
118257857	chr11:118257857:A:T	1.27423e-21	5.27632	-1.51095
118257860	chr11:118257860:A:T	1.29127e-21	5.28843	-1.50977
118257862	chr11:118257862:TAGC:T	1.23576e-21	5.24536	-1.51064
118257905	chr11:118257905:G:A	4.1991e-24	-1.94985	-4.88941e-10
118257995	chr11:118257995:A:C	6.5246e-24	-4.79564e-10	-1.50914
118258552	chr11:118258552:T:C	7.25271e-24	-4.79564e-10	-1.40334
118258625	chr11:118258625:C:T	1.23944e-19	7.54952	0.793344
118258626	chr11:118258626:G:A	6.61674e-24	-4.79564e-10	-1.49512
118258868	chr11:118258868:A:T	1.05122e-23	0.470454	-1.50263
118258990	chr11:118258990:T:C	6.1822e-24	-0.0534511	-1.50959
118259253	chr11:118259253:C:T	1.07742e-24	-1.94705	-1.36309
118259434	chr11:118259434:A:G	9.11031e-23	-0.0802783	1.20755
118259484	chr11:118259484:T:C	8.3774e-20	7.73975	0.211408
118260334	chr11:118260334:T:C	5.34011e-19	8.01553	1.78792
118260427	chr11:118260427:A:G	7.38337e-24	-4.79564e-10	-1.38549
118260508	chr11:118260508:C:T	2.11105e-22	1.27329	0.694345
118261016	chr11:118261016:A:C	6.89246e-24	-4.79564e-10	-1.45429
118261951	chr11:118261951:G:A	6.5412e-24	-4.79564e-10	-1.5066
118261990	chr11:118261990:G:A	1.6138e-23	0.736136	-1.33968
118261994	chr11:118261994:T:G	6.53987e-24	-4.79564e-10	-1.5068
118262619	chr11:118262619:T:C	6.53167e-24	-4.79564e-10	-1.50805
118263880	chr11:118263880:A:G	9.52229e-24	-4.79564e-10	-1.13108
118263882	chr11:118263882:C:T	1.05553e-20	5.38723	0.492431
118264438	chr11:118264438:C:T	9.4338e-25	-2.01173	-1.43127
118264734	chr11:118264734:C:T	4.43636e-22	0.567391	2.1429
118264823	chr11:118264823:A:G	8.04553e-25	-2.14167	-1.46052
118265258	chr11:118265258:T:G	7.00375e-24	-0.846858	-0.591414
118265445	chr11:118265445:G:A	6.24572e-24	-2.21507	0.662251
118265647	chr11:118265647:C:G	1.5955e-23	-0.614946	-4.88941e-10
118265776	chr11:118265776:G:C	3.19713e-23	-4.79564e-10	0.0801217
118266030	chr11:118266030:G:T	6.37924e-24	-1.36974	-0.161926
118266156	chr11:118266156:G:A	6.17138e-24	-1.42533	-0.139462
118266668	chr11:118266668:G:A	5.68868e-24	-1.66048	0.0142363
118266809	chr11:118266809:C:T	3.9482e-24	-1.37216	-0.639299
118266845	chr11:118266845:A:G	6.10839e-24	-1.39946	-0.175589
118266952	chr11:118266952:T:C	6.01972e-24	-1.41066	-0.179013
118267196	chr11:118267196:A:G	5.78167e-24	-1.40495	-0.225076
118267388	chr11:118267388:A:G	6.69617e-24	-4.79564e-10	-1.48318
118267665	chr11:118267665:A:G	6.54049e-24	-4.79564e-10	-1.50671
118267914	chr11:118267914:T:C	6.19427e-24	-1.40722	-0.15387
118268207	chr11:118268207:C:T	6.44036e-24	-1.38017	-0.141965
118268283	chr11:118268283:G:A	6.31694e-24	-1.42751	-0.113977
118269421	chr11:118269421:C:T	5.20402e-24	-1.40176	-0.333524
118269533	chr11:118269533:T:C	7.96848e-24	-4.79564e-10	-1.30922
118271904	chr11:118271904:C:T	5.22304e-24	-0.997911	-0.733727
118272215	chr11:118272215:C:T	4.99248e-24	-0.986539	-0.790245
118272216	chr11:118272216:A:G	3.94066e-24	-2.01337	-4.88941e-10
118272437	chr11:118272437:G:T	6.83107e-24	-4.79564e-10	-1.46324
118272653	chr11:118272653:C:T	8.71025e-25	-2.18477	-1.33803
118272871	chr11:118272871:G:A	5.27602e-24	-0.96233	-0.759216
118273189	chr11:118273189:T:C	8.28174e-24	-4.79564e-10	-1.27066
118273494	chr11:118273494:A:G	5.51001e-24	-1.68638	0.00823342
118273565	chr11:118273565:G:A	5.37332e-24	-1.67902	-0.0242485
118273730	chr11:118273730:A:G	5.60362e-24	-0.886968	-0.774336
118274089	chr11:118274089:T:G	5.62735e-24	-0.878024	-0.779054
118274543	chr11:118274543:T:C	6.6155e-24	-4.79564e-10	-1.4953
118275584	chr11:118275584:T:G	6.61309e-24	-4.79564e-10	-1.49567
118275795	chr11:118275795:C:T	6.17777e-24	-0.888724	-0.675036
118276169	chr11:118276169:A:T	3.58048e-24	-1.52319	-0.586031
118276378	chr11:118276378:G:C	6.73994e-24	-4.79564e-10	-1.47667
118276419	chr11:118276419:C:T	6.54238e-24	-4.79564e-10	-1.50642
118277431	chr11:118277431:A:G	5.4146e-24	-0.881346	-0.814273
118277556	chr11:118277556:C:T	5.53462e-24	-1.28086	-0.392837
118278407	chr11:118278407:T:C	1.56573e-23	-1.95963	1.32585
118278466	chr11:118278466:G:A	6.6911e-24	-4.79564e-10	-1.48394
118279544	chr11:118279544:T:G	6.61388e-23	2.23545	-1.42842
118280167	chr11:118280167:C:A	4.85121e-24	-1.80549	-4.88941e-10
118280420	chr11:118280420:T:C	6.56424e-24	-0.476942	-1.02614
118280614	chr11:118280614:A:T	3.01859e-24	-2.27993	-4.88941e-10
118280731	chr11:118280731:G:A	7.35821e-24	-0.314649	-1.07425
118281437	chr11:118281437:G:A	3.33584e-23	0.122591	-4.88941e-10
118281537	chr11:118281537:T:A	9.03915e-23	1.11943	-4.88941e-10
118282982	chr11:118282982:A:G	5.55184e-24	-1.66074	-0.00984488
118283399	chr11:118283399:G:T	6.36389e-24	-0.443763	-1.09031
118284080	chr11:118284080:G:A	5.73545e-24	-0.523202	-1.11485
118284083	chr11:118284083:G:C	5.04211e-24	-0.547583	-1.21931
118284285	chr11:118284285:A:T	6.26276e-24	-0.441279	-1.10882
118284359	chr11:118284359:G:A	5.81e-24	-0.524113	-1.10102
118284482	chr11:118284482:C:T	6.59453e-24	-4.79564e-10	-1.49848
118284621	chr11:118284621:G:C	6.15962e-24	-0.491223	-1.07548
118285019	chr11:118285019:C:A	6.2101e-24	-0.484511	-1.07403
118285089	chr11:118285089:G:A	1.20157e-24	-2.17757	-1.02351
118285099	chr11:118285099:G:A	6.20039e-24	-0.451459	-1.10865
118285138	chr11:118285138:C:T	3.08561e-24	-2.25797	-4.88941e-10
118285282	chr11:118285282:T:C	6.4358e-24	-0.484099	-1.03874
118285664	chr11:118285664:C:T	4.00928e-24	-1.99611	-4.88941e-10
118285695	chr11:118285695:T:C	5.19856e-24	-0.57171	-1.16463
118285699	chr11:118285699:G:A	3.8223e-24	-2.04387	-4.88941e-10
118286003	chr11:118286003:C:T	6.3352e-24	-0.491577	-1.04702
118286334	chr11:118286334:T:A	6.52628e-24	-0.494137	-1.01474
118286535	chr11:118286535:C:T	1.42238e-24	-2.19451	-0.837878
118286618	chr11:118286618:TG:T	3.27998e-23	-4.79564e-10	0.105706
118286876	chr11:118286876:G:A	3.7254e-24	-2.06954	-4.88941e-10
118286908	chr11:118286908:C:G	6.40606e-24	-0.427822	-1.09965
118286966	chr11:118286966:C:T	1.18039e-24	-2.17222	-1.04665
118287287	chr11:118287287:T:C	6.17413e-24	-0.433407	-1.13094
118287340	chr11:118287340:T:C	5.6853e-24	-0.518144	-1.12869
118287510	chr11:118287510:A:G	3.83398e-24	-2.04081	-4.88941e-10
118287566	chr11:118287566:G:A	5.90896e-24	-0.455017	-1.15323
118287726	chr11:118287726:G:A	6.26632e-24	-0.399289	-1.15024
118287813	chr11:118287813:G:A	6.5714e-24	-4.79564e-10	-1.50199
118287987	chr11:118287987:T:C	5.73554e-24	-0.515386	-1.12265
118288909	chr11:118288909:C:T	3.99965e-24	-1.99851	-4.88941e-10
118288969	chr11:118288969:C:T	4.87881e-24	-1.34467	-0.455145
118289894	chr11:118289894:A:G	8.44261e-24	-4.79564e-10	-1.25143
118290017	chr11:118290017:T:C	6.59082e-24	-4.79564e-10	-1.49904
118290136	chr11:118290136:A:G	5.10787e-24	-1.392	-0.361933
118291176	chr11:118291176:G:A	4.37154e-24	-0.627274	-1.28233
118291432	chr11:118291432:G:C	6.2419e-24	-1.61299	0.0595564
118291781	chr11:118291781:T:C	4.88504e-24	-0.612945	-1.1856
118291886	chr11:118291886:G:GC	4.90346e-24	-0.662306	-1.13247
118292081	chr11:118292081:G:A	1.98445e-23	-1.97765	1.58086
118292147	chr11:118292147:G:A	4.45073e-24	-0.652051	-1.2396
118292501	chr11:118292501:T:C	1.77272e-23	-1.97771	1.46809
118292709	chr11:118292709:GATTAA:G	6.56777e-24	-4.79564e-10	-1.50254
118292991	chr11:118292991:T:C	6.92685e-24	-4.79564e-10	-1.44931
118293157	chr11:118293157:G:A	4.70188e-24	-0.610182	-1.22657
118293201	chr11:118293201:G:A	3.03499e-24	-2.27451	-4.88941e-10
118293205	chr11:118293205:G:A	4.22727e-24	-0.699016	-1.24415
118293207	chr11:118293207:G:A	3.81226e-24	-2.0465	-4.88941e-10
118293518	chr11:118293518:C:T	4.7428e-24	-0.638525	-1.18957
118294154	chr11:118294154:AT:A	4.72648e-24	-0.671235	-1.1603
118295240	chr11:118295240:C:T	6.47336e-24	-1.62067	0.103651
118295497	chr11:118295497:A:C	1.70149e-23	-1.98747	1.43684
118295782	chr11:118295782:T:C	3.52762e-24	-0.653461	-1.47063
118295882	chr11:118295882:A:G	3.2498e-24	-2.20612	-4.88941e-10
118295893	chr11:118295893:T:C	4.66119e-24	-0.704704	-1.14074
118296307	chr11:118296307:C:G	6.72853e-24	-4.79564e-10	-1.47836
118296420	chr11:118296420:G:T	7.04096e-24	-4.79564e-10	-1.43297
118296475	chr11:118296475:T:C	3.46146e-24	-0.645577	-1.49745
118296791	chr11:118296791:A:T	8.11689e-25	-2.15026	-1.44309
118296992	chr11:118296992:C:T	5.07222e-24	-0.633659	-1.12728
118297036	chr11:118297036:A:G	7.62697e-24	-4.79564e-10	-1.35303
118297044	chr11:118297044:G:A	4.06271e-24	-0.806988	-1.17588
118297262	chr11:118297262:G:A	1.60852e-23	-4.79564e-10	-0.606821
118297441	chr11:118297441:T:C	4.78522e-24	-0.68357	-1.13561
118297624	chr11:118297624:G:A	7.33761e-24	-4.79564e-10	-1.3917
118297828	chr11:118297828:G:T	4.34778e-24	-0.68968	-1.22537
118297853	chr11:118297853:C:A	4.70884e-24	-0.679008	-1.15627
118297902	chr11:118297902:A:G	3.79218e-24	-0.613011	-1.43876
118298792	chr11:118298792:A:G	6.61138e-24	-4.79564e-10	-1.49593
118299075	chr11:118299075:T:C	4.02899e-24	-0.739493	-1.25171
118299110	chr11:118299110:G:A	6.31787e-24	-1.5902	0.0488629
118300343	chr11:118300343:A:G	4.59581e-24	-0.656601	-1.20297
118300524	chr11:118300524:T:G	6.35626e-24	-1.63721	0.101934
118300570	chr11:118300570:T:C	1.53786e-24	-2.21815	-0.736174
118300904	chr11:118300904:A:T	7.19615e-24	-4.79564e-10	-1.41117
118301234	chr11:118301234:C:A	4.64471e-24	-0.706957	-1.14203
118301345	chr11:118301345:G:A	7.20423e-24	-4.79564e-10	-1.41005
118301417	chr11:118301417:C:T	4.09098e-24	-0.846378	-1.12956
118301627	chr11:118301627:T:A	4.833e-24	-0.652229	-1.15702
118301699	chr11:118301699:G:A	6.90854e-24	-4.79564e-10	-1.45196
118301805	chr11:118301805:A:G	4.96795e-24	-1.43033	-0.351376
118301820	chr11:118301820:C:T	4.60739e-24	-0.700252	-1.1568
118302887	chr11:118302887:CT:C	3.76417e-24	-2.05919	-4.88941e-10
118302912	chr11:118302912:T:C	7.08936e-24	-4.79564e-10	-1.42612
118303068	chr11:118303068:C:T	6.22004e-24	-0.560983	-0.995958
118303089	chr11:118303089:T:C	3.68977e-24	-2.07915	-4.88941e-10
118303720	chr11:118303720:C:T	6.89551e-24	-1.45385	-4.88941e-10
118303913	chr11:118303913:C:T	8.97576e-24	-4.79564e-10	-1.19019
118303914	chr11:118303914:A:G	5.28297e-24	-0.583317	-1.13691
118304170	chr11:118304170:A:G	7.35957e-25	-2.18168	-1.50963
118304277	chr11:118304277:G:A	7.08702e-24	-1.6298	0.203342
118304724	chr11:118304724:G:A	1.47257e-24	-2.23767	-0.760041
118304825	chr11:118304825:A:G	1.38596e-24	-2.19654	-0.86178
118305176	chr11:118305176:G:A	6.69448e-24	-4.79564e-10	-1.48343
118305382	chr11:118305382:A:G	4.80763e-24	-0.712604	-1.10191
118306539	chr11:118306539:C:T	7.92436e-24	-4.79564e-10	-1.31478
118306653	chr11:118306653:G:A	7.11166e-24	-4.79564e-10	-1.42298
118307292	chr11:118307292:C:T	1.91526e-24	-2.21373	-0.521135
118308042	chr11:118308042:G:A	4.34104e-24	-1.21254	-0.704069
118308327	chr11:118308327:T:C	1.13428e-23	-4.79564e-10	-0.956134
118308482	chr11:118308482:A:G	3.9667e-24	-1.69995	-0.306831
118308485	chr11:118308485:G:A	3.38414e-24	-0.97994	-1.18568
118309226	chr11:118309226:T:G	3.71953e-24	-1.56828	-0.50284
118309440	chr11:118309440:G:C	1.91658e-24	-2.17217	-0.562004
118310172	chr11:118310172:T:C	4.58272e-24	-1.09612	-0.766302
118310766	chr11:118310766:C:A	3.02538e-24	-2.27768	-4.88941e-10
118311381	chr11:118311381:G:A	8.52505e-24	-4.79564e-10	-1.24171
118311508	chr11:118311508:A:C	7.41476e-24	-4.79564e-10	-1.38124
118311663	chr11:118311663:T:C	7.83072e-24	-4.79564e-10	-1.32666
118311842	chr11:118311842:T:C	6.86361e-24	-4.79564e-10	-1.45848
118312086	chr11:118312086:G:A	4.65517e-24	-1.73644	-0.110304
118312601	chr11:118312601:C:T	6.20946e-23	0.743941	-4.88941e-10
118313018	chr11:118313018:C:T	2.05727e-24	-2.19606	-0.467282
118313556	chr11:118313556:T:C	3.57946e-24	-1.0878	-1.02171
118313635	chr11:118313635:C:T	7.79667e-24	-4.79564e-10	-1.33102
118313652	chr11:118313652:G:A	7.61482e-24	-4.79564e-10	-1.35462
118313861	chr11:118313861:C:T	3.56101e-24	-2.11467	-4.88941e-10
118314425	chr11:118314425:T:C	1.26484e-24	-2.18659	-0.963177
118314631	chr11:118314631:G:A	1.715e-24	-2.18174	-0.663564
118314777	chr11:118314777:T:C	1.24225e-24	-2.19098	-0.976816
118315204	chr11:118315204:A:G	3.34438e-24	-1.97514	-0.2023
118315590	chr11:118315590:C:A	3.15684e-24	-2.23514	-4.88941e-10
118315738	chr11:118315738:C:G	9.65559e-23	-4.79564e-10	1.1854
118316410	chr11:118316410:G:A	3.48623e-24	-2.1359	-4.88941e-10
118316415	chr11:118316415:A:C	1.78229e-23	-4.79564e-10	-0.504235
118316501	chr11:118316501:A:G	4.22637e-24	-1.94337	-4.88941e-10
118316596	chr11:118316596:G:A	3.36689e-24	-2.17073	-4.88941e-10
118316641	chr11:118316641:G:A	1.00319e-23	-4.79564e-10	-1.07895
118316680	chr11:118316680:T:A	1.54909e-24	-1.7767	-1.17034
118316702	chr11:118316702:G:GGGCT	6.58055e-24	-1.5006	-4.88941e-10
118316763	chr11:118316763:G:A	6.68321e-24	-4.79564e-10	-1.48512
118317302	chr11:118317302:T:C	1.27498e-24	-2.01192	-1.12986
118317453	chr11:118317453:G:A	8.5387e-24	-4.79564e-10	-1.24011
118317561	chr11:118317561:G:A	1.62526e-24	-1.8324	-1.06665
118317795	chr11:118317795:C:T	2.53572e-23	-4.79564e-10	-0.151654
118318318	chr11:118318318:G:GAC	2.3712e-23	-4.79564e-10	-0.218736
118318321	chr11:118318321:T:C	3.85868e-24	-2.03439	-4.88941e-10
118318389	chr11:118318389:G:A	2.40197e-23	-4.79564e-10	-0.205842
118318533	chr11:118318533:G:A	1.4002e-23	-4.79564e-10	-0.745521
118319250	chr11:118319250:C:T	1.09612e-23	0.4824	-1.47276
118320005	chr11:118320005:T:C	1.38327e-23	-4.79564e-10	-0.757683
118320019	chr11:118320019:A:AT	8.45465e-24	-4.79564e-10	-1.25
118320559	chr11:118320559:T:C	2.45104e-24	-1.95358	-0.534626
118320976	chr11:118320976:A:C	1.68422e-24	-1.52757	-1.33584
118322359	chr11:118322359:C:T	1.5488e-23	-4.79564e-10	-0.64465
118322400	chr11:118322400:G:A	6.75973e-24	-4.79564e-10	-1.47373
118322657	chr11:118322657:C:A	2.97532e-23	-4.79564e-10	0.00822059
118322791	chr11:118322791:A:C	1.54856e-23	-4.79564e-10	-0.644807
118323034	chr11:118323034:G:A	6.60052e-24	-4.79564e-10	-1.49757
118323058	chr11:118323058:G:A	7.26444e-24	-4.79564e-10	-1.40173
118323200	chr11:118323200:A:G	9.52484e-24	-4.79564e-10	-1.13081
118323312	chr11:118323312:C:T	1.48992e-23	-4.79564e-10	-0.683409
118323347	chr11:118323347:T:C	3.12414e-23	-4.79564e-10	0.0570262
118323383	chr11:118323383:A:G	1.54051e-23	-4.79564e-10	-0.650019
118323626	chr11:118323626:G:T	3.36219e-24	-2.17213	-4.88941e-10
118323679	chr11:118323679:A:G	6.86185e-24	-4.79564e-10	-1.45874
118323884	chr11:118323884:C:T	9.85433e-25	-2.15099	-1.2484
118323932	chr11:118323932:C:G	2.26546e-23	-0.264353	-4.88941e-10
118324090	chr11:118324090:A:T	1.76882e-23	-4.79564e-10	-0.511817
118324145	chr11:118324145:T:TA	1.54289e-23	-4.79564e-10	-0.648472
118326612	chr11:118326612:C:G	9.83988e-24	-4.79564e-10	-1.09827
118326771	chr11:118326771:T:C	1.10679e-24	-2.04577	-1.23748
118326930	chr11:118326930:A:T	1.11737e-24	-2.00687	-1.26687
118327227	chr11:118327227:G:A	5.16733e-24	-1.74236	-4.88941e-10
118328386	chr11:118328386:G:C	1.68481e-23	-4.79564e-10	-0.560479
118328478	chr11:118328478:A:G	8.1386e-24	-4.79564e-10	-1.2881
118328555	chr11:118328555:A:G	9.35921e-24	-4.79564e-10	-1.14836
118328580	chr11:118328580:A:G	2.3976e-24	-1.5837	-0.926547
118328974	chr11:118328974:A:G	3.29929e-24	-2.19101	-4.88941e-10
118329200	chr11:118329200:T:C	1.54829e-23	-4.79564e-10	-0.644984
118329314	chr11:118329314:T:A	6.85018e-24	-4.79564e-10	-1.46044
118329330	chr11:118329330:CAA:C	1.54496e-23	-4.79564e-10	-0.647132
118329421	chr11:118329421:A:G	1.06507e-23	-4.79564e-10	-1.01909
118329681	chr11:118329681:A:G	1.54289e-23	-4.79564e-10	-0.648472
118329717	chr11:118329717:C:G	9.82645e-24	-4.79564e-10	-1.09964
118329799	chr11:118329799:G:C	1.5366e-23	-4.79564e-10	-0.652558
118329942	chr11:118329942:T:A	1.07368e-24	-2.09306	-1.22057
118331951	chr11:118331951:T:C	6.65127e-24	-4.79564e-10	-1.48991
118332000	chr11:118332000:C:T	1.52219e-24	-1.73397	-1.2306
118332170	chr11:118332170:C:T	1.56578e-23	-4.79564e-10	-0.63375
118332358	chr11:118332358:G:T	3.33179e-24	-2.18121	-4.88941e-10
118332403	chr11:118332403:G:A	1.57105e-23	-4.79564e-10	-0.630386
118332499	chr11:118332499:G:A	1.20965e-23	-4.79564e-10	-0.891798
118332527	chr11:118332527:T:C	1.59981e-23	-4.79564e-10	-0.612245
118332532	chr11:118332532:T:C	1.63193e-23	-4.79564e-10	-0.592371
118332533	chr11:118332533:G:A	1.57416e-23	-4.79564e-10	-0.628407
118333192	chr11:118333192:C:T	1.04541e-23	-4.79564e-10	-1.03773
118333633	chr11:118333633:G:A	5.11922e-24	-1.75172	-4.88941e-10
118334264	chr11:118334264:T:C	3.95286e-23	-4.79564e-10	0.292307
118334297	chr11:118334297:A:G	2.64577e-23	-4.79564e-10	-0.10917
118334343	chr11:118334343:A:G	3.36705e-24	-2.17068	-4.88941e-10
118334652	chr11:118334652:G:A	8.83332e-24	-4.79564e-10	-1.20619
118334671	chr11:118334671:C:T	7.63092e-24	-4.79564e-10	-1.35251
118334921	chr11:118334921:G:A	1.04119e-24	-2.06905	-1.27531
118334987	chr11:118334987:A:G	2.2879e-24	-1.89761	-0.659473
118335406	chr11:118335406:G:A	3.26311e-23	0.100549	-4.88941e-10
118335547	chr11:118335547:G:A	2.37286e-23	-4.79564e-10	-0.218035
118335818	chr11:118335818:C:A	9.57534e-24	-4.79564e-10	-1.12553
118335978	chr11:118335978:G:C	4.193e-24	-1.9513	-4.88941e-10
118336140	chr11:118336140:A:C	1.05584e-23	-4.79564e-10	-1.0278
118336175	chr11:118336175:C:G	1.1403e-24	-1.97665	-1.27678
118336424	chr11:118336424:T:A	6.51764e-24	-4.79564e-10	-1.51021
118337368	chr11:118337368:G:A	4.05392e-24	-1.98503	-4.88941e-10
118337548	chr11:118337548:A:G	2.49427e-24	-1.82464	-0.646087
118337931	chr11:118337931:G:A	6.62387e-24	-4.79564e-10	-1.49404
118338035	chr11:118338035:T:C	3.83286e-24	-2.13246	0.091355
118338624	chr11:118338624:G:A	3.68758e-24	-2.07975	-4.88941e-10
118339103	chr11:118339103:G:A	7.14909e-23	-4.79564e-10	0.884852
118339245	chr11:118339245:A:C	6.6295e-24	-1.70232	0.209133
118339391	chr11:118339391:G:C	2.5822e-24	-1.86231	-0.573765
118339757	chr11:118339757:C:T	8.33915e-24	-4.79564e-10	-1.26376
118340950	chr11:118340950:CAGA:C	6.51883e-24	-4.79564e-10	-1.51002
118341082	chr11:118341082:T:C	5.93972e-24	-1.60306	-4.88941e-10
118341189	chr11:118341189:G:T	1.21201e-23	-4.79564e-10	-0.889856
118341956	chr11:118341956:C:T	1.71311e-24	-1.35493	-1.49148
118342047	chr11:118342047:C:A	6.58212e-24	-4.79564e-10	-1.50036
118342264	chr11:118342264:G:A	5.81609e-24	-1.62409	-4.88941e-10
118342917	chr11:118342917:C:T	5.30371e-24	-0.501922	-1.21439
118343086	chr11:118343086:G:A	3.09486e-23	0.0476117	-4.88941e-10
118343352	chr11:118343352:G:A	4.94395e-24	-0.574625	-1.21193
118343552	chr11:118343552:G:A	9.88093e-25	-1.91795	-1.47875
118343663	chr11:118343663:C:T	9.99176e-24	-4.79564e-10	-1.08296
118343847	chr11:118343847:C:T	4.91868e-24	-0.594765	-1.19691
118345288	chr11:118345288:A:G	6.60311e-24	-4.79564e-10	-1.49718
118345519	chr11:118345519:C:A	2.04376e-24	-1.37609	-1.29383
118345708	chr11:118345708:A:G	9.5002e-25	-1.99349	-1.4425
118345719	chr11:118345719:G:A	1.672e-23	-4.79564e-10	-0.568114
118347763	chr11:118347763:T:A	5.49984e-24	-1.68	-4.88941e-10
118348000	chr11:118348000:G:C	7.04174e-24	-4.79564e-10	-1.43286
118348695	chr11:118348695:C:T	6.54969e-24	-4.79564e-10	-1.5053
118349096	chr11:118349096:G:A	6.79815e-24	-4.79564e-10	-1.46807
118349312	chr11:118349312:T:C	4.14855e-24	-2.19343	0.231472
118349320	chr11:118349320:T:C	1.01981e-24	-1.97234	-1.39275
118349396	chr11:118349396:G:C	2.44736e-23	-4.79564e-10	-0.187124
118349540	chr11:118349540:G:A	6.62141e-24	-4.79564e-10	-1.49441
118350061	chr11:118350061:A:G	8.68798e-24	-4.79564e-10	-1.22278
118350422	chr11:118350422:C:T	2.66095e-24	-0.90167	-1.50436
118350759	chr11:118350759:G:A	8.97764e-25	-2.0551	-1.43747
118350940	chr11:118350940:A:C	3.3208e-24	-2.18451	-4.88941e-10
118351347	chr11:118351347:T:C	1.77433e-24	-1.66983	-1.14147
118351919	chr11:118351919:T:C	2.4848e-24	-1.04459	-1.42993
118352541	chr11:118352541:CA:C	1.0931e-23	-4.79564e-10	-0.993118
118352647	chr11:118352647:G:A	3.53935e-24	-2.12077	-4.88941e-10
118353246	chr11:118353246:G:A	4.5391e-23	-4.79564e-10	0.430596
118353826	chr11:118353826:T:C	1.25408e-23	-4.79564e-10	-0.855728
118354550	chr11:118354550:T:C	6.59759e-24	-4.79564e-10	-1.49801
118354737	chr11:118354737:T:A	2.65292e-24	-1.01692	-1.39213
118355553	chr11:118355553:A:G	1.10586e-23	-4.79564e-10	-0.981511
118357069	chr11:118357069:T:C	3.20114e-23	-4.79564e-10	0.0813751
118357289	chr11:118357289:G:A	6.60333e-24	-4.79564e-10	-1.49714
118357399	chr11:118357399:C:T	2.50644e-24	-1.05221	-1.41364
118357438	chr11:118357438:C:A	6.80936e-24	-4.79564e-10	-1.46642
118357909	chr11:118357909:G:C	2.52583e-24	-1.04903	-1.40912
118358008	chr11:118358008:T:G	7.10057e-24	-4.79564e-10	-1.42454
118358346	chr11:118358346:T:A	5.48292e-24	-0.767852	-0.915227
118358964	chr11:118358964:G:A	2.64683e-24	-0.926219	-1.48514
118359701	chr11:118359701:CG:C	5.75118e-24	-1.63531	-4.88941e-10
118360282	chr11:118360282:T:A	6.6573e-24	-4.79564e-10	-1.489
118360454	chr11:118360454:G:A	6.56321e-24	-4.79564e-10	-1.50324
118360869	chr11:118360869:A:G	3.15e-23	0.446666	-0.381397
118361311	chr11:118361311:C:T	1.13517e-23	-0.955352	-4.88941e-10
118362363	chr11:118362363:A:G	2.60534e-24	-0.962459	-1.4647
118362699	chr11:118362699:G:C	7.10147e-24	-4.79564e-10	-1.42442
118362919	chr11:118362919:A:G	5.22638e-24	-1.731	-4.88941e-10
118363281	chr11:118363281:C:T	6.96927e-24	-4.79564e-10	-1.44321
118363370	chr11:118363370:C:T	2.19895e-23	-4.79564e-10	-0.294152
118363476	chr11:118363476:G:A	2.74761e-24	-0.985993	-1.38799
118363963	chr11:118363963:A:G	2.79736e-24	-0.874237	-1.4818
118364314	chr11:118364314:G:A	6.69229e-24	-4.79564e-10	-1.48376
118364531	chr11:118364531:G:A	2.18634e-24	-1.97727	-0.625215
118364643	chr11:118364643:G:T	1.28705e-24	-2.25374	-0.878622
118364774	chr11:118364774:G:A	2.47294e-23	-4.79564e-10	-0.176726
118364775	chr11:118364775:T:C	1.94476e-24	-1.58626	-1.13332
118364947	chr11:118364947:T:C	6.51824e-24	-4.79564e-10	-1.51011
118365291	chr11:118365291:G:T	6.62102e-24	-4.79564e-10	-1.49447
118366690	chr11:118366690:C:G	9.18332e-25	-2.04136	-1.42855
118367787	chr11:118367787:C:T	3.48442e-24	-2.13642	-4.88941e-10
118367962	chr11:118367962:A:C	6.62228e-24	-4.79564e-10	-1.49428
118368261	chr11:118368261:A:G	6.64668e-24	-4.79564e-10	-1.4906
118368551	chr11:118368551:G:A	2.94212e-24	-0.824308	-1.48128
118368595	chr11:118368595:G:A	3.95214e-24	-2.01046	-4.88941e-10
118368813	chr11:118368813:C:A	6.60651e-24	-4.79564e-10	-1.49666
118370801	chr11:118370801:G:A	9.8508e-25	-1.9216	-1.47815
118370940	chr11:118370940:G:T	6.5225e-24	-4.79564e-10	-1.50946
118371280	chr11:118371280:T:C	1.14679e-24	-2.24965	-0.998103
118371763	chr11:118371763:A:G	9.49075e-24	-4.79564e-10	-1.1344
118372174	chr11:118372174:G:A	5.41728e-24	-1.69512	-4.88941e-10
118374079	chr11:118374079:G:A	3.55783e-24	-2.11557	-4.88941e-10
118374129	chr11:118374129:C:T	3.06251e-24	-2.26548	-4.88941e-10
118374146	chr11:118374146:C:G	1.28769e-23	-4.79564e-10	-0.829285
118374328	chr11:118374328:C:T	1.71386e-23	-4.79564e-10	-0.543382
118374850	chr11:118374850:ATT:A	1.17942e-23	-4.79564e-10	-0.917113
118375306	chr11:118375306:T:G	6.55733e-24	-1.50413	-4.88941e-10
118375333	chr11:118375333:G:C	1.2925e-24	-1.61983	-1.50831
118375951	chr11:118375951:G:A	6.51453e-24	-4.79564e-10	-1.51068
118376191	chr11:118376191:C:T	1.04805e-24	-2.09194	-1.24585
118377090	chr11:118377090:T:A	6.24042e-24	-1.55367	-4.88941e-10
118377659	chr11:118377659:C:A	6.13325e-24	-1.57099	-4.88941e-10
118378271	chr11:118378271:AG:A	1.30843e-24	-1.60607	-1.50982
118378514	chr11:118378514:A:G	9.70689e-24	-4.79564e-10	-1.11188
118379030	chr11:118379030:A:G	1.86315e-23	-4.79564e-10	-0.459864
118379871	chr11:118379871:A:G	1.39309e-24	-1.56575	-1.48744
118379987	chr11:118379987:T:C	5.0618e-24	-1.763	-4.88941e-10
118380059	chr11:118380059:C:G	6.62257e-24	-4.79564e-10	-1.49423
118380153	chr11:118380153:G:A	8.70542e-24	-4.79564e-10	-1.22077
118380252	chr11:118380252:A:T	6.53121e-24	-4.79564e-10	-1.50813
118380692	chr11:118380692:C:G	6.61303e-24	-4.79564e-10	-1.49568
118380819	chr11:118380819:G:A	3.23455e-24	-2.21083	-4.88941e-10
118381265	chr11:118381265:A:T	1.32978e-24	-1.59784	-1.50186
118381287	chr11:118381287:T:G	9.43349e-24	-4.79564e-10	-1.14045
118381908	chr11:118381908:A:G	8.10693e-23	-4.79564e-10	1.01059
118383747	chr11:118383747:A:G	1.19601e-23	-4.79564e-10	-0.903141
118383995	chr11:118383995:A:G	6.02056e-24	-1.58954	-4.88941e-10
118384071	chr11:118384071:C:T	6.95458e-24	-4.79564e-10	-1.44532
118384563	chr11:118384563:G:A	6.71012e-25	-2.27286	-1.51083
118385482	chr11:118385482:C:G	6.53125e-24	-4.79564e-10	-1.50812
118385655	chr11:118385655:G:A	1.46821e-23	-4.79564e-10	-0.698086
118385922	chr11:118385922:G:A	6.57992e-24	-4.79564e-10	-1.5007
118386057	chr11:118386057:G:A	1.27209e-23	-4.79564e-10	-0.841474
118386318	chr11:118386318:T:C	1.26207e-23	-4.79564e-10	-0.849379
118386366	chr11:118386366:G:A	2.32705e-24	-2.07801	-0.462111
118386587	chr11:118386587:C:T	3.68138e-24	-2.08143	-4.88941e-10
118387141	chr11:118387141:AATT:A	6.53124e-24	-4.79564e-10	-1.50812
118387341	chr11:118387341:G:A	8.79421e-25	-2.14044	-1.37277
118388389	chr11:118388389:G:A	7.24941e-24	-4.79564e-10	-1.4038
118388447	chr11:118388447:G:A	6.12215e-24	-1.5728	-4.88941e-10
118388603	chr11:118388603:C:A	6.55027e-24	-4.79564e-10	-1.50521
118388664	chr11:118388664:A:C	1.2209e-24	-1.69128	-1.49386
118389271	chr11:118389271:T:A	1.16626e-23	-4.79564e-10	-0.928332
118391021	chr11:118391021:C:A	1.18288e-24	-1.70842	-1.50835
118391119	chr11:118391119:TTC:T	1.15669e-23	-4.79564e-10	-0.93657
118391218	chr11:118391218:G:C	3.49089e-23	-4.79564e-10	0.168025
118391382	chr11:118391382:G:A	7.03141e-24	-4.79564e-10	-1.43433
118391420	chr11:118391420:C:T	6.34749e-24	-1.53666	-4.88941e-10
118391692	chr11:118391692:A:G	6.69798e-25	-2.27734	-1.50816
118391850	chr11:118391850:A:G	1.32789e-23	-4.79564e-10	-0.798543
118391991	chr11:118391991:C:T	1.68886e-22	3.2525	-1.508
118392339	chr11:118392339:G:A	1.05526e-24	-2.11381	-1.21712
118392403	chr11:118392403:A:C	1.33419e-23	-4.79564e-10	-0.793811
118392867	chr11:118392867:A:C	1.27046e-23	-4.79564e-10	-0.842751
118393537	chr11:118393537:G:A	6.53486e-24	-4.79564e-10	-1.50757
118394512	chr11:118394512:T:C	2.36142e-24	-2.00312	-0.522338
118395019	chr11:118395019:T:G	2.76133e-24	-1.99854	-0.370462
118395364	chr11:118395364:G:A	3.05508e-24	-2.26791	-4.88941e-10
118395397	chr11:118395397:G:A	6.64127e-24	-4.79564e-10	-1.49141
118395405	chr11:118395405:G:A	9.32409e-24	-4.79564e-10	-1.15212
118395441	chr11:118395441:C:T	9.24822e-24	-4.79564e-10	-1.16029
118395711	chr11:118395711:A:G	1.18325e-23	-4.79564e-10	-0.91387
118395837	chr11:118395837:G:A	2.19736e-23	-4.79564e-10	-0.294874
118396474	chr11:118396474:A:G	2.218e-23	-4.79564e-10	-0.285527
118396971	chr11:118396971:C:T	2.16027e-24	-1.85327	-0.761214
118397031	chr11:118397031:A:T	5.88655e-24	-1.61205	-4.88941e-10
118397048	chr11:118397048:T:C	2.81166e-24	-1.98778	-0.363158
118397188	chr11:118397188:G:A	6.16894e-24	-1.56519	-4.88941e-10
118397898	chr11:118397898:A:G	1.31045e-24	-1.60449	-1.50985
118398959	chr11:118398959:A:G	3.68382e-24	-2.08077	-4.88941e-10
118399264	chr11:118399264:C:A	3.50382e-23	-4.79564e-10	0.171722
118399417	chr11:118399417:C:T	2.7551e-23	-4.79564e-10	-0.0686782
118400000	chr11:118400000:G:A	1.01819e-24	-2.10724	-1.25946
118400853	chr11:118400853:G:A	6.61326e-24	-4.79564e-10	-1.49564
118401044	chr11:118401044:A:G	6.70021e-25	-2.27687	-1.50829
118401145	chr11:118401145:C:G	6.66398e-25	-2.28069	-1.5099
118401343	chr11:118401343:A:G	7.1572e-24	-4.79564e-10	-1.4166
118401739	chr11:118401739:C:G	3.08035e-24	-2.25967	-4.88941e-10
118402069	chr11:118402069:A:G	3.75586e-24	-2.0614	-4.88941e-10
118402222	chr11:118402222:A:G	1.7512e-23	-4.79564e-10	-0.521829
118402248	chr11:118402248:A:G	1.95921e-23	-0.409592	-4.88941e-10
118402353	chr11:118402353:G:A	6.57587e-24	-4.79564e-10	-1.50131
118402684	chr11:118402684:TTTTC:T	1.04387e-22	-4.79564e-10	1.26339
118402887	chr11:118402887:C:T	6.43031e-24	-1.52369	-4.88941e-10
118403134	chr11:118403134:C:T	8.95827e-24	-4.79564e-10	-1.19214
118403238	chr11:118403238:G:T	2.42577e-23	-4.79564e-10	-0.195983
118403526	chr11:118403526:T:G	3.02797e-24	-2.27682	-4.88941e-10
118403677	chr11:118403677:C:G	1.05981e-23	-4.79564e-10	-1.02404
118403887	chr11:118403887:T:G	6.14297e-24	-1.56941	-4.88941e-10
118404110	chr11:118404110:G:A	6.56367e-24	-4.79564e-10	-1.50317
118404383	chr11:118404383:TC:T	6.71601e-24	-1.48022	-4.88941e-10
118404397	chr11:118404397:A:G	8.79599e-24	-4.79564e-10	-1.21042
118404623	chr11:118404623:C:A	1.69113e-23	-4.79564e-10	-0.556735
118405282	chr11:118405282:G:A	1.26378e-24	-1.66994	-1.48067
118405531	chr11:118405531:T:C	1.28146e-24	-1.64854	-1.48818
118405777	chr11:118405777:G:A	1.408e-24	-1.62054	-1.422
118406095	chr11:118406095:A:G	6.338e-24	-1.53815	-4.88941e-10
118406560	chr11:118406560:C:G	8.67877e-24	-4.79564e-10	-1.22384
118406883	chr11:118406883:C:T	1.56581e-23	-4.79564e-10	-0.633731
118407366	chr11:118407366:C:T	7.03185e-24	-4.79564e-10	-1.43427
118407761	chr11:118407761:A:G	2.42384e-23	-4.79564e-10	-0.196778
118407764	chr11:118407764:T:C	6.14617e-24	-1.56889	-4.88941e-10
118408038	chr11:118408038:T:C	2.39208e-23	-4.79564e-10	-0.20997
118408283	chr11:118408283:T:G	4.32262e-24	-1.45863	-0.462228
118408612	chr11:118408612:A:G	2.02103e-23	-4.79564e-10	-0.378526
118409221	chr11:118409221:T:C	2.78747e-24	-2.03429	-0.325291
118409714	chr11:118409714:T:G	7.37688e-24	-4.79564e-10	-1.38637
118410541	chr11:118410541:C:T	9.51798e-23	-4.79564e-10	1.17105
118410703	chr11:118410703:A:C	1.17713e-24	-2.14369	-1.07795
118411526	chr11:118411526:A:G	7.22246e-25	-2.28063	-1.42947
118411936	chr11:118411936:C:T	6.57229e-24	-4.79564e-10	-1.50185
118412143	chr11:118412143:G:A	7.84537e-24	-4.79564e-10	-1.32479
118412188	chr11:118412188:G:C	6.93984e-24	-4.79564e-10	-1.44744
118412370	chr11:118412370:G:A	1.82897e-23	-4.79564e-10	-0.478379
118412668	chr11:118412668:G:A	6.93856e-24	-1.44762	-4.88941e-10
118413259	chr11:118413259:A:G	6.51311e-24	-4.79564e-10	-1.5109
118413690	chr11:118413690:C:A	6.58144e-24	-4.79564e-10	-1.50046
118413935	chr11:118413935:C:T	1.38567e-24	-1.54756	-1.51097
118414269	chr11:118414269:C:T	6.7478e-25	-2.27114	-1.50695
118414654	chr11:118414654:C:T	3.01647e-24	-2.28063	-4.88941e-10
118415074	chr11:118415074:A:G	2.5676e-24	-2.0339	-0.407842
118415280	chr11:118415280:G:A	2.14426e-24	-1.41964	-1.20229
118416389	chr11:118416389:C:T	7.15019e-23	-4.79564e-10	0.885006
118416853	chr11:118416853:A:G	3.109e-24	-2.25042	-4.88941e-10
118416907	chr11:118416907:A:G	7.19268e-24	-1.41165	-4.88941e-10
118419019	chr11:118419019:C:T	7.08206e-24	-1.42715	-4.88941e-10
118419454	chr11:118419454:G:A	1.43415e-24	-1.53313	-1.49101
118419728	chr11:118419728:A:G	6.77834e-24	-1.47098	-4.88941e-10
118419744	chr11:118419744:G:C	3.08703e-24	-2.25751	-4.88941e-10
118420974	chr11:118420974:T:C	7.47458e-24	-4.79564e-10	-1.37321
118420975	chr11:118420975:G:A	7.46915e-24	-4.79564e-10	-1.37394
118420980	chr11:118420980:T:C	7.47504e-24	-4.79564e-10	-1.37315
118421029	chr11:118421029:C:T	6.53655e-24	-4.79564e-10	-1.50731
118424286	chr11:118424286:T:C	3.57311e-24	-2.11128	-4.88941e-10
118424402	chr11:118424402:T:C	9.26456e-25	-2.2425	-1.21861
118425292	chr11:118425292:T:C	1.96624e-24	-1.50275	-1.20584
118425469	chr11:118425469:G:A	6.73973e-24	-1.4767	-4.88941e-10
118425943	chr11:118425943:G:A	8.59664e-24	-1.23335	-4.88941e-10
118425951	chr11:118425951:T:C	7.87102e-24	-4.79564e-10	-1.32153
118426176	chr11:118426176:G:T	8.38944e-24	-4.79564e-10	-1.25774
118426332	chr11:118426332:C:T	5.79462e-24	-1.62779	-4.88941e-10
118426676	chr11:118426676:A:G	1.9364e-24	-1.2191	-1.50479
118426904	chr11:118426904:C:T	1.99174e-23	-4.79564e-10	-0.393124
118427955	chr11:118427955:C:T	7.59738e-23	-4.79564e-10	0.945671
118428096	chr11:118428096:A:C	1.93463e-23	-4.79564e-10	-0.422216
118428644	chr11:118428644:G:A	3.56133e-24	-2.11458	-4.88941e-10
118429271	chr11:118429271:G:A	3.03121e-24	-2.27576	-4.88941e-10
118429394	chr11:118429394:T:TA	1.38147e-23	-0.758984	-4.88941e-10
118429525	chr11:118429525:A:G	1.52564e-24	-1.45141	-1.51089
118429566	chr11:118429566:A:C	7.75672e-23	-4.79564e-10	0.966428
118429706	chr11:118429706:C:G	1.827e-23	-0.479457	-4.88941e-10
118430035	chr11:118430035:G:A	1.44797e-23	-4.79564e-10	-0.71197
118430168	chr11:118430168:G:A	6.77478e-24	-4.79564e-10	-1.47151
118430195	chr11:118430195:G:A	2.09925e-23	-4.79564e-10	-0.340554
118430417	chr11:118430417:C:T	6.72525e-24	-4.79564e-10	-1.47885
118430651	chr11:118430651:C:T	7.1188e-24	-4.79564e-10	-1.42198
118431250	chr11:118431250:G:T	3.80964e-24	-2.04718	-4.88941e-10
118431405	chr11:118431405:A:C	2.46604e-23	-4.79564e-10	-0.179517
118431597	chr11:118431597:G:A	6.78936e-24	-4.79564e-10	-1.46936
118431631	chr11:118431631:A:G	8.16166e-24	-4.79564e-10	-1.28527
118431972	chr11:118431972:T:TC	7.40886e-24	-4.79564e-10	-1.38204
118432153	chr11:118432153:A:G	1.82438e-23	-4.79564e-10	-0.480891
118432467	chr11:118432467:T:C	7.28121e-24	-1.39942	-4.88941e-10
118432485	chr11:118432485:T:C	7.11087e-24	-1.42309	-4.88941e-10
118432762	chr11:118432762:TG:T	2.59502e-23	-4.79564e-10	-0.128539
118433107	chr11:118433107:C:A	1.49839e-24	-1.48969	-1.49063
118433811	chr11:118433811:G:A	6.93252e-24	-4.79564e-10	-1.44849
118434793	chr11:118434793:T:C	8.20548e-24	-4.79564e-10	-1.27992
118436165	chr11:118436165:C:T	7.97688e-24	-4.79564e-10	-1.30817
118436601	chr11:118436601:C:G	6.52827e-24	-1.50858	-4.88941e-10
118436670	chr11:118436670:C:T	3.34585e-24	-2.177	-4.88941e-10
118437370	chr11:118437370:CCTCTCGGGCGT:C	9.00297e-25	-2.23746	-1.25229
118437784	chr11:118437784:C:T	1.06309e-23	-1.02095	-4.88941e-10
118439401	chr11:118439401:C:T	7.01677e-24	-4.79564e-10	-1.43641
118440195	chr11:118440195:A:G	6.52345e-24	-4.79564e-10	-1.50931
118440595	chr11:118440595:G:T	8.08157e-24	-4.79564e-10	-1.29513
118441154	chr11:118441154:A:G	1.6685e-23	-0.570209	-4.88941e-10
118441275	chr11:118441275:G:A	2.05602e-23	-4.79564e-10	-0.361359
118441395	chr11:118441395:A:G	7.11108e-24	-4.79564e-10	-1.42306
118441401	chr11:118441401:T:C	1.13977e-23	0.0136058	-0.96491
118442155	chr11:118442155:A:G	4.72853e-24	-2.0947	0.263595
118443655	chr11:118443655:AAG:A	3.12908e-24	-2.24398	-4.88941e-10
118444134	chr11:118444134:C:T	7.75673e-24	-1.33616	-4.88941e-10
118445016	chr11:118445016:A:G	1.65334e-24	-1.71482	-1.1671
118445291	chr11:118445291:G:A	8.2005e-24	-1.28052	-4.88941e-10
118445763	chr11:118445763:G:A	2.24233e-23	0.708321	-0.982938
118445883	chr11:118445883:AT:A	9.57249e-24	-4.79564e-10	-1.12582
118446019	chr11:118446019:A:G	7.10471e-24	-4.79564e-10	-1.42396
118446245	chr11:118446245:G:A	6.34263e-22	3.97788	-0.910133
118446412	chr11:118446412:A:G	2.63346e-23	-4.79564e-10	-0.113834
118446991	chr11:118446991:T:G	7.10464e-24	-4.79564e-10	-1.42397
118447192	chr11:118447192:C:T	4.78489e-24	-0.451769	-1.36749
118447223	chr11:118447223:GTGTC:ATGTC	4.01286e-23	1.30081	-0.993443
118447464	chr11:118447464:G:T	6.54333e-24	-4.79564e-10	-1.50627
118448179	chr11:118448179:A:T	7.81664e-23	-4.79564e-10	0.974123
118448747	chr11:118448747:G:A	1.9125e-23	-4.79564e-10	-0.43372
118448941	chr11:118448941:TCATA:T	3.08186e-24	-2.25918	-4.88941e-10
118449303	chr11:118449303:ATACCAGCAC:A	9.32328e-24	-1.1522	-4.88941e-10
118449782	chr11:118449782:T:C	6.55568e-24	-4.79564e-10	-1.50439
118449838	chr11:118449838:G:A	3.69019e-23	1.69339	-1.46985
118449981	chr11:118449981:A:G	1.51522e-23	-4.79564e-10	-0.666571
118450380	chr11:118450380:G:A	8.60861e-24	-4.79564e-10	-1.23195
118451692	chr11:118451692:C:T	2.12231e-23	-4.79564e-10	-0.329629
118451712	chr11:118451712:G:A	6.56913e-24	-4.79564e-10	-1.50234
118452209	chr11:118452209:A:C	3.20792e-24	-2.2191	-4.88941e-10
118452865	chr11:118452865:C:T	7.8766e-24	-4.79564e-10	-1.32082
118453095	chr11:118453095:C:A	7.21511e-24	-4.79564e-10	-1.40854
118453477	chr11:118453477:C:T	7.70772e-23	-4.79564e-10	0.96009
118455224	chr11:118455224:T:C	7.20988e-24	-4.79564e-10	-1.40927
118455362	chr11:118455362:T:C	8.36744e-24	-4.79564e-10	-1.26037
118455503	chr11:118455503:G:A	4.66738e-24	-1.84412	-4.88941e-10
118455676	chr11:118455676:T:A	7.52623e-24	-4.79564e-10	-1.36632
118455730	chr11:118455730:C:T	8.44825e-24	-1.25076	-4.88941e-10
118456606	chr11:118456606:A:G	1.5241e-21	3.77404	0.170406
118457229	chr11:118457229:A:G	8.90567e-24	-4.79564e-10	-1.19803
118459715	chr11:118459715:G:A	6.52791e-24	-4.79564e-10	-1.50863
118460133	chr11:118460133:A:G	6.53251e-24	-4.79564e-10	-1.50793
118460436	chr11:118460436:AC:A	1.06758e-23	-1.01674	-4.88941e-10
118460440	chr11:118460440:G:A	9.91584e-24	-4.79564e-10	-1.09058
118461802	chr11:118461802:A:G	6.69005e-24	-4.79564e-10	-1.4841
118462022	chr11:118462022:T:C	7.02661e-24	-4.79564e-10	-1.43501
118462795	chr11:118462795:T:C	6.24045e-24	-0.282955	-1.27071
118462822	chr11:118462822:A:G	9.56844e-24	-1.12625	-4.88941e-10
118462831	chr11:118462831:G:A	6.64358e-24	-4.79564e-10	-1.49107
118463137	chr11:118463137:A:T	2.0743e-22	1.8167	0.133376
118464432	chr11:118464432:G:A	1.11035e-23	-0.977457	-4.88941e-10
118464846	chr11:118464846:A:G	3.95911e-23	-4.79564e-10	0.293888
118465212	chr11:118465212:A:G	4.25459e-24	-0.58804	-1.34868
118466288	chr11:118466288:C:A	5.32082e-22	2.94141	-0.0493264
118466858	chr11:118466858:G:A	6.59843e-24	-4.79564e-10	-1.49789
118467352	chr11:118467352:G:A	3.0345e-24	-2.27467	-4.88941e-10
118469083	chr11:118469083:T:C	1.33889e-23	-4.79564e-10	-0.79029
118469331	chr11:118469331:G:GTA	7.1851e-24	-4.79564e-10	-1.41271
118470161	chr11:118470161:T:C	9.80435e-23	-4.79564e-10	1.20069
118470497	chr11:118470497:G:A	5.03438e-24	-0.791678	-0.976749
118470805	chr11:118470805:A:G	6.83547e-24	-4.79564e-10	-1.46259
118470837	chr11:118470837:G:C	8.13346e-24	-4.79564e-10	-1.28873
118470934	chr11:118470934:T:C	2.95655e-24	-0.79018	-1.51051
118471070	chr11:118471070:G:A	5.33972e-24	-0.807539	-0.902005
118471206	chr11:118471206:A:G	4.11802e-24	-0.655289	-1.31406
118474402	chr11:118474402:T:A	7.46926e-24	-4.79564e-10	-1.37392
118474698	chr11:118474698:A:G	6.54439e-24	-4.79564e-10	-1.50611
118474961	chr11:118474961:C:A	6.64206e-24	-4.79564e-10	-1.4913
118475181	chr11:118475181:C:T	1.48332e-23	-4.79564e-10	-0.68785
118475440	chr11:118475440:C:T	6.74885e-24	-4.79564e-10	-1.47534
118475580	chr11:118475580:A:G	8.23285e-24	-4.79564e-10	-1.27658
118475710	chr11:118475710:G:A	1.46276e-23	-4.79564e-10	-0.701807
118475884	chr11:118475884:A:G	1.13474e-23	-0.955725	-4.88941e-10
118476148	chr11:118476148:A:G	8.50905e-24	-0.199359	-1.04423
118476305	chr11:118476305:T:C	3.65345e-24	-2.08905	-4.88941e-10
118477669	chr11:118477669:G:A	3.44975e-23	0.15617	-4.88941e-10
118478496	chr11:118478496:C:T	3.0168e-24	-2.28052	-4.88941e-10
118478532	chr11:118478532:C:T	2.28694e-24	-1.05747	-1.50004
118480713	chr11:118480713:G:T	6.54211e-24	-4.79564e-10	-1.50646
118483743	chr11:118483743:G:A	1.06857e-23	-1.01581	-4.88941e-10
118484334	chr11:118484334:A:G	1.17071e-23	-4.79564e-10	-0.924521
118484927	chr11:118484927:A:C	1.02256e-23	-1.05983	-4.88941e-10
118485910	chr11:118485910:G:A	6.90371e-24	-4.79564e-10	-1.45266
118485939	chr11:118485939:C:T	6.91661e-24	-4.79564e-10	-1.45079
118485951	chr11:118485951:C:T	1.62249e-23	-4.79564e-10	-0.598172
118485996	chr11:118485996:C:T	3.51031e-24	-2.12901	-4.88941e-10
118486899	chr11:118486899:T:A	2.33774e-23	1.08526	-1.3182
118487353	chr11:118487353:T:A	1.00362e-24	-2.22664	-1.15446
118487437	chr11:118487437:T:C	1.17712e-23	-0.919065	-4.88941e-10
118487789	chr11:118487789:T:C	2.33542e-23	-4.79564e-10	-0.23394
118488446	chr11:118488446:G:A	4.95223e-22	3.73035	-0.910057
118488452	chr11:118488452:A:G	6.53117e-24	-4.79564e-10	-1.50813
118490430	chr11:118490430:G:A	2.96747e-23	-4.79564e-10	0.0055768
118490756	chr11:118490756:A:G	2.37436e-23	-4.79564e-10	-0.217403
118490757	chr11:118490757:G:A	1.13566e-23	-0.954922	-4.88941e-10
118491019	chr11:118491019:G:A	1.82741e-23	-4.79564e-10	-0.479235
118491699	chr11:118491699:T:C	1.32077e-23	0.706625	-1.51054
118492154	chr11:118492154:T:C	5.1642e-22	4.08136	-1.21915
118492492	chr11:118492492:A:G	9.9938e-24	-4.79564e-10	-1.08275
118492703	chr11:118492703:G:A	6.98858e-24	-4.79564e-10	-1.44044
118492854	chr11:118492854:C:T	2.31825e-23	-4.79564e-10	-0.24132
118493688	chr11:118493688:C:T	4.77202e-24	-1.82195	-4.88941e-10
118494495	chr11:118494495:G:C	3.12458e-23	0.0571684	-4.88941e-10
118494613	chr11:118494613:A:G	6.86556e-24	-4.79564e-10	-1.4582
118494894	chr11:118494894:G:A	2.52218e-23	-4.79564e-10	-0.157007
118494949	chr11:118494949:C:T	3.53517e-24	-2.12196	-4.88941e-10
118495034	chr11:118495034:G:A	1.65397e-23	-4.79564e-10	-0.578956
118495105	chr11:118495105:A:G	8.74231e-24	-4.79564e-10	-1.21654
118495168	chr11:118495168:T:A	1.63419e-24	-1.3993	-1.49427
118495241	chr11:118495241:C:T	5.86779e-22	3.70012	-0.710191
118495409	chr11:118495409:C:T	6.91151e-24	-4.79564e-10	-1.45153
118495604	chr11:118495604:T:C	7.24663e-23	-4.79564e-10	0.898405
118496954	chr11:118496954:A:T	1.053e-23	-1.03049	-4.88941e-10
118497061	chr11:118497061:A:G	1.66768e-23	-0.570701	-4.88941e-10
118498107	chr11:118498107:T:G	1.05119e-23	-1.03221	-4.88941e-10
118498600	chr11:118498600:A:G	3.29148e-23	-4.79564e-10	0.109204
118500310	chr11:118500310:G:C	1.32349e-23	-0.801863	-4.88941e-10
118501071	chr11:118501071:C:T	6.53454e-24	-4.79564e-10	-1.50762
118502208	chr11:118502208:G:A	1.45913e-23	-0.704294	-4.88941e-10
118502259	chr11:118502259:G:T	1.13289e-23	-4.79564e-10	-0.957357
118503146	chr11:118503146:C:T	3.0509e-23	-0.340019	0.373323
118503581	chr11:118503581:A:G	8.80127e-24	-4.79564e-10	-1.20982
118504853	chr11:118504853:T:A	6.59388e-24	-4.79564e-10	-1.49858
118506101	chr11:118506101:G:A	8.34571e-24	-4.79564e-10	-1.26297
118506808	chr11:118506808:G:A	7.22953e-24	-0.996905	-0.409638
118508069	chr11:118508069:A:C	1.48915e-23	-4.79564e-10	-0.683924
118508357	chr11:118508357:A:G	1.37679e-23	-4.79564e-10	-0.762377
118509034	chr11:118509034:T:G	6.6428e-24	-4.79564e-10	-1.49118
118509303	chr11:118509303:A:AAG	6.63933e-24	-4.79564e-10	-1.49171
118509342	chr11:118509342:G:GGA	2.80795e-23	-4.79564e-10	-0.0496768
118510303	chr11:118510303:C:T	4.83743e-24	-1.80833	-4.88941e-10
118510354	chr11:118510354:C:T	7.70363e-24	-0.800467	-0.542559
118511612	chr11:118511612:A:G	3.32764e-24	-0.740958	-1.4415
118511666	chr11:118511666:G:A	7.76114e-24	-4.79564e-10	-1.33559
118512089	chr11:118512089:G:A	9.1458e-24	-4.79564e-10	-1.17142
118512858	chr11:118512858:T:G	1.62141e-23	-4.79564e-10	-0.598836
118513430	chr11:118513430:T:C	4.55914e-24	-1.86758	-4.88941e-10
118514096	chr11:118514096:A:G	1.90302e-24	-1.26247	-1.4788
118514435	chr11:118514435:T:G	4.75962e-23	-4.79564e-10	0.478035
118514534	chr11:118514534:A:G	1.76798e-23	-0.512295	-4.88941e-10
118514789	chr11:118514789:A:G	7.03896e-24	-4.79564e-10	-1.43326
118514976	chr11:118514976:T:C	2.06103e-24	-1.15317	-1.50834
118515969	chr11:118515969:C:T	6.89406e-24	-4.79564e-10	-1.45406
118516121	chr11:118516121:T:G	3.51672e-23	-4.79564e-10	0.175397
118516247	chr11:118516247:G:A	7.00104e-24	-1.43866	-4.88941e-10
118516290	chr11:118516290:T:C	1.46805e-23	-4.79564e-10	-0.698198
118517177	chr11:118517177:C:T	1.42475e-23	-0.728139	-4.88941e-10
118517784	chr11:118517784:G:A	6.93149e-24	-4.79564e-10	-1.44864
118518725	chr11:118518725:C:T	1.06606e-23	-1.01816	-4.88941e-10
118518848	chr11:118518848:C:T	1.50717e-23	-4.79564e-10	-0.671901
118518941	chr11:118518941:TGGTGGCGGCGCCCGTAGTCCCAGCTACTCGGGAGGCTGAGGTAGGAGAATGGCGTGAACCCG:T	1.80676e-23	-4.79564e-10	-0.490594
118518983	chr11:118518983:T:C	1.11223e-23	-0.975765	-4.88941e-10
118519367	chr11:118519367:A:C	2.17874e-24	-1.10236	-1.50361
118520594	chr11:118520594:T:G	7.05407e-24	-4.79564e-10	-1.43111
118520687	chr11:118520687:C:T	1.41268e-23	-4.79564e-10	-0.736643
118520965	chr11:118520965:C:T	1.31424e-23	-4.79564e-10	-0.808873
118521493	chr11:118521493:A:G	2.52516e-22	-4.79564e-10	2.14676
118521851	chr11:118521851:G:A	3.51116e-24	-2.12877	-4.88941e-10
118522681	chr11:118522681:A:G	1.93056e-22	3.20177	-1.3235
118522708	chr11:118522708:G:A	1.17651e-23	-4.79564e-10	-0.919579
118522841	chr11:118522841:C:T	5.33086e-24	-1.7112	-4.88941e-10
118523141	chr11:118523141:G:T	2.06375e-23	-0.660603	0.302997
118524223	chr11:118524223:C:T	7.59299e-24	-4.79564e-10	-1.35749
118524909	chr11:118524909:A:G	8.54847e-24	-4.79564e-10	-1.23897
118526163	chr11:118526163:G:A	1.45703e-23	-4.79564e-10	-0.705731
118528136	chr11:118528136:C:T	6.959e-24	-4.79564e-10	-1.44468
118528385	chr11:118528385:A:G	4.663e-23	0.457526	-4.88941e-10
118528574	chr11:118528574:G:A	9.39567e-24	-1.14447	-4.88941e-10
118528756	chr11:118528756:G:A	1.16583e-23	-4.79564e-10	-0.928699
118528787	chr11:118528787:G:A	1.21068e-23	-4.79564e-10	-0.89095
118528945	chr11:118528945:A:G	2.12547e-23	-4.79564e-10	-0.328141
118529698	chr11:118529698:C:T	6.79212e-24	-4.79564e-10	-1.46895
118529818	chr11:118529818:G:A	1.357e-22	-4.79564e-10	1.52573
118530021	chr11:118530021:A:C	1.99839e-23	-4.79564e-10	-0.389789
118530072	chr11:118530072:T:C	8.32403e-24	-4.79564e-10	-1.26557
118530329	chr11:118530329:A:G	7.65826e-24	-4.79564e-10	-1.34893
118531330	chr11:118531330:A:T	6.57235e-24	-4.79564e-10	-1.50185
118531789	chr11:118531789:G:T	5.88907e-23	-4.79564e-10	0.690966
118531918	chr11:118531918:C:A	3.42007e-24	-2.15506	-4.88941e-10
118532247	chr11:118532247:G:T	7.86159e-23	0.979856	-4.88941e-10
118532490	chr11:118532490:T:G	1.36998e-24	-2.23473	-0.835196
118534089	chr11:118534089:G:A	3.78002e-23	1.68755	-1.43995
118534195	chr11:118534195:T:C	8.51405e-24	-4.79564e-10	-1.243
118534353	chr11:118534353:A:G	4.35763e-22	1.40761	1.28477
118534590	chr11:118534590:G:A	1.82457e-22	1.89393	-0.0721298
118534722	chr11:118534722:C:T	1.26147e-22	1.71985	-0.267123
118534723	chr11:118534723:A:G	1.1933e-22	1.78333	-0.386162
118534738	chr11:118534738:T:C	1.05887e-22	1.31414	-0.0364896
118534739	chr11:118534739:G:A	8.86465e-24	-4.79564e-10	-1.20265
118534926	chr11:118534926:A:G	1.03521e-22	1.68463	-0.429569
118534985	chr11:118534985:G:A	3.0249e-23	0.0247454	-4.88941e-10
118535120	chr11:118535120:G:A	1.06815e-22	1.57166	-0.28527
118536355	chr11:118536355:A:G	3.14633e-22	1.96013	0.406564
118536499	chr11:118536499:A:G	1.46298e-23	-4.79564e-10	-0.701659
118537115	chr11:118537115:T:C	7.27596e-23	-4.79564e-10	0.902444
118537278	chr11:118537278:T:C	2.68242e-23	-4.79564e-10	-0.0954119
118537318	chr11:118537318:A:G	2.32054e-22	1.80252	0.259729
118537624	chr11:118537624:A:AT	2.84798e-22	1.95325	0.313813
118537633	chr11:118537633:T:C	2.42904e-23	-4.79564e-10	-0.194638
118537756	chr11:118537756:C:T	3.07246e-22	1.98973	0.353204
118537938	chr11:118537938:C:T	1.6264e-23	-4.79564e-10	-0.595764
118538178	chr11:118538178:G:A	1.11291e-22	1.71932	-0.39189
118538659	chr11:118538659:G:A	2.71532e-22	2.04214	0.177217
118538821	chr11:118538821:G:A	1.85032e-22	1.74888	0.0869272
118538824	chr11:118538824:A:G	1.47044e-22	1.59055	0.015462
118538868	chr11:118538868:G:A	1.93649e-22	1.85208	0.0292443
118539753	chr11:118539753:A:G	2.14592e-22	1.83864	0.145376
118539773	chr11:118539773:T:C	2.29828e-22	1.91283	0.139788
118539830	chr11:118539830:A:G	1.93446e-22	1.78418	0.0961049
118540096	chr11:118540096:G:A	8.74511e-24	-4.79564e-10	-1.21622
118540195	chr11:118540195:C:T	7.32977e-24	-4.79564e-10	-1.39277
118540833	chr11:118540833:C:T	7.06604e-24	-4.79564e-10	-1.42942
118540926	chr11:118540926:G:C	7.03264e-24	-4.79564e-10	-1.43416
118540998	chr11:118540998:G:T	9.37994e-23	1.66074	-0.5043
118541581	chr11:118541581:A:T	2.37024e-22	2.05638	0.0270621
118542188	chr11:118542188:G:T	7.27062e-24	-4.79564e-10	-1.40088
118542403	chr11:118542403:T:C	2.91758e-23	-4.79564e-10	-0.0113762
118542613	chr11:118542613:T:A	6.8969e-24	-4.79564e-10	-1.45364
118542729	chr11:118542729:A:G	1.01504e-23	-4.79564e-10	-1.06721
118543136	chr11:118543136:G:A	9.62162e-24	-4.79564e-10	-1.1207
118543145	chr11:118543145:A:G	1.10753e-23	-4.79564e-10	-0.980003
118543167	chr11:118543167:C:T	6.52292e-24	-1.50939	-4.88941e-10
118543495	chr11:118543495:T:C	7.13945e-24	-4.79564e-10	-1.41908
118543589	chr11:118543589:G:A	1.02188e-23	-4.79564e-10	-1.06049
118543899	chr11:118543899:C:T	7.14021e-24	-4.79564e-10	-1.41897
118544113	chr11:118544113:C:T	6.57098e-24	-4.79564e-10	-1.50206
118544242	chr11:118544242:C:T	4.04964e-23	-4.79564e-10	0.316496
118544645	chr11:118544645:C:T	8.57441e-24	-4.79564e-10	-1.23594
118544714	chr11:118544714:C:T	4.50157e-24	-1.88029	-4.88941e-10
118544768	chr11:118544768:C:A	1.58769e-23	-4.79564e-10	-0.61985
118544910	chr11:118544910:A:G	8.57207e-24	-4.79564e-10	-1.23621
118545024	chr11:118545024:G:A	9.20199e-24	-4.79564e-10	-1.1653
118545132	chr11:118545132:G:C	1.0498e-22	1.71319	-0.444132
118545133	chr11:118545133:A:C	1.00652e-22	1.69369	-0.466731
118545230	chr11:118545230:A:G	1.04629e-23	-4.79564e-10	-1.03688
118545318	chr11:118545318:C:T	8.1692e-24	-4.79564e-10	-1.28435
118545319	chr11:118545319:G:A	6.71043e-24	-4.79564e-10	-1.48105
118545358	chr11:118545358:A:C	2.05757e-22	1.24236	0.699616
118545538	chr11:118545538:C:T	2.81844e-22	0.93656	1.32008
118545553	chr11:118545553:C:T	3.57376e-24	-2.1111	-4.88941e-10
118546069	chr11:118546069:A:G	9.04074e-24	-4.79564e-10	-1.18298
118546142	chr11:118546142:G:A	1.42267e-23	-4.79564e-10	-0.729598
118546370	chr11:118546370:A:G	6.77004e-24	-4.79564e-10	-1.47221
118546579	chr11:118546579:A:G	7.64534e-24	-4.79564e-10	-1.35062
118546786	chr11:118546786:A:G	6.01233e-23	0.71168	-4.88941e-10
118546881	chr11:118546881:G:C	1.77443e-23	-4.79564e-10	-0.508654
118546930	chr11:118546930:A:ACTT	1.30595e-22	0.838228	0.649151
118546963	chr11:118546963:T:C	7.53665e-24	-4.79564e-10	-1.36494
118547323	chr11:118547323:G:A	7.29727e-24	-4.79564e-10	-1.39722
118547419	chr11:118547419:T:TC	3.01993e-24	-2.27948	-4.88941e-10
118547540	chr11:118547540:T:C	5.73715e-23	-4.79564e-10	0.66483
118547740	chr11:118547740:TTTTC:T	1.67562e-23	-0.565952	-4.88941e-10
118547741	chr11:118547741:TTTC:T	1.44209e-23	0.526763	-1.2428
118548541	chr11:118548541:T:C	7.14157e-24	-4.79564e-10	-1.41879
118548580	chr11:118548580:G:A	4.51658e-23	1.60342	-1.17779
118548722	chr11:118548722:G:T	2.16146e-23	-4.79564e-10	-0.31135
118548862	chr11:118548862:C:T	8.0887e-24	-1.29425	-4.88941e-10
118548989	chr11:118548989:T:C	1.46608e-24	-2.27892	-0.723208
118549087	chr11:118549087:C:T	4.71073e-23	-4.79564e-10	0.467711
118549384	chr11:118549384:A:C	3.6695e-24	-2.08466	-4.88941e-10
118549386	chr11:118549386:A:G	1.24325e-22	0.987259	0.450925
118549628	chr11:118549628:G:A	3.26804e-24	-2.20053	-4.88941e-10
118549703	chr11:118549703:C:T	5.534e-23	-4.79564e-10	0.628779
118550021	chr11:118550021:T:C	3.14946e-22	2.01032	0.357358
118550487	chr11:118550487:T:C	6.07012e-23	0.721245	-4.88941e-10
118550657	chr11:118550657:T:C	7.54754e-24	-4.79564e-10	-1.3635
118550723	chr11:118550723:A:G	9.43803e-24	-1.13997	-4.88941e-10
118550961	chr11:118550961:A:G	6.77538e-23	-4.79564e-10	0.831164
118551126	chr11:118551126:C:G	1.00374e-23	-1.0784	-4.88941e-10
118551430	chr11:118551430:T:C	7.01728e-24	-4.79564e-10	-1.43634
118551519	chr11:118551519:A:T	5.42772e-23	1.61624	-1.00686
118552455	chr11:118552455:G:A	1.5065e-23	-4.79564e-10	-0.672341
118552476	chr11:118552476:G:C	3.56311e-23	-4.79564e-10	0.188502
118552957	chr11:118552957:C:T	7.50493e-23	2.10088	-1.16745
118553293	chr11:118553293:C:T	1.50144e-22	1.21805	0.408824
118553429	chr11:118553429:A:G	4.52062e-23	-4.79564e-10	0.426516
118553804	chr11:118553804:A:G	1.70607e-23	-4.79564e-10	-0.547938
118554246	chr11:118554246:G:A	6.62575e-24	-4.79564e-10	-1.49375
118554348	chr11:118554348:A:G	5.23652e-22	2.09081	0.7853
118554693	chr11:118554693:T:C	4.49022e-23	-4.79564e-10	0.41977
118554791	chr11:118554791:A:C	2.0173e-23	-4.79564e-10	-0.380372
118555163	chr11:118555163:G:T	4.32662e-23	-4.79564e-10	0.382654
118555394	chr11:118555394:G:A	6.98295e-24	-4.79564e-10	-1.44125
118555687	chr11:118555687:C:T	1.4635e-23	-4.79564e-10	-0.701299
118556085	chr11:118556085:C:T	4.06919e-24	-1.98127	-4.88941e-10
118556210	chr11:118556210:G:A	4.56118e-23	-4.79564e-10	0.43545
118556310	chr11:118556310:T:C	1.50267e-23	-4.79564e-10	-0.674892
118556326	chr11:118556326:T:C	4.76829e-23	-4.79564e-10	0.479856
118556503	chr11:118556503:T:A	4.57143e-23	-4.79564e-10	0.437694
118557049	chr11:118557049:T:C	4.21412e-23	-4.79564e-10	0.356309
118557470	chr11:118557470:A:AG	1.46809e-23	-4.79564e-10	-0.698168
118557484	chr11:118557484:A:G	4.36802e-23	-4.79564e-10	0.392178
118557748	chr11:118557748:T:C	1.11802e-23	-4.79564e-10	-0.970573
118557953	chr11:118557953:G:A	2.3436e-23	-4.79564e-10	-0.230446
118558076	chr11:118558076:A:G	1.42749e-22	1.02362	0.552754
118558115	chr11:118558115:T:TAGATA	1.53536e-22	1.03236	0.616865
118558357	chr11:118558357:G:A	6.67871e-24	-4.79564e-10	-1.48579
118558463	chr11:118558463:C:T	4.45682e-23	-4.79564e-10	0.412303
118558558	chr11:118558558:A:G	1.15924e-23	-4.79564e-10	-0.934365
118558865	chr11:118558865:T:C	3.134e-23	-4.79564e-10	0.0601788
118559115	chr11:118559115:G:A	6.48921e-24	-1.51458	-4.88941e-10
118559333	chr11:118559333:C:T	3.59222e-22	1.88324	0.615985
118559347	chr11:118559347:G:A	3.26971e-23	-4.79564e-10	0.102568
118559363	chr11:118559363:T:C	6.72158e-24	-4.79564e-10	-1.47939
118559403	chr11:118559403:G:A	1.49919e-23	-4.79564e-10	-0.677206
118559536	chr11:118559536:A:G	8.56316e-24	-4.79564e-10	-1.23725
118559688	chr11:118559688:G:T	3.04084e-23	-4.79564e-10	0.0300014
118559743	chr11:118559743:C:G	7.76191e-24	-4.79564e-10	-1.33549
118559804	chr11:118559804:C:T	1.12421e-22	0.816951	0.520578
118559855	chr11:118559855:C:T	8.10406e-24	-4.79564e-10	-1.29235
118559885	chr11:118559885:TTTAGA:T	6.75641e-24	-4.79564e-10	-1.47423
118560058	chr11:118560058:A:AC	7.84543e-23	1.92945	-0.951655
118560288	chr11:118560288:A:G	2.33547e-24	-1.34996	-1.18654
118560663	chr11:118560663:C:T	2.97009e-23	-4.79564e-10	0.00646129
118560666	chr11:118560666:A:G	2.97009e-23	-4.79564e-10	0.00646129
118560667	chr11:118560667:A:G	2.97792e-23	-4.79564e-10	0.00909409
118560792	chr11:118560792:T:C	3.53196e-23	-4.79564e-10	0.179719
118560955	chr11:118560955:T:A	8.40731e-24	-4.79564e-10	-1.25562
118561203	chr11:118561203:G:A	3.74183e-23	-4.79564e-10	0.237443
118561287	chr11:118561287:G:A	3.51478e-23	-4.79564e-10	0.174845
118561314	chr11:118561314:T:C	1.4903e-23	-4.79564e-10	-0.683158
118561382	chr11:118561382:T:C	6.95377e-24	-4.79564e-10	-1.44543
118561488	chr11:118561488:T:C	3.78135e-23	-4.79564e-10	0.247948
118561564	chr11:118561564:A:G	5.08568e-23	0.897016	-0.352719
118561689	chr11:118561689:G:T	8.35384e-23	2.04585	-1.00526
118561895	chr11:118561895:C:CT	1.02713e-23	-4.79564e-10	-1.05536
118562137	chr11:118562137:T:C	2.80696e-22	1.79294	0.459612
118562337	chr11:118562337:T:G	1.91187e-23	-4.79564e-10	-0.434049
118562339	chr11:118562339:C:T	1.04323e-23	-4.79564e-10	-1.03981
118562545	chr11:118562545:C:CA	2.95297e-22	1.80505	0.498216
118562619	chr11:118562619:C:T	1.42499e-23	-4.79564e-10	-0.727964
118562775	chr11:118562775:C:T	3.22301e-24	-2.2144	-4.88941e-10
118562862	chr11:118562862:G:A	1.42857e-23	-4.79564e-10	-0.725459
118562970	chr11:118562970:C:A	9.89753e-24	-4.79564e-10	-1.09243
118563014	chr11:118563014:A:G	3.92314e-23	0.815601	-0.530842
118563155	chr11:118563155:G:A	1.50406e-23	-4.79564e-10	-0.673965
118563179	chr11:118563179:TCAGCCACAA:T	6.86057e-24	-4.79564e-10	-1.45893
118563192	chr11:118563192:G:GGA	6.86231e-24	-4.79564e-10	-1.45867
118563196	chr11:118563196:AATACAGTATGATTTCACTTATGTG:A	6.92742e-24	-4.79564e-10	-1.44923
118563245	chr11:118563245:C:G	1.50084e-23	-4.79564e-10	-0.676105
118563360	chr11:118563360:A:G	1.49278e-23	-4.79564e-10	-0.681493
118563706	chr11:118563706:A:G	1.61956e-22	2.15022	-0.447615
118564120	chr11:118564120:C:T	1.54588e-22	1.65605	-4.88941e-10
118564438	chr11:118564438:C:T	7.09916e-24	-4.79564e-10	-1.42474
118564482	chr11:118564482:G:A	6.51823e-24	-4.79564e-10	-1.51011
118564518	chr11:118564518:C:T	1.08025e-23	-4.79564e-10	-1.00494
118565041	chr11:118565041:C:T	6.52423e-23	2.15407	-1.36068
118565086	chr11:118565086:T:C	1.07356e-23	-4.79564e-10	-1.01116
118565251	chr11:118565251:G:A	3.84412e-22	3.95994	-1.39294
118565356	chr11:118565356:C:T	7.04491e-25	-2.24658	-1.48842
118566065	chr11:118566065:C:T	5.56945e-23	-4.79564e-10	0.635165
118566369	chr11:118566369:A:C	3.08994e-24	-2.25657	-4.88941e-10
118566379	chr11:118566379:T:C	1.13446e-23	-4.79564e-10	-0.955974
118566478	chr11:118566478:G:C	1.02528e-23	-4.79564e-10	-1.05717
118566564	chr11:118566564:A:G	4.49361e-23	0.795406	-0.374882
118566742	chr11:118566742:T:G	7.64442e-24	-4.79564e-10	-1.35074
118567127	chr11:118567127:A:G	7.71632e-24	-4.79564e-10	-1.34138
118567328	chr11:118567328:G:C	2.03542e-23	-4.79564e-10	-0.37143
118567733	chr11:118567733:A:T	5.30577e-23	1.96179	-1.37513
118568333	chr11:118568333:A:T	3.27831e-23	0.585887	-0.480691
118568444	chr11:118568444:C:T	4.21088e-24	-1.94705	-4.88941e-10
118569002	chr11:118569002:C:T	3.07712e-24	-2.26072	-4.88941e-10
118569254	chr11:118569254:G:A	7.38795e-24	-4.79564e-10	-1.38487
118569256	chr11:118569256:G:GA	6.66111e-24	-4.79564e-10	-1.48843
118569257	chr11:118569257:C:A	6.68054e-24	-4.79564e-10	-1.48552
118569303	chr11:118569303:A:T	1.71481e-23	-4.79564e-10	-0.542828
118570109	chr11:118570109:G:A	6.52254e-24	-4.79564e-10	-1.50945
118570148	chr11:118570148:A:G	6.43205e-23	0.866196	-0.0870339
118570179	chr11:118570179:G:A	8.34122e-24	-4.79564e-10	-1.26351
118570364	chr11:118570364:G:A	8.31905e-25	-2.09667	-1.47208
118570755	chr11:118570755:A:G	7.11186e-24	-4.79564e-10	-1.42295
118571068	chr11:118571068:G:T	6.87529e-24	-4.79564e-10	-1.45678
118571131	chr11:118571131:T:C	5.80012e-23	0.782016	-0.10627
118571158	chr11:118571158:A:G	6.59314e-24	-4.79564e-10	-1.49869
118571449	chr11:118571449:T:C	1.17519e-23	-4.79564e-10	-0.9207
118571518	chr11:118571518:C:T	1.28373e-23	-4.79564e-10	-0.832361
118571519	chr11:118571519:G:A	2.18815e-23	1.12205	-1.42113
118571601	chr11:118571601:G:A	6.63235e-24	-4.79564e-10	-1.49276
118571656	chr11:118571656:C:T	4.29374e-23	1.62591	-1.25088
118572757	chr11:118572757:C:T	7.02719e-24	-4.79564e-10	-1.43493
118572880	chr11:118572880:AC:A	7.2442e-24	-4.79564e-10	-1.40452
118573229	chr11:118573229:G:A	5.12801e-23	0.74417	-0.191584
118573810	chr11:118573810:G:A	8.49368e-23	1.35061	-0.293416
118574504	chr11:118574504:A:G	1.16058e-23	-4.79564e-10	-0.933209
118574560	chr11:118574560:T:C	7.34351e-23	2.02885	-1.11717
118574796	chr11:118574796:C:T	2.50429e-23	-4.79564e-10	-0.164129
118574837	chr11:118574837:G:A	2.50547e-23	-4.79564e-10	-0.163656
118574844	chr11:118574844:G:T	7.49218e-23	-1.0789	2.01063
118574854	chr11:118574854:A:T	6.84131e-24	-4.79564e-10	-1.46174
118575043	chr11:118575043:A:G	9.57744e-24	-4.79564e-10	-1.12531
118575151	chr11:118575151:T:C	2.51127e-23	-4.79564e-10	-0.161342
118575583	chr11:118575583:C:T	9.87505e-23	1.96085	-0.752967
118576073	chr11:118576073:G:A	9.23581e-24	-4.79564e-10	-1.16163
118576221	chr11:118576221:A:G	1.28697e-23	-4.79564e-10	-0.829844
118576410	chr11:118576410:T:C	6.56324e-24	-4.79564e-10	-1.50323
118576462	chr11:118576462:T:C	1.09988e-23	-4.79564e-10	-0.986935
118576865	chr11:118576865:T:G	5.52104e-23	0.82385	-0.197417
118577297	chr11:118577297:A:G	9.53221e-24	-4.79564e-10	-1.13004
118577308	chr11:118577308:A:G	1.9675e-22	1.89722	-4.88941e-10
118577485	chr11:118577485:T:A	1.03759e-23	-4.79564e-10	-1.04523
118577926	chr11:118577926:C:T	1.07047e-23	-4.79564e-10	-1.01404
118577929	chr11:118577929:G:A	4.00787e-24	-1.99646	-4.88941e-10
118578047	chr11:118578047:A:T	7.11864e-24	-4.79564e-10	-1.422
118578598	chr11:118578598:A:G	4.37015e-24	-1.90992	-4.88941e-10
118578655	chr11:118578655:A:G	7.0253e-23	2.18519	-1.3178
118578681	chr11:118578681:G:A	5.64435e-23	0.871818	-0.223296
118579031	chr11:118579031:C:T	2.1923e-23	1.053	-1.35018
118579331	chr11:118579331:A:G	6.03196e-23	0.892228	-0.177287
118579545	chr11:118579545:G:A	1.22087e-22	1.61533	-0.195317
118580160	chr11:118580160:C:T	4.90593e-23	0.786329	-0.278016
118580312	chr11:118580312:A:G	7.04763e-24	-4.79564e-10	-1.43203
118581103	chr11:118581103:G:A	2.23214e-23	-4.79564e-10	-0.279173
118581127	chr11:118581127:A:C	6.53434e-24	-4.79564e-10	-1.50765
118582104	chr11:118582104:A:C	1.06809e-23	-4.79564e-10	-1.01626
118582417	chr11:118582417:G:A	1.20338e-23	-4.79564e-10	-0.896997
118582763	chr11:118582763:G:A	3.28243e-24	-2.19613	-4.88941e-10
118582768	chr11:118582768:C:T	1.18961e-22	2.16	-0.765926
118582816	chr11:118582816:G:A	1.02733e-23	-4.79564e-10	-1.05517
118582966	chr11:118582966:A:G	4.59049e-23	0.933695	-0.49184
118583122	chr11:118583122:GAAA:G	1.13749e-23	-4.79564e-10	-0.953311
118583173	chr11:118583173:G:A	1.76134e-23	-4.79564e-10	-0.516057
118583430	chr11:118583430:A:G	1.07023e-23	-4.79564e-10	-1.01426
118583462	chr11:118583462:A:G	5.15926e-23	0.718457	-0.159797
118583563	chr11:118583563:G:A	9.6032e-24	-4.79564e-10	-1.12262
118584894	chr11:118584894:C:T	8.72604e-24	-4.79564e-10	-1.21841
118584927	chr11:118584927:G:A	3.38225e-24	-2.16618	-4.88941e-10
118585424	chr11:118585424:AC:A	8.27157e-24	-4.79564e-10	-1.27189
118585699	chr11:118585699:T:C	6.30759e-23	1.32474	-0.565114
118587490	chr11:118587490:T:TA	1.07116e-23	-4.79564e-10	-1.01339
118588354	chr11:118588354:G:A	2.65936e-24	-2.04646	-0.360173
118588554	chr11:118588554:A:G	4.17078e-23	0.48846	-0.14249
118588987	chr11:118588987:C:G	7.48185e-23	1.22725	-0.296899
118589377	chr11:118589377:GTTTGT:G	1.11303e-23	-4.79564e-10	-0.975046
118589576	chr11:118589576:C:G	9.68642e-24	-4.79564e-10	-1.11399
118590146	chr11:118590146:C:T	1.10592e-23	-4.79564e-10	-0.981458
118590242	chr11:118590242:G:A	1.13361e-23	-0.956727	-4.88941e-10
118590890	chr11:118590890:T:C	5.05662e-23	0.756985	-0.218419
118591042	chr11:118591042:T:C	7.23596e-24	-4.79564e-10	-1.40565
118591152	chr11:118591152:G:A	7.03563e-24	-4.79564e-10	-1.43373
118591445	chr11:118591445:T:G	4.56635e-23	0.74669	-0.310108
118591473	chr11:118591473:C:G	6.48743e-23	2.0166	-1.22887
118591839	chr11:118591839:A:G	6.22497e-24	-0.0594222	-1.49673
118591916	chr11:118591916:A:T	6.83282e-24	-4.79564e-10	-1.46298
118591931	chr11:118591931:A:T	1.28578e-23	-4.79564e-10	-0.830767
118591958	chr11:118591958:C:T	2.4999e-23	-4.79564e-10	-0.165883
118592518	chr11:118592518:A:G	7.09564e-24	-4.79564e-10	-1.42524
118593344	chr11:118593344:C:A	6.67734e-24	-4.79564e-10	-1.486
118593950	chr11:118593950:A:G	5.18602e-23	0.563834	-4.88941e-10
118594100	chr11:118594100:G:C	8.27276e-23	1.39945	-0.368612
118594423	chr11:118594423:G:A	6.63688e-24	-4.79564e-10	-1.49208
118594569	chr11:118594569:G:T	9.71315e-24	-1.11124	-4.88941e-10
118594580	chr11:118594580:A:G	4.89028e-23	0.7736	-0.268484
118595232	chr11:118595232:A:C	1.50339e-23	-4.79564e-10	-0.674411
118595294	chr11:118595294:G:A	2.39361e-23	-4.79564e-10	-0.209331
118595324	chr11:118595324:A:C	1.09369e-23	-4.79564e-10	-0.992571
118595534	chr11:118595534:A:G	8.02631e-23	1.67084	-0.670249
118595999	chr11:118595999:G:A	9.61845e-24	-4.79564e-10	-1.12103
118597628	chr11:118597628:T:C	1.04157e-23	-4.79564e-10	-1.04141
118598638	chr11:118598638:G:A	8.38305e-24	-4.79564e-10	-1.25851
118598792	chr11:118598792:A:G	8.21113e-23	-4.79564e-10	1.02336
118598856	chr11:118598856:A:G	5.49081e-23	0.856397	-0.235452
118599024	chr11:118599024:C:G	8.4685e-23	2.2185	-1.16428
118599210	chr11:118599210:ATCC:A	6.56299e-24	-4.79564e-10	-1.50327
118599933	chr11:118599933:AC:A	1.13759e-23	-4.79564e-10	-0.953223
118600177	chr11:118600177:C:T	2.54118e-23	-4.79564e-10	-0.149505
118600392	chr11:118600392:C:T	7.52861e-24	-4.79564e-10	-1.36601
118600708	chr11:118600708:T:C	4.65984e-23	0.763907	-0.307059
118600992	chr11:118600992:T:C	6.56947e-24	-4.79564e-10	-1.50228
118601251	chr11:118601251:G:A	2.56406e-23	-4.79564e-10	-0.140539
118601268	chr11:118601268:C:G	2.54663e-23	-4.79564e-10	-0.14736
118601292	chr11:118601292:G:C	2.52639e-23	-4.79564e-10	-0.15534
118601297	chr11:118601297:G:A	2.54219e-23	-4.79564e-10	-0.149107
118601300	chr11:118601300:A:G	2.5404e-23	-4.79564e-10	-0.14981
118601530	chr11:118601530:CATT:C	1.09808e-23	-4.79564e-10	-0.988566
118602287	chr11:118602287:G:A	3.66734e-24	-2.08525	-4.88941e-10
118602516	chr11:118602516:T:C	6.1107e-23	2.03558	-1.30767
118602670	chr11:118602670:T:C	4.54731e-23	0.65585	-0.223446
118602775	chr11:118602775:A:C	2.54077e-23	-4.79564e-10	-0.149664
118603111	chr11:118603111:A:G	1.22662e-23	-4.79564e-10	-0.877874
118603448	chr11:118603448:C:T	1.10035e-23	-4.79564e-10	-0.986504
118603478	chr11:118603478:TG:T	3.44423e-23	-4.79564e-10	0.154569
118603978	chr11:118603978:C:G	6.57652e-24	-4.79564e-10	-1.50121
118604004	chr11:118604004:CA:C	5.22839e-23	0.484682	0.0872892
118604357	chr11:118604357:TGGAA:T	8.09453e-24	-4.79564e-10	-1.29353
118604383	chr11:118604383:A:G	2.70961e-24	-1.40601	-0.981899
118605071	chr11:118605071:A:G	1.14971e-23	-4.79564e-10	-0.942621
118606113	chr11:118606113:T:C	1.53968e-23	-4.79564e-10	-0.650556
118606269	chr11:118606269:G:A	1.76957e-23	-4.79564e-10	-0.511396
118606418	chr11:118606418:G:A	1.02053e-23	-4.79564e-10	-1.06181
118606511	chr11:118606511:A:C	6.07326e-24	-1.58082	-4.88941e-10
118606549	chr11:118606549:T:C	1.53968e-23	-4.79564e-10	-0.650556
118606652	chr11:118606652:A:G	1.73389e-24	-1.59543	-1.23892
118607031	chr11:118607031:T:G	4.36123e-24	-1.91196	-4.88941e-10
118607046	chr11:118607046:G:A	1.00143e-23	-4.79564e-10	-1.0807
118608181	chr11:118608181:G:C	1.11626e-23	-4.79564e-10	-0.972148
118609932	chr11:118609932:C:T	7.08748e-24	-1.42639	-4.88941e-10
118610511	chr11:118610511:A:G	5.19012e-24	-1.73796	-4.88941e-10
118610716	chr11:118610716:A:G	4.61489e-23	1.95426	-1.5071
118611200	chr11:118611200:C:A	3.63361e-23	-4.79564e-10	0.208096
118611401	chr11:118611401:C:A	8.99854e-24	-4.79564e-10	-1.18766
118611824	chr11:118611824:A:AT	2.03089e-20	6.5341	-4.88941e-10
118613087	chr11:118613087:A:G	8.0809e-25	-2.27428	-1.32352
118613197	chr11:118613197:T:G	5.91867e-24	-1.60661	-4.88941e-10
118613404	chr11:118613404:G:A	6.79224e-24	-4.79564e-10	-1.46894
118615352	chr11:118615352:T:C	1.11998e-22	2.82306	-1.4893
118615395	chr11:118615395:G:A	2.65627e-24	-1.24789	-1.1599
118615610	chr11:118615610:C:T	2.69146e-21	6.02377	-1.51065
118616550	chr11:118616550:G:T	6.45279e-24	-1.5202	-4.88941e-10
118616689	chr11:118616689:C:G	7.51191e-24	-4.79564e-10	-1.36823
118616958	chr11:118616958:T:C	4.54812e-21	6.54838	-1.51062
118617453	chr11:118617453:G:A	9.55001e-24	-4.79564e-10	-1.12818
118619460	chr11:118619460:CT:C	9.48788e-24	-4.79564e-10	-1.1347
118619811	chr11:118619811:C:G	8.24068e-24	-1.27563	-4.88941e-10
118620112	chr11:118620112:T:C	7.30546e-24	-4.79564e-10	-1.3961
118620566	chr11:118620566:ATC:A	1.13866e-23	-4.79564e-10	-0.95228
118621876	chr11:118621876:G:A	3.08195e-21	6.02548	-1.37688
118621998	chr11:118621998:A:G	1.64472e-23	-0.584562	-4.88941e-10
118622284	chr11:118622284:A:G	7.61743e-24	-4.79564e-10	-1.35428
118622604	chr11:118622604:G:A	6.05661e-24	-1.58357	-4.88941e-10
118622677	chr11:118622677:CCCA:C	6.51331e-24	-4.79564e-10	-1.51087
118622684	chr11:118622684:C:T	6.51281e-24	-4.79564e-10	-1.51095
118623242	chr11:118623242:G:A	9.89339e-24	-4.79564e-10	-1.09285
118624073	chr11:118624073:T:C	6.71794e-25	-2.28052	-1.502
118624143	chr11:118624143:G:A	9.21655e-24	-4.79564e-10	-1.16372
118624491	chr11:118624491:G:A	6.96649e-24	-4.79564e-10	-1.44361
118624571	chr11:118624571:T:C	1.32437e-24	-1.77884	-1.32494
118624579	chr11:118624579:T:C	1.15535e-23	-4.79564e-10	-0.937727
118625350	chr11:118625350:G:A	2.51554e-21	5.65782	-1.2123
118625403	chr11:118625403:G:A	2.77967e-24	-1.42117	-0.941213
118625808	chr11:118625808:T:C	4.7211e-23	0.469909	-4.88941e-10
118626917	chr11:118626917:A:G	2.04901e-23	-4.79564e-10	-0.364777
118628941	chr11:118628941:A:G	7.70964e-24	-4.79564e-10	-1.34225
118629182	chr11:118629182:G:A	6.75116e-24	-4.79564e-10	-1.475
118629280	chr11:118629280:G:A	1.07353e-23	-4.79564e-10	-1.01118
118629477	chr11:118629477:T:C	1.67122e-21	5.53245	-1.49587
118630246	chr11:118630246:A:G	7.06095e-23	2.35424	-1.48179
118630305	chr11:118630305:G:A	3.14701e-24	-1.31847	-0.919796
118630455	chr11:118630455:T:C	7.97033e-24	-4.79564e-10	-1.30899
118630582	chr11:118630582:A:G	9.79307e-23	2.62718	-1.42764
118630667	chr11:118630667:T:C	6.58626e-24	-4.79564e-10	-1.49973
118630742	chr11:118630742:A:G	3.0723e-23	1.48767	-1.44737
118631404	chr11:118631404:A:G	4.91875e-23	0.510923	-4.88941e-10
118631455	chr11:118631455:C:T	6.82279e-25	-2.28018	-1.48686
118631646	chr11:118631646:G:A	1.15135e-23	-4.79564e-10	-0.941196
118631971	chr11:118631971:G:A	7.66632e-24	-4.79564e-10	-1.34788
118632725	chr11:118632725:C:T	8.69597e-24	-0.0316185	-1.19024
118633195	chr11:118633195:C:T	1.10565e-23	-0.981703	-4.88941e-10
118633928	chr11:118633928:C:T	2.23466e-23	-4.79564e-10	-0.278045
118634025	chr11:118634025:T:C	5.47536e-23	2.05727	-1.43915
118634373	chr11:118634373:G:A	4.46851e-21	6.51055	-1.49046
118635684	chr11:118635684:T:C	2.1798e-21	5.6471	-1.34483
118635721	chr11:118635721:G:A	6.51354e-24	-4.79564e-10	-1.51083
118636033	chr11:118636033:G:A	1.623e-23	-4.79564e-10	-0.597853
118636350	chr11:118636350:T:C	6.62218e-24	-1.49429	-4.88941e-10
118636565	chr11:118636565:CA:C	3.38239e-21	5.54426	-0.802637
118636853	chr11:118636853:A:G	1.30285e-23	-4.79564e-10	-0.817578
118637244	chr11:118637244:C:T	7.994e-24	-4.79564e-10	-1.30603
118637565	chr11:118637565:C:G	2.73738e-23	-4.79564e-10	-0.0751326
118637734	chr11:118637734:A:T	2.70545e-23	-4.79564e-10	-0.0868639
118637943	chr11:118637943:G:A	7.50634e-24	-4.79564e-10	-1.36897
118638040	chr11:118638040:G:A	2.22417e-23	-4.79564e-10	-0.282749
118638173	chr11:118638173:C:T	1.15326e-23	-4.79564e-10	-0.939544
118638326	chr11:118638326:G:C	6.51292e-24	-4.79564e-10	-1.51093
118638950	chr11:118638950:A:G	3.70274e-23	1.68839	-1.46145
118639159	chr11:118639159:C:T	9.77211e-24	-1.10519	-4.88941e-10
118639843	chr11:118639843:C:T	6.67313e-24	-4.79564e-10	-1.48663
118639924	chr11:118639924:C:T	2.3089e-23	-0.24536	-4.88941e-10
118640634	chr11:118640634:T:C	9.71901e-23	2.65983	-1.46788
118640931	chr11:118640931:C:T	1.2525e-23	-4.79564e-10	-0.856988
118641039	chr11:118641039:A:G	8.61504e-23	2.53305	-1.46168
118641444	chr11:118641444:G:A	1.77914e-21	5.45463	-1.35546
118641780	chr11:118641780:C:T	1.11424e-23	-4.79564e-10	-0.973956
118642495	chr11:118642495:G:A	6.72732e-24	-4.79564e-10	-1.47854
118642863	chr11:118642863:G:A	8.06789e-24	-4.79564e-10	-1.29683
118642969	chr11:118642969:G:A	2.59701e-23	-4.79564e-10	-0.12777
118643907	chr11:118643907:C:T	2.85354e-24	-1.50413	-0.832032
118644634	chr11:118644634:TC:T	8.37397e-24	-1.25959	-4.88941e-10
118644840	chr11:118644840:C:G	6.51312e-24	-4.79564e-10	-1.5109
118644861	chr11:118644861:T:G	1.29753e-24	-1.81131	-1.31295
118645061	chr11:118645061:G:A	7.20786e-22	3.19563	-4.88941e-10
118645122	chr11:118645122:C:T	9.09988e-24	-4.79564e-10	-1.17646
118645158	chr11:118645158:C:T	2.09816e-23	-1.43814	1.09707
118645329	chr11:118645329:T:C	8.41137e-24	-4.79564e-10	-1.25513
118646019	chr11:118646019:A:G	2.76424e-24	-1.452	-0.915951
118646056	chr11:118646056:C:T	3.07109e-24	-1.51289	-0.749794
118646083	chr11:118646083:AC:A	9.15032e-24	-4.79564e-10	-1.17093
118646185	chr11:118646185:G:A	1.43855e-24	-1.68811	-1.33298
118646402	chr11:118646402:A:G	1.03535e-23	-4.79564e-10	-1.04739
118646783	chr11:118646783:G:A	9.83837e-24	-4.79564e-10	-1.09843
118647305	chr11:118647305:T:G	5.28478e-24	-1.71989	-4.88941e-10
118647511	chr11:118647511:C:T	1.15152e-24	-1.94153	-1.30211
118648845	chr11:118648845:C:G	3.54553e-21	6.05651	-1.26778
118649050	chr11:118649050:A:G	7.04433e-24	-1.43249	-4.88941e-10
118649272	chr11:118649272:T:C	6.52221e-24	-4.79564e-10	-1.5095
118649754	chr11:118649754:G:A	6.58295e-24	-4.79564e-10	-1.50024
118649775	chr11:118649775:G:T	2.12759e-21	5.54925	-1.27122
118650498	chr11:118650498:G:A	7.06073e-24	-4.79564e-10	-1.43017
118650844	chr11:118650844:A:G	9.41944e-23	2.619	-1.45836
118650932	chr11:118650932:A:G	7.73448e-24	-4.79564e-10	-1.33903
118651214	chr11:118651214:G:A	1.06469e-23	-4.79564e-10	-1.01945
118651474	chr11:118651474:G:A	2.52378e-21	5.79564	-1.34684
118651633	chr11:118651633:A:G	1.50052e-21	5.42316	-1.49431
118651809	chr11:118651809:T:C	7.48629e-24	-4.79564e-10	-1.37164
118652379	chr11:118652379:T:C	6.53197e-24	-4.79564e-10	-1.50801
118653094	chr11:118653094:T:C	2.44446e-24	-0.983078	-1.50782
118654396	chr11:118654396:T:A	9.11422e-24	-4.79564e-10	-1.17488
118655002	chr11:118655002:G:C	6.5352e-24	-4.79564e-10	-1.50751
118655299	chr11:118655299:G:C	3.81781e-23	-4.79564e-10	0.257545
118655596	chr11:118655596:G:T	1.02368e-21	3.54644	-4.88941e-10
118655981	chr11:118655981:C:T	3.38106e-24	-2.16653	-4.88941e-10
118656005	chr11:118656005:A:G	1.08314e-23	-4.79564e-10	-1.00227
118656167	chr11:118656167:A:G	6.51621e-24	-4.79564e-10	-1.51043
118657225	chr11:118657225:G:A	7.91879e-24	-4.79564e-10	-1.31548
118657714	chr11:118657714:C:T	1.3518e-24	-1.70749	-1.37579
118657752	chr11:118657752:A:G	1.002e-23	-4.79564e-10	-1.08014
118658042	chr11:118658042:C:T	6.56644e-24	-4.79564e-10	-1.50274
118658044	chr11:118658044:G:A	1.25663e-23	-4.79564e-10	-0.853696
118658363	chr11:118658363:G:A	9.50099e-24	-4.79564e-10	-1.13332
118658370	chr11:118658370:C:T	8.77189e-24	-4.79564e-10	-1.21317
118658418	chr11:118658418:G:A	3.06074e-24	-1.36611	-0.899949
118658530	chr11:118658530:C:T	1.18937e-23	-4.79564e-10	-0.908705
118658577	chr11:118658577:G:A	6.80602e-24	-1.46691	-4.88941e-10
118658886	chr11:118658886:A:G	1.48282e-21	5.40472	-1.48773
118659359	chr11:118659359:T:C	9.4145e-24	-1.14247	-4.88941e-10
118659457	chr11:118659457:A:G	6.51405e-24	-4.79564e-10	-1.51076
118659902	chr11:118659902:T:C	1.02306e-24	-1.94746	-1.41446
118660011	chr11:118660011:T:A	6.51514e-24	-4.79564e-10	-1.51059
118660132	chr11:118660132:A:G	6.68761e-24	-1.48446	-4.88941e-10
118660160	chr11:118660160:C:G	3.53807e-24	-2.12114	-4.88941e-10
118660163	chr11:118660163:G:A	6.51512e-24	-4.79564e-10	-1.51059
118660374	chr11:118660374:T:C	6.51405e-24	-4.79564e-10	-1.51076
118662046	chr11:118662046:A:G	6.51339e-24	-4.79564e-10	-1.51086
118662204	chr11:118662204:G:A	6.85256e-24	-4.79564e-10	-1.46009
118662333	chr11:118662333:C:T	2.08442e-23	-0.347643	-4.88941e-10
118662362	chr11:118662362:C:T	2.26577e-23	-4.79564e-10	-0.264218
118663373	chr11:118663373:C:T	1.4001e-24	-1.62915	-1.41902
118663517	chr11:118663517:G:A	8.23364e-24	-4.79564e-10	-1.27649
118663567	chr11:118663567:G:A	6.51316e-24	-4.79564e-10	-1.51089
118663851	chr11:118663851:A:G	6.55031e-24	-4.79564e-10	-1.5052
118664015	chr11:118664015:G:A	6.51282e-24	-4.79564e-10	-1.51095
118664075	chr11:118664075:G:T	6.51497e-24	-4.79564e-10	-1.51061
118665703	chr11:118665703:G:A	1.04231e-23	-4.79564e-10	-1.0407
118667402	chr11:118667402:G:A	1.18993e-23	-4.79564e-10	-0.90824
118667599	chr11:118667599:G:T	4.15407e-22	4.1376	-1.49306
118668431	chr11:118668431:C:T	6.36708e-22	4.38526	-1.31366
118668442	chr11:118668442:G:A	7.62984e-25	-2.18724	-1.468
118668461	chr11:118668461:G:T	3.39269e-22	3.90372	-1.46165
118668813	chr11:118668813:G:A	1.02756e-21	4.91427	-1.36404
118668857	chr11:118668857:A:T	1.08937e-21	4.22906	-0.620426
118668864	chr11:118668864:T:C	1.41111e-23	-4.79564e-10	-0.737753
118669037	chr11:118669037:A:C	7.13493e-25	-2.27907	-1.44323
118670488	chr11:118670488:C:T	1.61533e-23	-4.79564e-10	-0.602591
118670815	chr11:118670815:C:T	1.63865e-23	-4.79564e-10	-0.588258
118671200	chr11:118671200:C:T	9.79325e-24	-4.79564e-10	-1.10302
118671510	chr11:118671510:AAAAC:A	7.84803e-24	-4.79564e-10	-1.32445
118672854	chr11:118672854:C:T	9.47992e-25	-2.00686	-1.43126
118672947	chr11:118672947:T:C	2.23728e-23	-4.79564e-10	-0.276872
118673116	chr11:118673116:C:T	2.10726e-23	-4.79564e-10	-0.336743
118673255	chr11:118673255:CT:C	4.49856e-23	-4.79564e-10	0.421625
118673798	chr11:118673798:A:G	2.21298e-23	-4.79564e-10	-0.287792
118673971	chr11:118673971:T:C	1.13452e-23	-4.79564e-10	-0.955925
118674035	chr11:118674035:A:ACT	1.97512e-23	1.05342	-1.45492
118674048	chr11:118674048:A:G	1.29378e-23	-4.79564e-10	-0.824567
118674523	chr11:118674523:C:T	7.48457e-24	-4.79564e-10	-1.37187
118674667	chr11:118674667:T:C	1.30891e-23	-4.79564e-10	-0.812938
118674704	chr11:118674704:G:A	1.23936e-23	-4.79564e-10	-0.867537
118674880	chr11:118674880:C:G	2.66932e-23	-0.10031	-4.88941e-10
118675072	chr11:118675072:G:T	7.48221e-22	4.53297	-1.29999
118675087	chr11:118675087:C:T	7.54246e-22	3.98263	-0.741631
118675167	chr11:118675167:T:G	1.30319e-23	-4.79564e-10	-0.817314
118675325	chr11:118675325:G:C	1.25482e-23	-4.79564e-10	-0.855143
118675821	chr11:118675821:C:A	2.12521e-23	-4.79564e-10	-0.328263
118675847	chr11:118675847:A:G	1.28757e-23	-4.79564e-10	-0.829374
118675926	chr11:118675926:T:C	1.29863e-23	-4.79564e-10	-0.820822
118676193	chr11:118676193:C:T	6.57516e-24	-4.79564e-10	-1.50142
118676214	chr11:118676214:C:T	4.49183e-23	-4.79564e-10	0.420128
118676405	chr11:118676405:T:C	1.29675e-23	-4.79564e-10	-0.822268
118676502	chr11:118676502:T:A	1.30158e-23	-4.79564e-10	-0.818554
118676793	chr11:118676793:C:A	6.2415e-22	3.85123	-0.799562
118676796	chr11:118676796:C:A	1.1279e-23	-4.79564e-10	-0.961779
118677095	chr11:118677095:TA:T	6.55017e-24	-4.79564e-10	-1.50523
118677711	chr11:118677711:G:A	7.48125e-22	4.00897	-0.776113
118677956	chr11:118677956:T:C	8.40181e-22	4.14423	-0.795333
118677962	chr11:118677962:A:T	9.103e-22	4.22929	-0.800234
118678137	chr11:118678137:C:T	4.38578e-23	-4.79564e-10	0.396235
118678149	chr11:118678149:C:T	4.3458e-23	-4.79564e-10	0.387078
118678456	chr11:118678456:C:T	1.63819e-23	-4.79564e-10	-0.588543
118678509	chr11:118678509:G:A	8.54147e-24	-4.79564e-10	-1.23978
118678544	chr11:118678544:A:G	8.24766e-22	4.13348	-0.803102
118678737	chr11:118678737:T:C	1.96256e-23	-4.79564e-10	-0.407885
118678750	chr11:118678750:G:A	4.72943e-22	3.70527	-0.93101
118679199	chr11:118679199:T:G	7.18851e-22	3.98586	-0.792922
118679245	chr11:118679245:G:A	7.95247e-22	4.07639	-0.782456
118679276	chr11:118679276:G:T	8.40211e-22	4.11423	-0.765299
118679308	chr11:118679308:T:C	9.27046e-22	4.22376	-0.776472
118679671	chr11:118679671:G:A	1.02392e-23	-4.79564e-10	-1.05849
118679813	chr11:118679813:T:C	2.14287e-24	-1.87796	-0.744607
118679815	chr11:118679815:C:T	2.11237e-24	-1.88401	-0.752893
118680047	chr11:118680047:T:C	6.43902e-22	3.87715	-0.794326
118680075	chr11:118680075:C:A	6.38824e-22	3.87016	-0.795251
118680132	chr11:118680132:G:C	1.23861e-23	-0.868142	-4.88941e-10
118680517	chr11:118680517:GA:G	6.37036e-22	3.8335	-0.761391
118680860	chr11:118680860:C:T	1.0305e-23	-4.79564e-10	-1.05209
118680888	chr11:118680888:G:A	5.70134e-22	3.79976	-0.838608
118681245	chr11:118681245:A:G	2.07355e-23	-4.79564e-10	-0.352869
118681263	chr11:118681263:T:G	1.35087e-23	-4.79564e-10	-0.78138
118681364	chr11:118681364:TG:T	2.28105e-23	-4.79564e-10	-0.257496
118681529	chr11:118681529:G:A	8.25081e-24	-4.79564e-10	-1.27441
118681711	chr11:118681711:A:G	6.11594e-22	3.82421	-0.79286
118681908	chr11:118681908:T:G	6.67562e-22	4.12295	-1.00403
118682006	chr11:118682006:G:A	4.95182e-22	3.60978	-0.789573
118682287	chr11:118682287:G:T	6.63456e-22	3.91164	-0.7989
118682403	chr11:118682403:TAG:T	7.80478e-25	-2.16794	-1.46462
118682617	chr11:118682617:C:T	6.84575e-22	4.46138	-1.3173
118682779	chr11:118682779:C:A	8.4575e-22	4.03819	-0.682679
118683079	chr11:118683079:C:T	4.70707e-22	3.53145	-0.761929
118683143	chr11:118683143:T:C	6.22034e-22	3.80418	-0.755905
118683180	chr11:118683180:T:G	7.91942e-22	4.07131	-0.781535
118683500	chr11:118683500:A:G	2.22569e-21	4.92117	-0.598065
118683539	chr11:118683539:C:T	8.05064e-22	4.03737	-0.731165
118683727	chr11:118683727:T:G	7.3202e-22	4.02048	-0.809394
118684208	chr11:118684208:A:G	2.2064e-23	-4.79564e-10	-0.290771
118684230	chr11:118684230:G:A	6.88418e-22	3.95416	-0.804481
118684381	chr11:118684381:C:T	1.7188e-23	-4.79564e-10	-0.540503
118684674	chr11:118684674:C:T	7.91287e-23	2.39484	-1.40848
118684983	chr11:118684983:A:G	8.8331e-25	-2.06089	-1.4479
118685010	chr11:118685010:A:C	5.11567e-22	4.34306	-1.4903
118685045	chr11:118685045:G:A	5.20977e-22	4.36302	-1.49203
118685375	chr11:118685375:C:T	8.52185e-22	4.27485	-0.911767
118685376	chr11:118685376:T:C	6.57998e-24	-4.79564e-10	-1.50069
118685689	chr11:118685689:G:A	1.34249e-24	-2.02793	-1.06226
118686136	chr11:118686136:C:A	7.51037e-24	-4.79564e-10	-1.36843
118686286	chr11:118686286:T:C	8.1794e-25	-2.2322	-1.35348
118686489	chr11:118686489:T:C	7.66932e-22	4.5642	-1.30652
118686823	chr11:118686823:T:G	4.04868e-23	-4.79564e-10	0.316258
118687022	chr11:118687022:T:C	8.37804e-24	-4.79564e-10	-1.2591
118687388	chr11:118687388:CCT:C	7.36452e-22	4.52921	-1.31208
118687707	chr11:118687707:TGGGC:T	3.78606e-23	1.75728	-1.50809
118687712	chr11:118687712:C:T	3.61969e-23	1.71275	-1.5085
118687716	chr11:118687716:G:A	3.79689e-23	1.76061	-1.50856
118687740	chr11:118687740:G:A	2.2839e-22	3.52784	-1.4815
118687746	chr11:118687746:A:G	6.41922e-22	4.39129	-1.31154
118687779	chr11:118687779:G:A	7.87515e-24	-4.79564e-10	-1.321
118688004	chr11:118688004:G:A	2.09479e-23	-4.79564e-10	-0.342679
118688024	chr11:118688024:G:A	8.27611e-24	-4.79564e-10	-1.27134
118688118	chr11:118688118:A:G	7.0595e-22	4.49341	-1.31858
118688244	chr11:118688244:G:A	6.52277e-22	4.40433	-1.30858
118688273	chr11:118688273:A:G	8.34583e-24	-4.79564e-10	-1.26296
118688294	chr11:118688294:A:G	7.36227e-22	4.53327	-1.31645
118688469	chr11:118688469:T:C	7.36022e-22	4.54731	-1.33076
118689029	chr11:118689029:A:G	9.14661e-24	-4.79564e-10	-1.17133
118689157	chr11:118689157:T:C	7.71261e-22	4.58652	-1.32322
118689351	chr11:118689351:C:A	1.08525e-23	-4.79564e-10	-1.00032
118690148	chr11:118690148:G:A	4.06425e-24	-1.83988	-0.142605
118690654	chr11:118690654:G:A	1.08733e-23	-4.79564e-10	-0.998403
118690701	chr11:118690701:T:G	8.66313e-22	4.71584	-1.33631
118691484	chr11:118691484:C:T	6.88361e-22	4.45212	-1.30252
118691811	chr11:118691811:C:T	1.79479e-21	4.74584	-0.637915
118692058	chr11:118692058:T:C	9.88305e-22	4.16225	-0.650976
118692257	chr11:118692257:G:A	6.81643e-24	-4.79564e-10	-1.46538
118692577	chr11:118692577:G:A	4.17478e-23	1.76741	-1.42048
118693688	chr11:118693688:G:T	5.58576e-22	4.42631	-1.48563
118693704	chr11:118693704:A:G	8.25157e-22	4.64485	-1.31399
118693956	chr11:118693956:G:A	6.68123e-24	-4.79564e-10	-1.48542
118694164	chr11:118694164:C:T	1.01996e-23	-4.79564e-10	-1.06237
118694273	chr11:118694273:T:C	7.48323e-22	4.53083	-1.29771
118694294	chr11:118694294:G:A	3.41203e-22	2.44776	-4.88941e-10
118694307	chr11:118694307:G:A	1.22957e-23	-4.79564e-10	-0.875469
118694500	chr11:118694500:T:G	1.01996e-23	-4.79564e-10	-1.06237
118694575	chr11:118694575:T:C	9.86138e-24	-4.79564e-10	-1.09609
118694627	chr11:118694627:G:A	9.94886e-22	4.7273	-1.20939
118694651	chr11:118694651:A:T	6.87431e-24	-4.79564e-10	-1.45693
118694952	chr11:118694952:G:A	8.56114e-24	-4.79564e-10	-1.23748
118694970	chr11:118694970:G:A	5.59804e-22	4.34064	-1.39777
118695381	chr11:118695381:T:C	5.41522e-22	4.30265	-1.39298
118695525	chr11:118695525:A:G	5.65338e-22	4.34431	-1.3916
118695578	chr11:118695578:T:G	2.15408e-23	-4.79564e-10	-0.31477
118695617	chr11:118695617:G:A	8.13386e-24	-4.79564e-10	-1.28868
118696100	chr11:118696100:CCACCA:C	5.87131e-22	4.37312	-1.38259
118696311	chr11:118696311:A:G	6.25587e-22	4.45529	-1.40132
118696406	chr11:118696406:C:T	5.90335e-22	4.49764	-1.50167
118696416	chr11:118696416:T:C	1.65397e-22	3.23337	-1.50974
118696509	chr11:118696509:G:A	6.38058e-22	4.53496	-1.46125
118696548	chr11:118696548:A:G	6.93706e-22	4.6286	-1.47127
118696666	chr11:118696666:T:C	5.03445e-22	4.34771	-1.51095
118696777	chr11:118696777:T:C	3.80162e-22	4.06616	-1.51028
118696836	chr11:118696836:A:G	4.79536e-22	4.29832	-1.51022
118697024	chr11:118697024:T:C	3.40359e-22	3.95257	-1.50729
118697172	chr11:118697172:T:C	2.18982e-22	3.49093	-1.48666
118697718	chr11:118697718:C:T	3.11036e-24	-2.24998	-4.88941e-10
118697763	chr11:118697763:A:G	1.64989e-21	5.48883	-1.46509
118697780	chr11:118697780:G:A	1.45377e-21	5.40385	-1.50665
118697930	chr11:118697930:C:T	6.39591e-22	4.56258	-1.48647
118698002	chr11:118698002:G:A	2.4629e-22	3.61121	-1.48942
118698086	chr11:118698086:A:G	1.13811e-21	5.16079	-1.50838
118698100	chr11:118698100:A:G	1.60581e-21	5.50152	-1.50486
118698358	chr11:118698358:A:C	1.59979e-21	5.49829	-1.50538
118698521	chr11:118698521:TG:T	1.05661e-24	-2.01482	-1.31483
118698814	chr11:118698814:C:G	1.42111e-21	5.37911	-1.50463
118698853	chr11:118698853:T:C	7.32059e-24	-4.79564e-10	-1.39403
118698985	chr11:118698985:G:A	2.20111e-21	5.81948	-1.50748
118699153	chr11:118699153:G:A	7.27857e-24	-4.79564e-10	-1.39978
118699191	chr11:118699191:T:C	1.85186e-21	5.64037	-1.50114
118699389	chr11:118699389:G:T	1.04274e-21	5.05884	-1.49394
118699394	chr11:118699394:A:T	6.78646e-24	-4.79564e-10	-1.46979
118699528	chr11:118699528:T:C	1.64926e-23	-4.79564e-10	-0.581804
118699589	chr11:118699589:C:T	1.56537e-23	-4.79564e-10	-0.634013
118699764	chr11:118699764:C:T	2.58687e-23	-4.79564e-10	-0.131683
118699988	chr11:118699988:C:T	1.38729e-21	5.35088	-1.50048
118700096	chr11:118700096:T:C	7.23775e-24	-4.79564e-10	-1.40541
118700210	chr11:118700210:G:A	1.20228e-21	5.21103	-1.50378
118700314	chr11:118700314:A:G	1.27881e-21	5.27376	-1.5048
118700358	chr11:118700358:A:G	7.96921e-24	-4.79564e-10	-1.30913
118700414	chr11:118700414:C:T	1.42363e-21	5.37988	-1.50363
118700459	chr11:118700459:A:G	1.36836e-21	5.34036	-1.50371
118700607	chr11:118700607:C:T	1.34381e-21	5.32126	-1.50271
118700627	chr11:118700627:G:A	6.84271e-24	-4.79564e-10	-1.46153
118700634	chr11:118700634:C:T	1.56765e-23	-4.79564e-10	-0.632558
118700817	chr11:118700817:G:A	6.53326e-24	-4.79564e-10	-1.50781
118701081	chr11:118701081:A:G	1.21868e-21	5.17481	-1.454
118701202	chr11:118701202:G:T	1.36303e-21	5.29181	-1.45906
118701312	chr11:118701312:C:T	8.72182e-22	4.88989	-1.50361
118701558	chr11:118701558:A:G	7.97642e-23	2.48175	-1.48739
118701902	chr11:118701902:C:T	7.06221e-22	4.67055	-1.49534
118702051	chr11:118702051:C:T	1.77119e-21	5.5335	-1.4388
118702313	chr11:118702313:T:C	1.8532e-21	5.57533	-1.43537
118702630	chr11:118702630:G:A	1.69346e-21	5.49415	-1.44434
118702810	chr11:118702810:T:C	1.92925e-24	-1.77446	-0.953131
118702826	chr11:118702826:A:G	1.68993e-21	5.49267	-1.44495
118703125	chr11:118703125:C:T	7.55062e-24	-4.79564e-10	-1.36309
118703145	chr11:118703145:C:T	2.01282e-23	-4.79564e-10	-0.382595
118703185	chr11:118703185:A:G	4.21237e-22	4.10118	-1.4427
118703476	chr11:118703476:C:A	1.8363e-21	5.57752	-1.44673
118703479	chr11:118703479:G:A	1.75047e-21	5.53399	-1.45107
118703602	chr11:118703602:C:T	5.10728e-22	4.30393	-1.45281
118703966	chr11:118703966:C:T	4.29215e-22	4.13357	-1.45633
118704302	chr11:118704302:T:C	1.11547e-21	5.07736	-1.44505
118704367	chr11:118704367:T:C	8.95669e-24	-4.79564e-10	-1.19232
118704459	chr11:118704459:G:A	9.2835e-24	-4.79564e-10	-1.15648
118704471	chr11:118704471:T:C	4.64844e-22	4.21207	-1.45509
118704617	chr11:118704617:G:A	1.18574e-24	-1.95163	-1.26271
118704710	chr11:118704710:G:A	4.7997e-22	4.24132	-1.45232
118704770	chr11:118704770:A:G	4.6285e-22	4.20549	-1.45281
118704861	chr11:118704861:A:AT	1.65493e-23	-4.79564e-10	-0.578376
118704913	chr11:118704913:G:A	6.69365e-24	-4.79564e-10	-1.48356
118704984	chr11:118704984:T:C	3.92447e-22	4.05077	-1.46309
118705729	chr11:118705729:T:C	1.2446e-23	-4.79564e-10	-0.863318
118705754	chr11:118705754:A:T	6.0424e-23	1.51736	-0.800686
118706053	chr11:118706053:T:C	1.429e-22	2.76894	-1.19151
118706288	chr11:118706288:C:T	1.4573e-22	2.81674	-1.2197
118706882	chr11:118706882:T:TA	1.12654e-23	-4.79564e-10	-0.962983
118706905	chr11:118706905:T:G	8.54975e-25	-2.16264	-1.37876
118707164	chr11:118707164:G:A	1.15075e-24	-1.9251	-1.31921
118707281	chr11:118707281:G:A	4.94505e-23	2.01787	-1.50162
118707420	chr11:118707420:T:C	1.40251e-23	-4.79564e-10	-0.743867
118707753	chr11:118707753:T:C	3.2897e-24	-2.19392	-4.88941e-10
118707996	chr11:118707996:G:A	1.16396e-24	-1.91961	-1.31328
118708618	chr11:118708618:G:A	1.23844e-24	-1.91134	-1.25953
118708686	chr11:118708686:T:A	6.93712e-25	-2.26436	-1.48606
118708909	chr11:118708909:G:C	6.51368e-24	-4.79564e-10	-1.51081
118709038	chr11:118709038:A:G	1.20625e-24	-1.92518	-1.27202
118709156	chr11:118709156:G:A	1.33912e-24	-1.86363	-1.22908
118709629	chr11:118709629:C:G	1.27746e-24	-1.8719	-1.26794
118710064	chr11:118710064:C:T	4.66875e-24	-1.84383	-4.88941e-10
118710104	chr11:118710104:T:C	1.42481e-24	-1.81025	-1.22043
118710105	chr11:118710105:G:A	1.49242e-24	-1.80192	-1.18239
118710197	chr11:118710197:A:G	6.9404e-22	4.66619	-1.50838
118710287	chr11:118710287:G:A	6.89506e-24	-4.79564e-10	-1.45391
118711136	chr11:118711136:AAC:A	1.06221e-23	-4.79564e-10	-1.02178
118711186	chr11:118711186:G:A	1.23496e-24	-1.89181	-1.28187
118711191	chr11:118711191:A:AT	9.84371e-24	-4.79564e-10	-1.09789
118711310	chr11:118711310:C:G	1.26647e-23	-4.79564e-10	-0.845897
118711904	chr11:118711904:C:A	1.22179e-24	-1.90288	-1.28152
118712293	chr11:118712293:G:A	1.25091e-24	-1.8998	-1.26105
118712552	chr11:118712552:G:A	7.62149e-24	-1.35375	-4.88941e-10
118712939	chr11:118712939:TAC:T	8.66142e-24	-4.79564e-10	-1.22584
118713127	chr11:118713127:G:A	7.42119e-24	-4.79564e-10	-1.38038
118713262	chr11:118713262:A:G	2.02554e-22	3.16995	-1.24366
118713631	chr11:118713631:T:C	1.25761e-24	-1.86493	-1.29058
118713789	chr11:118713789:T:C	5.56337e-23	2.0515	-1.41743
118714547	chr11:118714547:A:G	6.92369e-24	-4.79564e-10	-1.44977
118714652	chr11:118714652:C:T	7.22525e-24	-4.79564e-10	-1.40714
118715117	chr11:118715117:C:T	1.31109e-24	-1.83041	-1.28345
118716610	chr11:118716610:T:C	1.6788e-24	-1.58817	-1.27847
118716638	chr11:118716638:T:C	6.18505e-23	2.23461	-1.49461
118716640	chr11:118716640:A:C	3.40085e-24	-2.16069	-4.88941e-10
118717099	chr11:118717099:T:C	5.66526e-23	1.78544	-1.13322
118717159	chr11:118717159:A:G	6.25618e-23	1.81979	-1.06836
118717175	chr11:118717175:G:A	1.52562e-24	-1.70233	-1.25998
118717179	chr11:118717179:A:G	1.48721e-24	-1.69205	-1.29576
118717242	chr11:118717242:G:A	1.57772e-24	-1.65809	-1.27065
118717393	chr11:118717393:T:G	1.49279e-24	-1.65574	-1.32834
118717436	chr11:118717436:G:C	1.46857e-24	-1.68148	-1.31895
118717553	chr11:118717553:G:A	1.61363e-24	-1.64268	-1.26356
118718112	chr11:118718112:T:C	1.07105e-23	-4.79564e-10	-1.0135
118718243	chr11:118718243:C:T	1.68697e-24	-1.62258	-1.23921
118718289	chr11:118718289:T:C	7.88622e-22	4.77329	-1.48772
118718365	chr11:118718365:A:G	8.06845e-24	-4.79564e-10	-1.29676
118718670	chr11:118718670:G:A	6.06578e-22	4.41445	-1.39133
118718734	chr11:118718734:C:T	1.03337e-23	-4.79564e-10	-1.04931
118718962	chr11:118718962:A:G	1.6816e-24	-1.56044	-1.30453
118718982	chr11:118718982:G:A	1.96558e-24	-1.67342	-1.03551
118719160	chr11:118719160:G:T	1.62666e-24	-1.60754	-1.29065
118719222	chr11:118719222:AGTT:A	4.67699e-22	4.26788	-1.50477
118719298	chr11:118719298:T:C	6.69311e-22	4.3833	-1.26177
118719437	chr11:118719437:G:GA	1.2719e-21	5.05538	-1.29184
118719439	chr11:118719439:A:AT	8.89558e-24	-4.79564e-10	-1.19916
118719488	chr11:118719488:C:T	1.07766e-21	5.09852	-1.50069
118719502	chr11:118719502:T:A	1.16006e-21	4.87316	-1.20165
118720005	chr11:118720005:G:A	1.90854e-24	-1.68355	-1.05483
118720034	chr11:118720034:A:G	7.54105e-22	4.70135	-1.46054
118720043	chr11:118720043:A:G	3.05845e-24	-2.26681	-4.88941e-10
118720054	chr11:118720054:G:A	3.02672e-24	-2.27724	-4.88941e-10
118720155	chr11:118720155:G:A	1.57303e-24	-1.66408	-1.26763
118720354	chr11:118720354:TG:T	7.28356e-22	4.59917	-1.3931
118720382	chr11:118720382:G:A	1.04014e-23	-4.79564e-10	-1.04278
118720384	chr11:118720384:G:A	2.52861e-23	1.24885	-1.40331
118720396	chr11:118720396:C:T	3.52825e-23	1.62232	-1.44365
118720583	chr11:118720583:G:A	3.82803e-23	1.6124	-1.35219
118720643	chr11:118720643:T:C	3.58552e-23	1.35349	-1.15872
118720734	chr11:118720734:C:A	6.30039e-24	-1.54411	-4.88941e-10
118720915	chr11:118720915:G:C	7.03851e-24	-4.79564e-10	-1.43332
118720940	chr11:118720940:G:A	1.09569e-22	1.31184	-4.88941e-10
118720944	chr11:118720944:T:C	1.01612e-22	1.23645	-4.88941e-10
118721067	chr11:118721067:C:T	2.81338e-24	-1.5426	-0.807732
118721212	chr11:118721212:C:T	2.53726e-24	-1.30668	-1.14695
118722094	chr11:118722094:G:A	1.92441e-23	0.820225	-1.24774
118722100	chr11:118722100:C:G	2.79417e-23	1.17543	-1.23003
118722137	chr11:118722137:G:A	5.23333e-23	-4.79564e-10	0.572915
118722150	chr11:118722150:C:T	1.05986e-23	-4.79564e-10	-1.024
118722509	chr11:118722509:C:T	1.77808e-23	0.668264	-1.17486
118723221	chr11:118723221:G:A	9.99798e-24	-4.79564e-10	-1.08233
118723617	chr11:118723617:G:A	3.78482e-23	1.72558	-1.47672
118723757	chr11:118723757:TA:T	4.9473e-24	-1.12086	-0.665013
118723960	chr11:118723960:A:C	1.33648e-24	-2.04385	-1.05083
118724131	chr11:118724131:C:A	9.14411e-24	-4.79564e-10	-1.17161
118724216	chr11:118724216:C:A	1.23361e-23	-4.79564e-10	-0.872185
118724498	chr11:118724498:T:A	8.13102e-22	4.82432	-1.50818
118725009	chr11:118725009:C:T	4.35975e-23	1.79911	-1.40883
118725735	chr11:118725735:G:A	1.02455e-24	-2.074	-1.28646
118725942	chr11:118725942:T:C	6.94035e-24	-4.79564e-10	-1.44737
118726607	chr11:118726607:A:AT	2.88997e-23	-4.79564e-10	-0.0208879
118727429	chr11:118727429:T:C	7.95584e-22	4.70164	-1.40728
118727682	chr11:118727682:G:C	7.07495e-24	-4.79564e-10	-1.42816
118727903	chr11:118727903:T:G	9.30969e-22	4.87463	-1.42312
118728005	chr11:118728005:C:T	1.85514e-24	-1.25584	-1.51091
118728034	chr11:118728034:GAGTCT:G	5.03942e-24	-1.00161	-0.765814
118728227	chr11:118728227:T:C	9.44339e-24	-1.1394	-4.88941e-10
118728306	chr11:118728306:G:A	6.51696e-24	-4.79564e-10	-1.51031
118728319	chr11:118728319:T:C	7.76086e-24	-4.79564e-10	-1.33562
118728359	chr11:118728359:TG:T	1.0159e-21	4.98346	-1.44465
118728577	chr11:118728577:A:G	9.9209e-24	-4.79564e-10	-1.09007
118729989	chr11:118729989:T:A	6.83956e-24	-4.79564e-10	-1.46199
118730654	chr11:118730654:T:C	3.8313e-23	1.48882	-1.22775
118730941	chr11:118730941:G:C	7.06469e-24	-4.79564e-10	-1.42961
118731160	chr11:118731160:T:A	6.978e-24	-4.79564e-10	-1.44195
118731349	chr11:118731349:G:T	1.10196e-22	2.72256	-1.40502
118731683	chr11:118731683:A:T	3.72888e-23	1.5479	-1.31393
118731756	chr11:118731756:G:C	6.98116e-24	-4.79564e-10	-1.4415
118731788	chr11:118731788:G:A	8.83722e-23	2.54958	-1.45274
118731998	chr11:118731998:C:G	1.3567e-24	-1.57164	-1.50802
118732100	chr11:118732100:G:A	9.40036e-24	-1.14397	-4.88941e-10
118732183	chr11:118732183:C:T	9.84888e-24	-4.79564e-10	-1.09736
118732321	chr11:118732321:G:A	1.45242e-24	-1.95341	-1.05807
118732410	chr11:118732410:A:C	7.24114e-24	-4.79564e-10	-1.40494
118732432	chr11:118732432:C:T	1.56193e-23	-4.79564e-10	-0.636208
118732635	chr11:118732635:T:C	7.39489e-24	-4.79564e-10	-1.38393
118732786	chr11:118732786:T:A	2.97402e-24	-0.980248	-1.31456
118732787	chr11:118732787:T:A	3.60776e-24	-2.10163	-4.88941e-10
118732811	chr11:118732811:C:T	1.62353e-24	-1.40717	-1.49294
118732817	chr11:118732817:G:A	1.60148e-24	-1.41814	-1.49565
118732906	chr11:118732906:G:A	3.20282e-24	-2.22069	-4.88941e-10
118733107	chr11:118733107:C:T	6.213e-24	-1.55807	-4.88941e-10
118733929	chr11:118733929:C:T	4.74435e-24	-1.29273	-0.535031
118733969	chr11:118733969:T:C	2.41414e-23	1.15973	-1.36052
118734232	chr11:118734232:T:C	3.2959e-24	-0.688128	-1.50391
118734275	chr11:118734275:A:G	5.6787e-24	-0.623861	-1.02413
118734298	chr11:118734298:C:A	6.59075e-24	-4.79564e-10	-1.49905
118734418	chr11:118734418:G:T	4.06485e-23	1.61962	-1.29938
118734742	chr11:118734742:C:T	1.19641e-24	-2.27996	-0.925434
118734754	chr11:118734754:C:T	5.88549e-24	-0.158707	-1.45352
118734811	chr11:118734811:T:C	1.82801e-22	1.82368	-4.88941e-10
118735132	chr11:118735132:G:A	6.21435e-24	-0.123497	-1.43436
118735205	chr11:118735205:A:C	2.17488e-24	-2.28046	-0.327284
118735261	chr11:118735261:G:T	9.4528e-24	-4.79564e-10	-1.13841
118735488	chr11:118735488:C:T	2.72025e-24	-2.27703	-0.106969
118735597	chr11:118735597:C:T	1.17208e-23	-4.79564e-10	-0.92335
118735812	chr11:118735812:C:T	1.71118e-24	-1.34399	-1.50355
118735969	chr11:118735969:TA:T	5.97174e-24	-1.15814	-0.439542
118736013	chr11:118736013:C:T	3.63086e-24	-0.623686	-1.47156
118736337	chr11:118736337:G:A	3.60971e-24	-1.71307	-0.38802
118736441	chr11:118736441:C:T	1.45612e-24	-1.59524	-1.4137
118736708	chr11:118736708:C:T	2.93145e-24	-0.945395	-1.36383
118737106	chr11:118737106:C:T	6.56299e-24	-4.79564e-10	-1.50327
118738007	chr11:118738007:A:G	1.58652e-24	-1.47282	-1.45035
118738874	chr11:118738874:C:T	1.37312e-23	-4.79564e-10	-0.765046
118738889	chr11:118738889:C:T	7.06426e-25	-2.22689	-1.50537
118738997	chr11:118738997:TAC:T	1.3675e-23	-4.79564e-10	-0.769146
118739027	chr11:118739027:A:G	2.58523e-23	1.06854	-1.20086
118739754	chr11:118739754:C:T	7.40489e-25	-2.1967	-1.48846
118739920	chr11:118739920:A:G	3.25723e-23	1.30585	-1.20711
118740104	chr11:118740104:T:C	1.28787e-23	-4.79564e-10	-0.82914
118741022	chr11:118741022:C:T	2.18858e-23	-4.79564e-10	-0.298879
118741072	chr11:118741072:G:A	1.03462e-24	-1.87886	-1.47182
118741076	chr11:118741076:C:T	1.16005e-23	-4.79564e-10	-0.933667
118741108	chr11:118741108:C:T	1.51966e-24	-2.1044	-0.861828
118741488	chr11:118741488:T:C	9.38645e-25	-1.98044	-1.4676
118741856	chr11:118741856:G:A	2.11193e-24	-1.17555	-1.46157
118742212	chr11:118742212:G:A	1.05568e-24	-1.96118	-1.36935
118742896	chr11:118742896:A:G	3.92473e-24	-2.01742	-4.88941e-10
118742965	chr11:118742965:T:C	6.80586e-25	-2.25856	-1.51095
118743688	chr11:118743688:T:C	4.18517e-23	1.45436	-1.10495
118744631	chr11:118744631:G:A	1.2108e-24	-2.15585	-1.03758
118744681	chr11:118744681:C:T	5.42705e-24	-1.69332	-4.88941e-10
118744695	chr11:118744695:G:C	3.03884e-23	-4.79564e-10	0.0293446
118744951	chr11:118744951:T:A	3.93914e-23	1.32185	-1.03301
118745076	chr11:118745076:C:T	1.35193e-24	-2.15517	-0.928013
118745544	chr11:118745544:G:A	7.29143e-25	-2.22378	-1.47682
118746443	chr11:118746443:C:T	1.10438e-23	-4.79564e-10	-0.982851
118746449	chr11:118746449:C:T	8.61139e-24	-1.23163	-4.88941e-10
118746590	chr11:118746590:T:C	3.04928e-23	1.44271	-1.40994
118746655	chr11:118746655:T:C	1.06626e-23	-4.79564e-10	-1.01797
118746835	chr11:118746835:G:A	1.72247e-23	0.823943	-1.36231
118746964	chr11:118746964:C:T	1.09777e-23	-4.79564e-10	-0.988852
118747153	chr11:118747153:T:C	1.0885e-23	-4.79564e-10	-0.997331
118747211	chr11:118747211:T:C	1.95968e-23	0.929833	-1.33919
118747214	chr11:118747214:G:A	6.75894e-24	-4.79564e-10	-1.47385
118747215	chr11:118747215:C:A	6.75894e-24	-4.79564e-10	-1.47385
118747377	chr11:118747377:C:A	6.51314e-24	-4.79564e-10	-1.5109
118748338	chr11:118748338:T:G	1.29994e-24	-2.18511	-0.937296
118748544	chr11:118748544:C:T	1.26556e-24	-2.13592	-1.01328
118748699	chr11:118748699:C:T	6.5887e-24	-4.79564e-10	-1.49936
118748714	chr11:118748714:C:T	3.50676e-23	1.27855	-1.10599
118749239	chr11:118749239:C:T	7.47941e-25	-2.23792	-1.43723
118749251	chr11:118749251:C:T	1.06751e-24	-2.26062	-1.05877
118749631	chr11:118749631:T:C	6.56218e-24	-4.79564e-10	-1.50339
118749988	chr11:118749988:T:C	3.69401e-23	1.55393	-1.32935
118750149	chr11:118750149:AAAAT:A	4.14543e-23	1.66076	-1.32089
118750523	chr11:118750523:A:G	8.10462e-24	-4.79564e-10	-1.29228
118750567	chr11:118750567:T:C	3.05293e-24	-2.26861	-4.88941e-10
118750709	chr11:118750709:CT:C	1.35505e-23	-0.778294	-4.88941e-10
118750727	chr11:118750727:T:C	1.05218e-23	-4.79564e-10	-1.03127
118751515	chr11:118751515:T:G	7.16076e-24	-4.79564e-10	-1.4161
118751551	chr11:118751551:A:G	1.66318e-23	-4.79564e-10	-0.573404
118752035	chr11:118752035:G:A	6.37214e-24	-1.53278	-4.88941e-10
118752542	chr11:118752542:G:T	7.79762e-24	-4.79564e-10	-1.3309
118752764	chr11:118752764:T:C	1.2499e-23	-4.79564e-10	-0.859067
118753477	chr11:118753477:C:A	2.20888e-23	-4.79564e-10	-0.289645
118753851	chr11:118753851:T:G	1.40271e-23	-4.79564e-10	-0.743728
118754058	chr11:118754058:A:G	2.17409e-23	1.02801	-1.33353
118754210	chr11:118754210:G:C	7.56454e-25	-2.22971	-1.43412
118754900	chr11:118754900:C:T	3.78148e-23	1.27653	-1.02854
118755577	chr11:118755577:T:C	7.21298e-25	-2.20049	-1.51093
118755881	chr11:118755881:G:A	1.42567e-23	-4.79564e-10	-0.727491
118756440	chr11:118756440:A:C	7.34483e-25	-2.18644	-1.50687
118756866	chr11:118756866:CAG:C	1.89602e-23	-4.79564e-10	-0.442374
118756992	chr11:118756992:T:C	2.13372e-23	-4.79564e-10	-0.324264
118758322	chr11:118758322:G:A	3.66743e-23	1.51381	-1.29645
118758434	chr11:118758434:T:C	3.38662e-23	1.25729	-1.11959
118758655	chr11:118758655:G:A	7.44816e-25	-2.20611	-1.47322
118759127	chr11:118759127:T:C	1.25972e-23	-4.79564e-10	-0.851241
118759250	chr11:118759250:G:A	6.7593e-25	-2.27543	-1.50096
118759823	chr11:118759823:G:T	7.50227e-23	0.933074	-4.88941e-10
118760398	chr11:118760398:G:A	1.13378e-23	-4.79564e-10	-0.956579
118760462	chr11:118760462:C:T	7.52234e-24	-4.79564e-10	-1.36684
118760579	chr11:118760579:T:C	3.37765e-23	1.5427	-1.40765
118761194	chr11:118761194:T:C	7.71549e-24	-4.79564e-10	-1.34149
118761813	chr11:118761813:C:T	6.02574e-23	1.96469	-1.25078
118761917	chr11:118761917:T:A	6.51474e-24	-4.79564e-10	-1.51065
118762141	chr11:118762141:T:TGGTA	3.93082e-23	0.286715	-4.88941e-10
118762184	chr11:118762184:A:G	4.39251e-23	1.90252	-1.50475
118762200	chr11:118762200:G:A	6.51727e-24	-4.79564e-10	-1.51026
118762824	chr11:118762824:T:C	7.16148e-25	-2.23183	-1.48675
118762852	chr11:118762852:C:A	7.89644e-23	0.98428	-4.88941e-10
118763028	chr11:118763028:A:G	2.03204e-23	-4.79564e-10	-0.373094
118763193	chr11:118763193:C:G	7.05973e-24	-4.79564e-10	-1.43031
118764443	chr11:118764443:T:C	3.59616e-23	1.47858	-1.28084
118764656	chr11:118764656:T:C	6.99904e-25	-2.23145	-1.51008
118765796	chr11:118765796:AT:A	1.49666e-24	-2.28004	-0.701438
118766038	chr11:118766038:TCCAGTCCAGGCAACAAGAGC:T	6.59651e-24	-4.79564e-10	-1.49818
118766958	chr11:118766958:T:C	4.54499e-23	1.54963	-1.11773
118767513	chr11:118767513:A:G	1.50168e-23	-0.675549	-4.88941e-10
118768471	chr11:118768471:C:T	1.00865e-23	-1.07352	-4.88941e-10
118769632	chr11:118769632:A:C	7.83887e-24	-4.79564e-10	-1.32562
118769675	chr11:118769675:G:A	4.60113e-23	1.4737	-1.02953
118769683	chr11:118769683:A:T	4.90592e-23	1.50404	-0.995731
118769809	chr11:118769809:A:G	8.58452e-23	1.06783	-4.88941e-10
118769949	chr11:118769949:C:G	1.18648e-23	-4.79564e-10	-0.911145
118770835	chr11:118770835:T:C	6.90065e-24	-4.79564e-10	-1.4531
118771297	chr11:118771297:TC:T	3.69362e-23	1.51307	-1.2886
118771376	chr11:118771376:A:C	1.31773e-24	-2.15871	-0.950099
118772290	chr11:118772290:T:C	1.38592e-24	-2.1539	-0.904447
118772720	chr11:118772720:T:C	6.60213e-24	-4.79564e-10	-1.49733
118773504	chr11:118773504:A:G	3.90598e-23	1.35983	-1.07945
118773985	chr11:118773985:A:G	1.36386e-24	-2.17632	-0.898082
118774059	chr11:118774059:C:T	7.90805e-24	-4.79564e-10	-1.31684
118774072	chr11:118774072:C:T	1.62747e-23	-4.79564e-10	-0.595107
118774736	chr11:118774736:C:T	6.94144e-24	-4.79564e-10	-1.44721
118777144	chr11:118777144:A:G	1.07857e-23	-4.79564e-10	-1.00649
118777588	chr11:118777588:A:G	7.80371e-23	0.972467	-4.88941e-10
118777687	chr11:118777687:A:G	4.1272e-23	1.38143	-1.04596
118778736	chr11:118778736:G:C	1.74908e-23	-4.79564e-10	-0.523045
118778803	chr11:118778803:G:A	9.92402e-25	-2.09469	-1.29765
118779454	chr11:118779454:C:T	3.04768e-24	-2.27034	-4.88941e-10
118780509	chr11:118780509:G:A	7.46492e-24	-4.79564e-10	-1.3745
118781100	chr11:118781100:T:C	4.29915e-23	1.66148	-1.28519
118781664	chr11:118781664:C:A	2.11506e-23	1.06486	-1.3979
118781884	chr11:118781884:C:T	6.21689e-24	-1.55745	-4.88941e-10
118782072	chr11:118782072:C:G	4.74173e-23	1.51177	-1.0375
118782808	chr11:118782808:C:T	1.36958e-24	-2.16963	-0.900583
118782989	chr11:118782989:C:T	2.40711e-23	-4.79564e-10	-0.203708
118783094	chr11:118783094:AAAGT:A	1.54305e-23	0.803758	-1.45213
118783319	chr11:118783319:C:T	1.27664e-23	-4.79564e-10	-0.837901
118783614	chr11:118783614:A:C	1.58966e-23	0.851571	-1.47018
118784032	chr11:118784032:G:C	1.04832e-23	-4.79564e-10	-1.03494
118784340	chr11:118784340:T:C	9.43188e-24	-4.79564e-10	-1.14062
118784493	chr11:118784493:C:CT	3.35678e-24	-2.17374	-4.88941e-10
118784647	chr11:118784647:C:T	8.02298e-25	-2.16899	-1.436
118784750	chr11:118784750:C:T	1.72736e-23	-4.79564e-10	-0.53554
118784804	chr11:118784804:T:A	1.5709e-23	-4.79564e-10	-0.630483
118784936	chr11:118784936:G:A	1.22889e-24	-2.17687	-1.00174
118784998	chr11:118784998:C:A	1.62768e-23	-4.79564e-10	-0.594974
118786018	chr11:118786018:C:A	8.50183e-24	-4.79564e-10	-1.24444
118786588	chr11:118786588:C:G	7.79787e-25	-2.18088	-1.45257
118786758	chr11:118786758:A:G	7.60741e-24	-4.79564e-10	-1.35559
118786765	chr11:118786765:G:A	7.50707e-24	-4.79564e-10	-1.36887
118787366	chr11:118787366:A:G	3.92179e-23	1.68391	-1.39949
118787448	chr11:118787448:G:A	9.30855e-24	-4.79564e-10	-1.15378
118787774	chr11:118787774:T:C	9.93326e-24	-4.79564e-10	-1.08883
118787832	chr11:118787832:G:A	7.69887e-24	-4.79564e-10	-1.34364
118788210	chr11:118788210:G:C	8.44346e-24	-4.79564e-10	-1.25133
118788579	chr11:118788579:G:GT	9.87826e-24	-4.79564e-10	-1.09438
118788671	chr11:118788671:T:G	6.59024e-24	-4.79564e-10	-1.49913
118789614	chr11:118789614:T:C	9.87228e-24	-4.79564e-10	-1.09499
118789932	chr11:118789932:AAAAAAAC:A	1.44434e-24	-2.13927	-0.877798
118790223	chr11:118790223:A:G	6.39966e-23	1.77262	-0.998508
118790303	chr11:118790303:T:C	7.30593e-24	-4.79564e-10	-1.39603
118790346	chr11:118790346:T:C	4.0128e-23	1.48328	-1.17593
118790667	chr11:118790667:C:T	1.20503e-24	-1.79306	-1.40515
118791319	chr11:118791319:C:T	5.4536e-23	1.95428	-1.34014
118791336	chr11:118791336:T:C	1.49955e-23	0.52113	-1.1981
118792806	chr11:118792806:T:TGG	2.36085e-23	-0.223113	-4.88941e-10
118793472	chr11:118793472:G:A	3.79033e-24	-2.05226	-4.88941e-10
118793668	chr11:118793668:T:C	7.08234e-23	1.59673	-0.721261
118793873	chr11:118793873:C:A	6.67475e-24	-4.79564e-10	-1.48639
118794195	chr11:118794195:C:T	9.10397e-24	-4.79564e-10	-1.17601
118794300	chr11:118794300:A:G	2.72446e-23	1.02016	-1.10002
118794431	chr11:118794431:A:T	6.94044e-24	-4.79564e-10	-1.44735
118794866	chr11:118794866:A:T	5.4988e-24	-1.73036	0.0501716
118795239	chr11:118795239:T:G	3.07481e-23	-4.79564e-10	0.0411092
118795556	chr11:118795556:A:G	1.05922e-23	-4.79564e-10	-1.0246
118796677	chr11:118796677:GTGAT:G	1.12486e-22	2.7222	-1.38409
118797364	chr11:118797364:G:C	1.37733e-23	-4.79564e-10	-0.761986
118797587	chr11:118797587:C:T	1.37492e-24	-2.08961	-0.976712
118798199	chr11:118798199:G:A	3.36921e-23	1.08789	-0.955343
118798469	chr11:118798469:G:T	4.68365e-23	1.35392	-0.891973
118798896	chr11:118798896:T:A	1.42543e-24	-1.82335	-1.2069
118800234	chr11:118800234:C:T	9.82964e-24	-4.79564e-10	-1.09932
118800695	chr11:118800695:T:G	6.75501e-24	-4.79564e-10	-1.47443
118801217	chr11:118801217:C:T	3.92105e-24	-2.01836	-4.88941e-10
118801352	chr11:118801352:G:T	1.09509e-23	-0.991294	-4.88941e-10
118802170	chr11:118802170:C:T	1.44199e-23	-4.79564e-10	-0.716106
118802548	chr11:118802548:G:A	7.21949e-24	-1.40793	-4.88941e-10
118802706	chr11:118802706:T:C	9.0828e-24	-4.79564e-10	-1.17833
118802852	chr11:118802852:G:A	3.66186e-24	-2.08675	-4.88941e-10
118802997	chr11:118802997:T:C	1.45826e-24	-1.85242	-1.15506
118803259	chr11:118803259:G:A	3.70169e-24	-2.07593	-4.88941e-10
118803419	chr11:118803419:T:C	5.35026e-24	-1.70757	-4.88941e-10
118803435	chr11:118803435:A:G	3.09666e-24	-2.25439	-4.88941e-10
118804412	chr11:118804412:G:T	9.77889e-24	-4.79564e-10	-1.10449
118805009	chr11:118805009:G:T	6.95011e-24	-4.79564e-10	-1.44596
118806163	chr11:118806163:G:A	9.08493e-24	-4.79564e-10	-1.1781
118806374	chr11:118806374:T:C	2.84456e-23	0.705656	-0.742379
118806377	chr11:118806377:G:A	1.67591e-24	-1.77087	-1.09749
118806646	chr11:118806646:G:A	1.53235e-24	-1.82739	-1.13052
118807001	chr11:118807001:G:A	6.74576e-23	1.40548	-0.578695
118807327	chr11:118807327:G:A	1.56632e-24	-2.18471	-0.751282
118807900	chr11:118807900:A:G	8.1783e-23	1.65064	-0.631285
118808071	chr11:118808071:G:A	1.60026e-23	0.613084	-1.22505
118808277	chr11:118808277:C:T	4.65907e-23	1.47151	-1.01482
118808441	chr11:118808441:G:A	6.87515e-24	-4.79564e-10	-1.4568
118808595	chr11:118808595:G:A	1.6755e-24	-1.7427	-1.1259
118808678	chr11:118808678:G:A	4.68259e-23	1.51945	-1.05773
118808694	chr11:118808694:A:T	8.95433e-24	-4.79564e-10	-1.19258
118808736	chr11:118808736:C:T	4.68465e-23	1.5302	-1.06804
118809336	chr11:118809336:C:G	4.16271e-23	1.5046	-1.16057
118809356	chr11:118809356:A:T	6.84842e-24	-4.79564e-10	-1.4607
118809699	chr11:118809699:G:A	4.98363e-24	-1.77856	-4.88941e-10
118809939	chr11:118809939:C:A	1.09149e-24	-1.82488	-1.4723
118809993	chr11:118809993:T:TA	1.57599e-24	-1.53088	-1.39896
118810003	chr11:118810003:G:A	1.15862e-23	-4.79564e-10	-0.934904
118810370	chr11:118810370:A:G	1.07627e-24	-1.84564	-1.46558
118810616	chr11:118810616:A:C	2.44739e-23	-0.187112	-4.88941e-10
118810755	chr11:118810755:T:C	1.59646e-24	-1.49875	-1.41818
118811641	chr11:118811641:A:G	1.64546e-24	-1.48569	-1.401
118811842	chr11:118811842:C:T	1.15247e-23	-4.79564e-10	-0.940222
118811975	chr11:118811975:C:T	7.21822e-24	-4.79564e-10	-1.40811
118812631	chr11:118812631:C:T	1.13818e-23	-4.79564e-10	-0.952706
118812678	chr11:118812678:C:T	1.08712e-23	-4.79564e-10	-0.998603
118812855	chr11:118812855:G:A	1.64559e-24	-1.48616	-1.40046
118813162	chr11:118813162:A:G	1.36301e-23	-4.79564e-10	-0.772435
118813901	chr11:118813901:G:A	1.54255e-24	-1.79267	-1.15861
118813956	chr11:118813956:T:G	1.10105e-24	-1.80182	-1.48664
118814006	chr11:118814006:T:C	2.25933e-22	-4.79564e-10	2.03552
118814196	chr11:118814196:TTTA:T	6.64006e-24	-4.79564e-10	-1.4916
118814203	chr11:118814203:A:AGAGGG	6.64006e-24	-4.79564e-10	-1.4916
118814306	chr11:118814306:C:T	1.56425e-24	-2.25273	-0.684582
118814958	chr11:118814958:T:C	1.04709e-23	-4.79564e-10	-1.03612
118815356	chr11:118815356:G:A	1.03372e-24	-1.87562	-1.47594
118815448	chr11:118815448:C:T	9.95458e-25	-1.90523	-1.48404
118816180	chr11:118816180:G:A	7.04035e-24	-4.79564e-10	-1.43306
118816593	chr11:118816593:A:G	8.91402e-24	-4.79564e-10	-1.19709
118817174	chr11:118817174:G:A	6.99322e-24	-4.79564e-10	-1.43978
118817293	chr11:118817293:C:G	8.82164e-24	-4.79564e-10	-1.20751
118817624	chr11:118817624:C:T	2.28652e-23	-4.79564e-10	-0.255103
118817691	chr11:118817691:CA:C	2.92761e-23	-4.79564e-10	-0.00794602
118817765	chr11:118817765:G:GATAA	1.04988e-24	-1.83517	-1.50087
118817865	chr11:118817865:CTTG:C	1.30951e-22	2.94039	-1.45028
118817981	chr11:118817981:C:T	6.67226e-24	-4.79564e-10	-1.48676
118818149	chr11:118818149:C:T	1.90917e-23	-4.79564e-10	-0.435465
118818200	chr11:118818200:A:G	1.08406e-24	-1.80402	-1.49999
118818281	chr11:118818281:AT:A	1.17783e-23	-4.79564e-10	-0.918461
118818362	chr11:118818362:C:T	1.0499e-24	-1.83491	-1.50112
118819036	chr11:118819036:C:T	3.16707e-24	-0.754564	-1.47735
118819329	chr11:118819329:A:G	1.49734e-24	-1.60426	-1.37677
118819522	chr11:118819522:G:T	8.91423e-24	-4.79564e-10	-1.19707
118819841	chr11:118819841:C:T	3.12796e-23	1.56895	-1.5107
118819917	chr11:118819917:G:A	1.05109e-23	-4.79564e-10	-1.03231
118819979	chr11:118819979:G:A	9.74771e-25	-1.90579	-1.50448
118820028	chr11:118820028:GTA:G	2.95061e-23	1.51019	-1.51031
118820223	chr11:118820223:C:T	6.66565e-24	-4.79564e-10	-1.48775
118820361	chr11:118820361:A:G	2.12173e-23	-0.329901	-4.88941e-10
118820363	chr11:118820363:C:G	6.64168e-24	-4.79564e-10	-1.49135
118820366	chr11:118820366:C:T	3.24586e-24	-2.20734	-4.88941e-10
118820392	chr11:118820392:G:A	6.63591e-24	-4.79564e-10	-1.49222
118820543	chr11:118820543:T:C	9.74259e-25	-1.90616	-1.50463
118820652	chr11:118820652:C:T	9.78976e-25	-1.89579	-1.51017
118820725	chr11:118820725:A:G	7.95328e-24	-4.79564e-10	-1.31113
118820939	chr11:118820939:A:G	9.71522e-25	-1.90851	-1.5051
118821212	chr11:118821212:C:A	1.02423e-24	-1.86118	-1.4996
118821266	chr11:118821266:T:A	7.26077e-25	-2.2565	-1.44831
118821343	chr11:118821343:C:T	9.96502e-25	-1.87956	-1.50866
118821749	chr11:118821749:C:T	6.78592e-24	-4.79564e-10	-1.46987
118821873	chr11:118821873:T:A	9.80925e-25	-1.8964	-1.50757
118821930	chr11:118821930:T:C	8.70588e-24	-4.79564e-10	-1.22072
118822018	chr11:118822018:T:C	1.61965e-24	-2.27075	-0.631757
118822337	chr11:118822337:T:A	6.66743e-24	-4.79564e-10	-1.48748
118822868	chr11:118822868:A:G	7.7298e-24	-4.79564e-10	-1.33963
118823292	chr11:118823292:C:T	1.5035e-23	-4.79564e-10	-0.674335
118823323	chr11:118823323:C:T	1.16926e-23	-4.79564e-10	-0.925757
118823633	chr11:118823633:G:A	6.75363e-24	-4.79564e-10	-1.47464
118823675	chr11:118823675:C:T	1.15038e-23	-4.79564e-10	-0.942042
118823879	chr11:118823879:G:A	6.90384e-24	-4.79564e-10	-1.45264
118823894	chr11:118823894:T:C	1.09899e-24	-1.77935	-1.51097
118824623	chr11:118824623:C:T	6.63191e-24	-4.79564e-10	-1.49282
118825071	chr11:118825071:T:C	7.59188e-24	-4.79564e-10	-1.35764
118825199	chr11:118825199:G:A	2.56653e-23	1.37112	-1.5107
118825313	chr11:118825313:T:C	2.06801e-24	-1.68752	-0.970613
118825320	chr11:118825320:G:T	7.30702e-24	-4.79564e-10	-1.39588
118825346	chr11:118825346:A:C	4.40216e-24	-1.90262	-4.88941e-10
118825466	chr11:118825466:A:G	3.15712e-23	1.57322	-1.50569
118825749	chr11:118825749:T:C	1.19289e-23	-4.79564e-10	-0.905751
118826008	chr11:118826008:C:T	7.3351e-24	-4.79564e-10	-1.39205
118826066	chr11:118826066:T:C	7.25548e-24	-4.79564e-10	-1.40296
118826184	chr11:118826184:A:T	7.28148e-24	-4.79564e-10	-1.39938
118826211	chr11:118826211:A:G	7.32246e-24	-4.79564e-10	-1.39377
118826303	chr11:118826303:G:A	4.14602e-24	-1.7948	-0.167767
118826317	chr11:118826317:A:G	6.29168e-23	-4.79564e-10	0.757095
118826575	chr11:118826575:C:T	8.31986e-24	-4.79564e-10	-1.26607
118827042	chr11:118827042:TTTTTGTTTTA:T	7.13653e-24	-4.79564e-10	-1.41949
118827197	chr11:118827197:A:G	1.22501e-24	-1.83751	-1.34425
118827265	chr11:118827265:G:A	1.90876e-23	-4.79564e-10	-0.435681
118827451	chr11:118827451:G:A	7.75446e-23	1.90228	-0.93614
118827565	chr11:118827565:A:G	8.26798e-23	1.95053	-0.920273
118827579	chr11:118827579:G:A	1.91933e-23	-4.79564e-10	-0.430154
118827585	chr11:118827585:A:G	8.12193e-23	1.99581	-0.983376
118827828	chr11:118827828:G:A	8.43424e-23	2.00322	-0.953056
118828068	chr11:118828068:G:A	9.46142e-23	2.13369	-0.968602
118828174	chr11:118828174:C:T	3.09366e-23	-4.79564e-10	0.0472236
118828198	chr11:118828198:G:A	1.11556e-24	-1.88929	-1.38607
118828567	chr11:118828567:C:T	1.10869e-22	2.49766	-1.17402
118828575	chr11:118828575:C:G	8.7325e-24	-4.79564e-10	-1.21767
118828952	chr11:118828952:C:T	6.71819e-24	-4.79564e-10	-1.4799
118829035	chr11:118829035:C:T	1.0691e-22	2.16317	-0.8759
118829314	chr11:118829314:A:C	6.99809e-24	-4.79564e-10	-1.43908
118829716	chr11:118829716:C:T	2.18536e-23	1.00864	-1.30899
118829791	chr11:118829791:G:A	8.53851e-24	-4.79564e-10	-1.24013
118829806	chr11:118829806:C:T	3.03265e-24	-2.27528	-4.88941e-10
118829848	chr11:118829848:A:G	9.49982e-23	2.26861	-1.09947
118830309	chr11:118830309:G:A	1.02684e-24	-1.91565	-1.44258
118830888	chr11:118830888:T:C	4.68201e-23	1.38935	-0.92775
118830959	chr11:118830959:A:G	4.28381e-23	1.38271	-1.01
118831189	chr11:118831189:A:T	1.76461e-23	0.668739	-1.18294
118831293	chr11:118831293:A:G	4.98218e-23	1.37803	-0.854295
118831560	chr11:118831560:C:T	2.78847e-23	1.07171	-1.12835
118832201	chr11:118832201:A:G	3.35572e-23	0.794355	-0.665822
118832227	chr11:118832227:G:A	3.18594e-23	1.41882	-1.34221
118832292	chr11:118832292:T:C	5.62324e-23	1.34942	-0.704641
118832775	chr11:118832775:T:C	5.24357e-23	1.33284	-0.757965
118833108	chr11:118833108:T:A	5.28132e-23	1.30407	-0.722024
118833293	chr11:118833293:T:G	7.15829e-24	-4.79564e-10	-1.41645
118833546	chr11:118833546:G:A	5.44419e-23	1.35585	-0.743437
118833556	chr11:118833556:T:C	4.97548e-23	1.23185	-0.709459
118834042	chr11:118834042:A:G	6.21567e-24	-1.55764	-4.88941e-10
118834436	chr11:118834436:G:A	4.16498e-23	0.824835	-0.480255
118835065	chr11:118835065:A:C	1.26221e-23	-4.79564e-10	-0.849268
118835085	chr11:118835085:A:G	1.38578e-23	-4.79564e-10	-0.755869
118835247	chr11:118835247:T:C	6.52114e-24	-4.79564e-10	-1.50967
118835552	chr11:118835552:A:G	6.32736e-23	-4.79564e-10	0.76275
118836462	chr11:118836462:G:A	8.64202e-23	1.36986	-0.295353
118836850	chr11:118836850:C:T	1.633e-24	-2.16076	-0.733533
118836927	chr11:118836927:G:A	2.96487e-23	-4.79564e-10	0.00470018
118837557	chr11:118837557:T:G	1.2958e-20	4.40855	1.6762
118838034	chr11:118838034:A:G	7.65602e-24	-4.79564e-10	-1.34923
118838076	chr11:118838076:C:A	2.03911e-24	-2.12941	-0.542796
118838558	chr11:118838558:G:A	6.51628e-24	-4.79564e-10	-1.51041
118838566	chr11:118838566:G:A	4.61503e-23	0.447185	-4.88941e-10
118838891	chr11:118838891:A:G	1.53751e-24	-2.11564	-0.838909
118839288	chr11:118839288:G:A	2.03552e-23	-4.79564e-10	-0.371383
118839357	chr11:118839357:T:A	8.0684e-24	-4.79564e-10	-1.29676
118839473	chr11:118839473:G:A	8.10906e-24	-4.79564e-10	-1.29174
118840129	chr11:118840129:G:A	1.02989e-22	-4.79564e-10	1.24991
118840360	chr11:118840360:C:T	5.99942e-21	3.41933	1.89537
118840667	chr11:118840667:T:C	6.98312e-24	-1.44122	-4.88941e-10
118840669	chr11:118840669:A:T	6.88366e-24	-4.79564e-10	-1.45557
118841067	chr11:118841067:G:A	7.29045e-24	-4.79564e-10	-1.39815
118841081	chr11:118841081:G:A	3.93036e-22	3.09609	-0.506904
118841121	chr11:118841121:G:A	6.44444e-21	3.52498	1.86128
118841561	chr11:118841561:C:T	9.7155e-25	-2.23327	-1.18031
118841718	chr11:118841718:C:G	1.82833e-24	-2.13241	-0.648907
118841800	chr11:118841800:C:T	3.52745e-24	-0.744285	-1.37986
118841819	chr11:118841819:G:A	1.18016e-23	-4.79564e-10	-0.916485
118842020	chr11:118842020:T:C	6.55818e-24	-4.79564e-10	-1.504
118843414	chr11:118843414:G:T	1.48463e-23	0.787801	-1.47477
118843783	chr11:118843783:C:T	9.16134e-25	-2.19967	-1.27264
118844093	chr11:118844093:C:T	6.59426e-24	-4.79564e-10	-1.49852
118844368	chr11:118844368:C:T	7.4124e-24	-4.79564e-10	-1.38156
118844729	chr11:118844729:C:T	2.68722e-23	-4.79564e-10	-0.0936252
118844880	chr11:118844880:G:A	4.24752e-24	-0.5374	-1.40098
118845154	chr11:118845154:T:C	7.90066e-24	-4.79564e-10	-1.31777
118845376	chr11:118845376:T:C	3.2127e-23	-4.79564e-10	0.0849785
118846110	chr11:118846110:C:T	6.98429e-24	-4.79564e-10	-1.44105
118846364	chr11:118846364:T:C	3.01869e-23	-4.79564e-10	0.0226919
118846500	chr11:118846500:A:C	6.52034e-24	-4.79564e-10	-1.50979
118847023	chr11:118847023:G:A	1.93444e-23	0.927511	-1.34982
118847352	chr11:118847352:T:C	1.95092e-23	0.943281	-1.35711
118847353	chr11:118847353:G:A	2.24438e-23	1.02528	-1.29899
118847396	chr11:118847396:T:C	7.49189e-24	-4.79564e-10	-1.3709
118847776	chr11:118847776:C:T	5.65673e-22	3.29637	-0.343067
118848020	chr11:118848020:C:T	3.79653e-24	-2.05063	-4.88941e-10
118848059	chr11:118848059:G:A	1.82268e-22	2.812	-0.991244
118848118	chr11:118848118:T:C	2.11977e-22	3.21707	-1.24531
118848147	chr11:118848147:G:A	2.03591e-22	2.85064	-0.919242
118848263	chr11:118848263:C:T	2.18355e-22	2.92196	-0.920555
118848545	chr11:118848545:C:T	1.89096e-22	3.03629	-1.17875
118848623	chr11:118848623:A:G	4.09163e-24	-1.97577	-4.88941e-10
118848696	chr11:118848696:G:C	1.70666e-22	2.94902	-1.19403
118849033	chr11:118849033:C:T	1.79215e-22	3.04102	-1.23715
118849062	chr11:118849062:G:A	1.74314e-23	-4.79564e-10	-0.526444
118849386	chr11:118849386:T:A	6.60233e-24	-4.79564e-10	-1.4973
118849443	chr11:118849443:C:T	6.808e-24	-4.79564e-10	-1.46662
118849881	chr11:118849881:T:G	1.56469e-22	2.8584	-1.19026
118850068	chr11:118850068:A:C	6.54943e-24	-4.79564e-10	-1.50534
118850289	chr11:118850289:A:G	1.64318e-22	2.85761	-1.14052
118850540	chr11:118850540:G:A	1.94408e-22	2.76752	-0.88228
118850853	chr11:118850853:C:T	3.01731e-24	-2.28035	-4.88941e-10
118850990	chr11:118850990:A:G	1.28046e-24	-2.22701	-0.910487
118851058	chr11:118851058:T:C	5.14309e-24	-1.74706	-4.88941e-10
118851141	chr11:118851141:G:A	1.56789e-22	2.82334	-1.15316
118851263	chr11:118851263:G:A	1.6602e-22	2.90886	-1.18147
118851440	chr11:118851440:G:A	1.82604e-24	-1.75242	-1.03015
118851473	chr11:118851473:G:A	7.1102e-24	-4.79564e-10	-1.42319
118851522	chr11:118851522:G:A	1.88138e-22	2.9754	-1.12294
118851901	chr11:118851901:A:G	6.54524e-24	-4.79564e-10	-1.50598
118852378	chr11:118852378:T:C	1.55492e-22	2.81714	-1.15527
118852563	chr11:118852563:A:G	6.29844e-23	-4.79564e-10	0.758169
118852828	chr11:118852828:G:A	1.86239e-22	3.01277	-1.17046
118853039	chr11:118853039:C:T	1.18919e-24	-1.83023	-1.38122
118853044	chr11:118853044:T:A	4.00706e-24	-1.99669	3.14922e-05
118853407	chr11:118853407:G:A	2.51267e-24	-2.09348	-0.369892
118853627	chr11:118853627:C:T	1.46708e-22	2.75349	-1.14976
118854014	chr11:118854014:T:C	8.59526e-23	2.51168	-1.4426
118854185	chr11:118854185:T:A	8.90217e-25	-2.23343	-1.26758
118854339	chr11:118854339:T:C	1.6148e-22	3.08319	-1.38352
118854349	chr11:118854349:C:T	5.36414e-23	1.99687	-1.39927
118854480	chr11:118854480:T:A	2.77088e-22	2.23962	-4.88941e-10
118854495	chr11:118854495:C:T	5.62911e-24	-1.65677	-4.88941e-10
118854674	chr11:118854674:C:T	2.45012e-24	-2.12681	-0.36177
118854711	chr11:118854711:G:A	1.83636e-22	3.18437	-1.35613
118854951	chr11:118854951:C:G	1.3285e-24	-2.03931	-1.06136
118855439	chr11:118855439:G:A	8.93121e-24	-4.79564e-10	-1.19517
118855521	chr11:118855521:A:G	1.72751e-22	3.134	-1.36686
118855630	chr11:118855630:T:A	6.6385e-24	-4.79564e-10	-1.49183
118855938	chr11:118855938:T:C	8.3271e-23	2.41184	-1.37446
118856134	chr11:118856134:C:T	1.20724e-24	-2.04683	-1.14955
118856428	chr11:118856428:G:C	3.99295e-24	-0.68519	-1.315
118856460	chr11:118856460:C:T	2.40361e-22	2.82444	-0.727016
118856623	chr11:118856623:G:T	2.32609e-22	2.81761	-0.752968
118856864	chr11:118856864:TC:T	1.71881e-22	3.23566	-1.47357
118856967	chr11:118856967:G:A	3.09968e-23	-4.79564e-10	0.0491663
118856987	chr11:118856987:T:A	7.43508e-24	-4.79564e-10	-1.37851
118857502	chr11:118857502:C:T	7.32866e-24	-4.79564e-10	-1.39292
118857554	chr11:118857554:A:G	7.84945e-24	-4.79564e-10	-1.32427
118857611	chr11:118857611:C:T	2.39641e-22	2.80965	-0.715223
118857770	chr11:118857770:A:G	2.71901e-24	-2.1264	-0.258049
118858421	chr11:118858421:C:T	7.14939e-24	-4.79564e-10	-1.41769
118858454	chr11:118858454:G:A	7.61583e-24	-4.79564e-10	-1.35449
118858501	chr11:118858501:C:T	4.32641e-23	1.82472	-1.44211
118858574	chr11:118858574:C:T	2.47008e-24	-2.08938	-0.391089
118858682	chr11:118858682:A:G	1.11241e-24	-2.23279	-1.0454
118858733	chr11:118858733:C:T	2.37193e-24	-2.13325	-0.387762
118858747	chr11:118858747:C:T	9.22359e-25	-2.27692	-1.18861
118859151	chr11:118859151:T:G	4.03208e-23	1.76313	-1.45098
118859166	chr11:118859166:G:A	7.21906e-24	-4.79564e-10	-1.40799
118859432	chr11:118859432:A:G	4.44983e-23	1.85376	-1.44303
118859780	chr11:118859780:C:T	3.37388e-23	-4.79564e-10	0.133932
118859960	chr11:118859960:C:T	8.08289e-22	3.39336	-0.0831579
118860125	chr11:118860125:G:A	6.60942e-24	-4.79564e-10	-1.49622
118860779	chr11:118860779:G:A	5.46621e-23	2.05419	-1.43774
118860817	chr11:118860817:C:T	5.82702e-24	-1.62221	-4.88941e-10
118860895	chr11:118860895:C:A	6.66351e-24	-4.79564e-10	-1.48807
118861053	chr11:118861053:A:G	4.16736e-23	1.82096	-1.47581
118861133	chr11:118861133:T:C	7.71927e-24	-4.79564e-10	-1.341
118861316	chr11:118861316:A:G	7.66772e-24	-4.79564e-10	-1.3477
118861472	chr11:118861472:G:A	3.13736e-24	-2.24134	-4.88941e-10
118861518	chr11:118861518:A:G	7.6956e-24	-4.79564e-10	-1.34407
118861623	chr11:118861623:T:C	7.67035e-24	-4.79564e-10	-1.34736
118861710	chr11:118861710:CT:C	7.61617e-24	-4.79564e-10	-1.35444
118861873	chr11:118861873:G:A	7.75307e-24	-4.79564e-10	-1.33663
118862150	chr11:118862150:A:G	7.13014e-24	-4.79564e-10	-1.42039
118862360	chr11:118862360:C:T	1.81023e-23	-4.79564e-10	-0.488679
118862444	chr11:118862444:G:A	6.97284e-24	-4.79564e-10	-1.4427
118862584	chr11:118862584:AG:A	7.44247e-24	-4.79564e-10	-1.37751
118863184	chr11:118863184:G:A	7.26799e-24	-4.79564e-10	-1.40124
118863291	chr11:118863291:T:C	1.16045e-24	-2.27124	-0.964675
118863527	chr11:118863527:C:T	7.19097e-24	-4.79564e-10	-1.41189
118864177	chr11:118864177:C:T	7.06735e-24	-4.79564e-10	-1.42923
118864500	chr11:118864500:A:T	7.14582e-24	-4.79564e-10	-1.41819
118864572	chr11:118864572:A:G	6.97561e-24	-4.79564e-10	-1.4423
118865167	chr11:118865167:C:T	1.31104e-23	-0.811314	-4.88941e-10
118865314	chr11:118865314:T:C	7.12731e-24	-4.79564e-10	-1.42078
118865371	chr11:118865371:C:T	7.33764e-24	-4.79564e-10	-1.3917
118865503	chr11:118865503:C:T	7.09174e-24	-4.79564e-10	-1.42579
118865581	chr11:118865581:G:A	6.63548e-24	-4.79564e-10	-1.49229
118866085	chr11:118866085:C:T	7.33408e-24	-4.79564e-10	-1.39219
118866497	chr11:118866497:C:T	7.1125e-24	-4.79564e-10	-1.42286
118866796	chr11:118866796:C:T	7.21353e-24	-4.79564e-10	-1.40876
118866985	chr11:118866985:A:G	6.64562e-24	-4.79564e-10	-1.49076
118867192	chr11:118867192:A:G	7.32096e-24	-4.79564e-10	-1.39398
118867219	chr11:118867219:T:A	7.05489e-24	-4.79564e-10	-1.431
118867328	chr11:118867328:A:G	4.04093e-24	-1.98824	-4.88941e-10
118867572	chr11:118867572:G:A	1.72702e-24	-1.98117	-0.857151
118867794	chr11:118867794:G:A	7.21176e-24	-4.79564e-10	-1.409
118867805	chr11:118867805:C:T	7.15556e-24	-4.79564e-10	-1.41683
118867806	chr11:118867806:A:C	6.62909e-23	-4.79564e-10	0.809335
118867870	chr11:118867870:A:AC	7.34056e-24	-4.79564e-10	-1.3913
118868076	chr11:118868076:A:G	7.0651e-24	-4.79564e-10	-1.42955
118868087	chr11:118868087:C:T	7.61969e-24	-4.79564e-10	-1.35398
118868161	chr11:118868161:C:A	1.25014e-23	-4.79564e-10	-0.858873
118868347	chr11:118868347:A:G	1.03898e-24	-2.2763	-1.07018
118868686	chr11:118868686:AAG:A	4.57343e-23	0.72701	-0.28888
118869254	chr11:118869254:C:G	7.46099e-24	-4.79564e-10	-1.37503
118869316	chr11:118869316:G:A	1.03828e-23	-4.79564e-10	-1.04456
118869427	chr11:118869427:T:C	7.05213e-24	-4.79564e-10	-1.43139
118869471	chr11:118869471:G:A	8.23663e-23	1.75125	-0.724788
118869609	chr11:118869609:A:T	6.61936e-24	-4.79564e-10	-1.49472
118869703	chr11:118869703:C:T	7.3125e-24	-4.79564e-10	-1.39513
118869709	chr11:118869709:G:C	6.70988e-25	-2.27281	-1.51092
118869940	chr11:118869940:C:T	1.15035e-23	-4.79564e-10	-0.942068
118870012	chr11:118870012:A:G	7.2664e-24	-4.79564e-10	-1.40146
118870222	chr11:118870222:C:T	7.23881e-25	-2.25891	-1.44893
118870448	chr11:118870448:T:C	7.22203e-25	-2.24181	-1.46836
118871414	chr11:118871414:T:C	8.06193e-24	-4.79564e-10	-1.29756
118872015	chr11:118872015:T:C	7.40106e-25	-2.26041	-1.42527
118872074	chr11:118872074:CAT:C	6.52321e-24	-4.79564e-10	-1.50935
118872077	chr11:118872077:G:GCC	6.51399e-24	-4.79564e-10	-1.51077
118872577	chr11:118872577:G:A	9.86985e-25	-2.27576	-1.12206
118872885	chr11:118872885:G:A	1.00571e-23	-4.79564e-10	-1.07644
118872984	chr11:118872984:ATC:A	6.57397e-24	-4.79564e-10	-1.5016
118873079	chr11:118873079:TATAGACTCTTACTTAGTTTTCTCAGA:T	8.52928e-24	-4.79564e-10	-1.24121
118873455	chr11:118873455:A:G	3.4129e-23	-4.79564e-10	0.14543
118873491	chr11:118873491:G:A	8.30797e-24	-4.79564e-10	-1.2675
118873811	chr11:118873811:G:A	6.5135e-24	-4.79564e-10	-1.51084
118873819	chr11:118873819:G:A	1.09982e-23	-4.79564e-10	-0.986985
118873906	chr11:118873906:G:A	3.27249e-24	-2.19917	-4.88941e-10
118873961	chr11:118873961:GAGAA:G	8.14598e-24	-4.79564e-10	-1.28719
118874016	chr11:118874016:A:G	3.2653e-23	-4.79564e-10	0.10122
118874534	chr11:118874534:A:G	1.57899e-24	-2.28045	-0.647482
118874569	chr11:118874569:C:T	1.85072e-24	-2.28061	-0.488527
118874955	chr11:118874955:T:G	1.77126e-22	3.30084	-1.50869
118875138	chr11:118875138:C:A	1.21412e-23	-4.79564e-10	-0.888114
118875514	chr11:118875514:T:C	3.01335e-22	3.81611	-1.49261
118876867	chr11:118876867:A:G	1.6834e-21	4.03088	0.0129755
118876873	chr11:118876873:T:C	1.08147e-24	-1.80012	-1.50628
118877461	chr11:118877461:G:C	2.29296e-23	0.890429	-1.14272
118877562	chr11:118877562:T:C	6.62771e-24	-4.79564e-10	-1.49346
118877627	chr11:118877627:T:A	6.93845e-24	-4.79564e-10	-1.44764
118877800	chr11:118877800:C:T	7.16912e-24	-4.79564e-10	-1.41494
118877963	chr11:118877963:A:G	6.60222e-24	-4.79564e-10	-1.49731
118878047	chr11:118878047:G:C	6.64852e-24	-4.79564e-10	-1.49032
118878609	chr11:118878609:T:A	8.82989e-24	0.237464	-1.44404
118878755	chr11:118878755:G:A	8.31838e-24	-4.79564e-10	-1.26625
118878854	chr11:118878854:T:C	4.30063e-24	-0.698683	-1.22727
118878990	chr11:118878990:G:T	7.29097e-24	-4.79564e-10	-1.39808
118879612	chr11:118879612:T:C	7.06308e-25	-2.28031	-1.45211
118880258	chr11:118880258:T:A	1.99831e-20	7.92602	-1.4081
118881189	chr11:118881189:G:A	3.27052e-24	-2.21699	0.0172194
118881469	chr11:118881469:T:C	3.97511e-24	-2.27313	0.268466
118881833	chr11:118881833:G:A	6.42535e-22	-4.79564e-10	3.0807
118882301	chr11:118882301:C:T	7.57927e-24	-4.79564e-10	-1.3593
118883644	chr11:118883644:C:A	3.82006e-21	3.03013	1.83318
118883940	chr11:118883940:C:G	6.13376e-20	9.14818	-1.50875
118884264	chr11:118884264:T:C	3.46617e-23	-4.79564e-10	0.160919
118884435	chr11:118884435:GTCA:G	6.88384e-24	-4.79564e-10	-1.45554
118884896	chr11:118884896:G:C	1.45008e-23	-4.79564e-10	-0.710516
118884921	chr11:118884921:T:C	1.15087e-19	9.61841	-1.34969
118884981	chr11:118884981:G:A	6.79388e-24	-4.79564e-10	-1.4687
118885029	chr11:118885029:A:G	2.99843e-23	1.40327	-1.38731
118886284	chr11:118886284:G:A	7.36231e-24	-4.79564e-10	-1.38834
118886353	chr11:118886353:A:G	6.69632e-25	-2.27532	-1.51043
118886482	chr11:118886482:G:A	1.38004e-22	2.9034	-1.36083
118886490	chr11:118886490:G:T	6.54528e-24	-4.79564e-10	-1.50597
118886510	chr11:118886510:C:G	1.00114e-24	-1.88044	-1.50314
118886531	chr11:118886531:C:A	7.80797e-24	-4.79564e-10	-1.32957
118886644	chr11:118886644:G:A	9.36793e-22	3.45775	-4.88941e-10
118887079	chr11:118887079:G:A	1.27133e-24	-1.98115	-1.16351
118887205	chr11:118887205:G:T	1.11086e-23	-4.79564e-10	-0.977002
118887243	chr11:118887243:G:A	6.51794e-24	-4.79564e-10	-1.51016
118887380	chr11:118887380:C:T	1.44336e-23	0.760179	-1.47534
118887762	chr11:118887762:C:T	7.26632e-24	-4.79564e-10	-1.40147
118887894	chr11:118887894:C:T	1.01816e-23	-4.79564e-10	-1.06414
118888855	chr11:118888855:A:G	1.18809e-23	-4.79564e-10	-0.909781
118888901	chr11:118888901:T:G	7.11095e-20	4.32872	3.45854
118888950	chr11:118888950:G:A	7.41952e-24	-4.79564e-10	-1.3806
118889196	chr11:118889196:C:A	6.18952e-23	0.740726	-4.88941e-10
118889734	chr11:118889734:G:A	3.1401e-24	-2.24046	-4.88941e-10
118890664	chr11:118890664:TA:T	6.51973e-24	-4.79564e-10	-1.50989
118890666	chr11:118890666:T:G	6.52045e-24	-4.79564e-10	-1.50977
118890671	chr11:118890671:T:TTA	6.5201e-24	-4.79564e-10	-1.50983
118890692	chr11:118890692:T:C	9.18273e-24	-4.79564e-10	-1.16739
118890882	chr11:118890882:C:T	1.47303e-24	-1.87576	-1.12163
118891129	chr11:118891129:C:T	6.79339e-24	-4.79564e-10	-1.46877
118891364	chr11:118891364:G:A	1.25979e-23	0.658927	-1.51012
118891366	chr11:118891366:G:A	7.40075e-24	-4.79564e-10	-1.38314
118891393	chr11:118891393:G:A	1.5879e-24	-1.78643	-1.13588
118891509	chr11:118891509:A:G	2.03333e-21	5.42702	-1.1943
118891992	chr11:118891992:G:A	7.16029e-23	2.21653	-1.33011
118892604	chr11:118892604:G:A	4.46368e-23	0.41384	-4.88941e-10
118893027	chr11:118893027:T:C	1.61982e-23	-0.501494	-0.0983241
118893342	chr11:118893342:C:T	6.28337e-23	2.13638	-1.38061
118893371	chr11:118893371:C:T	1.11095e-23	-4.79564e-10	-0.97692
118893408	chr11:118893408:G:A	1.76812e-24	-1.43043	-1.38436
118894372	chr11:118894372:C:T	6.59108e-24	-4.79564e-10	-1.499
118894378	chr11:118894378:C:T	1.37154e-24	-1.73077	-1.33801
118894522	chr11:118894522:C:T	2.54086e-23	-0.14963	-4.88941e-10
118894574	chr11:118894574:G:A	5.40828e-24	-1.69679	-4.88941e-10
118894979	chr11:118894979:C:G	9.26073e-22	2.8326	0.613638
118895064	chr11:118895064:C:T	6.79886e-24	-4.79564e-10	-1.46796
118895309	chr11:118895309:C:T	3.02135e-24	-2.27901	-4.88941e-10
118895523	chr11:118895523:G:GTGGGGTGGAGAACTCC	1.40613e-23	-4.79564e-10	-0.741294
118896328	chr11:118896328:G:A	6.73251e-24	-4.79564e-10	-1.47777
118896367	chr11:118896367:G:A	1.56403e-23	-4.79564e-10	-0.634868
118896537	chr11:118896537:A:G	6.95738e-24	-4.79564e-10	-1.44491
118896855	chr11:118896855:G:A	4.1518e-23	0.341411	-4.88941e-10
118896957	chr11:118896957:C:T	2.69339e-23	-4.79564e-10	-0.0913331
118897102	chr11:118897102:G:A	7.03505e-24	-4.79564e-10	-1.43381
118897123	chr11:118897123:G:A	8.51749e-22	-4.79564e-10	3.36257
118897216	chr11:118897216:G:A	1.50527e-23	-4.79564e-10	-0.673163
118897929	chr11:118897929:G:A	1.09309e-23	-4.79564e-10	-0.993121
118898895	chr11:118898895:C:T	1.18248e-24	-1.92245	-1.29466
118899519	chr11:118899519:T:C	8.97877e-24	-4.79564e-10	-1.18985
118900152	chr11:118900152:G:A	1.61283e-23	-4.79564e-10	-0.604139
118901309	chr11:118901309:G:A	7.37648e-23	-4.79564e-10	0.916164
118901373	chr11:118901373:C:T	6.60133e-24	-4.79564e-10	-1.49745
118901451	chr11:118901451:G:A	2.63366e-24	-2.25543	-0.160911
118902495	chr11:118902495:G:A	7.13759e-24	-4.79564e-10	-1.41934
118903056	chr11:118903056:C:T	6.51551e-24	-4.79564e-10	-1.51053
118903729	chr11:118903729:C:T	1.69279e-23	-4.79564e-10	-0.555754
118903772	chr11:118903772:A:G	6.51473e-24	-4.79564e-10	-1.51065
118904203	chr11:118904203:G:A	1.3285e-23	-4.79564e-10	-0.798081
118904692	chr11:118904692:A:C	1.84618e-23	-4.79564e-10	-0.469014
118904815	chr11:118904815:T:G	1.0543e-24	-2.2533	-1.07854
118904842	chr11:118904842:T:C	7.3959e-24	-4.79564e-10	-1.38379
118905642	chr11:118905642:C:T	1.4955e-23	-4.79564e-10	-0.679674
118906251	chr11:118906251:A:G	7.05687e-24	-4.79564e-10	-1.43072
118906316	chr11:118906316:A:G	9.83564e-24	-4.79564e-10	-1.0987
118906692	chr11:118906692:T:G	8.92584e-24	-4.79564e-10	-1.19577
118906933	chr11:118906933:C:A	6.62866e-24	-4.79564e-10	-1.49331
118906956	chr11:118906956:T:C	6.51365e-24	-4.79564e-10	-1.51082
118907269	chr11:118907269:C:A	5.11747e-23	0.550528	-4.88941e-10
118908106	chr11:118908106:G:A	1.47333e-23	-4.79564e-10	-0.69461
118908154	chr11:118908154:G:A	6.51752e-24	-4.79564e-10	-1.51022
118908972	chr11:118908972:T:C	1.15904e-24	-1.73041	-1.50672
118909351	chr11:118909351:C:T	1.35156e-23	-4.79564e-10	-0.780874
118909608	chr11:118909608:G:C	7.46975e-24	-4.79564e-10	-1.37386
118910241	chr11:118910241:C:T	2.655e-21	4.49948	-4.88941e-10
118910411	chr11:118910411:T:C	6.0088e-23	-4.79564e-10	0.711093
118910510	chr11:118910510:G:A	6.52577e-24	-4.79564e-10	-1.50896
118910631	chr11:118910631:C:T	2.30577e-24	-1.30695	-1.24236
118910821	chr11:118910821:G:C	2.35827e-24	-1.24009	-1.2867
118911507	chr11:118911507:A:G	6.51533e-24	-4.79564e-10	-1.51056
118911624	chr11:118911624:T:G	8.853e-24	-4.79564e-10	-1.20396
118911765	chr11:118911765:C:G	9.10402e-25	-1.98148	-1.49711
118911800	chr11:118911800:T:C	1.09099e-23	-4.79564e-10	-0.995043
118911923	chr11:118911923:T:A	7.72613e-24	-4.79564e-10	-1.34011
118912093	chr11:118912093:C:T	7.4824e-25	-2.275	-1.39975
118912236	chr11:118912236:A:G	7.39015e-24	-1.38457	-4.88941e-10
118912715	chr11:118912715:G:A	4.55411e-23	0.433897	-4.88941e-10
118914124	chr11:118914124:T:C	1.06646e-23	-4.79564e-10	-1.01779
118914205	chr11:118914205:C:T	7.19189e-24	-4.79564e-10	-1.41176
118914459	chr11:118914459:C:G	8.07891e-24	-4.79564e-10	-1.29546
118915088	chr11:118915088:C:T	5.47749e-23	-4.79564e-10	0.618515
118915145	chr11:118915145:A:G	8.73668e-24	-4.79564e-10	-1.21719
118915273	chr11:118915273:A:T	2.52385e-24	-1.52367	-0.935265
118915886	chr11:118915886:C:G	1.5722e-23	-4.79564e-10	-0.629653
118915968	chr11:118915968:A:C	6.51506e-24	-4.79564e-10	-1.5106
118916120	chr11:118916120:A:G	9.00884e-25	-1.99853	-1.49056
118916186	chr11:118916186:A:G	7.50985e-24	-4.79564e-10	-1.3685
118916395	chr11:118916395:C:T	6.5523e-24	-4.79564e-10	-1.5049
118916504	chr11:118916504:T:C	1.75739e-24	-1.71127	-1.10962
118916625	chr11:118916625:C:A	6.52405e-24	-4.79564e-10	-1.50922
118916844	chr11:118916844:C:T	6.51502e-24	-4.79564e-10	-1.51061
118916878	chr11:118916878:G:C	6.57615e-24	-4.79564e-10	-1.50127
118918060	chr11:118918060:G:T	3.87225e-24	-2.03088	-4.88941e-10
118918271	chr11:118918271:G:A	6.73188e-24	-4.79564e-10	-1.47786
118918332	chr11:118918332:G:A	1.50796e-23	-4.79564e-10	-0.671375
118918791	chr11:118918791:TGA:T	2.2902e-24	-1.52628	-1.02979
118918948	chr11:118918948:C:T	2.33898e-23	0.843998	-1.07642
118919243	chr11:118919243:C:T	3.90967e-22	1.0501	1.53381
118919481	chr11:118919481:G:A	6.5825e-24	-4.79564e-10	-1.5003
118919916	chr11:118919916:G:A	6.51298e-24	-4.79564e-10	-1.51092
118920441	chr11:118920441:C:T	1.2599e-24	-2.19169	-0.962
118920471	chr11:118920471:T:C	5.82164e-24	-1.62314	-4.88941e-10
118920590	chr11:118920590:G:GA	7.25866e-24	-4.79564e-10	-1.40252
118920638	chr11:118920638:G:T	6.51373e-24	-4.79564e-10	-1.51081
118920685	chr11:118920685:G:C	3.02645e-24	-2.27733	-4.88941e-10
118920823	chr11:118920823:G:T	9.58285e-25	-2.21144	-1.21589
118920975	chr11:118920975:G:A	8.9526e-24	-4.79564e-10	-1.19277
118921128	chr11:118921128:C:T	1.6614e-24	-2.02389	-0.853164
118921334	chr11:118921334:A:G	4.66327e-24	-1.845	-4.88941e-10
118921344	chr11:118921344:CAG:C	6.52378e-24	-4.79564e-10	-1.50926
118921569	chr11:118921569:A:G	7.10003e-25	-2.27726	-1.44994
118921599	chr11:118921599:AG:A	1.64091e-24	-2.04052	-0.848941
118921618	chr11:118921618:A:G	1.60483e-24	-2.05818	-0.853523
118921675	chr11:118921675:G:T	8.18341e-23	1.01998	-4.88941e-10
118922263	chr11:118922263:G:A	8.59447e-24	-4.79564e-10	-1.2336
118922596	chr11:118922596:G:A	8.81294e-24	-4.79564e-10	-1.2085
118922620	chr11:118922620:G:A	8.74669e-24	-4.79564e-10	-1.21604
118922770	chr11:118922770:C:A	4.30708e-24	-1.92446	-4.88941e-10
118922904	chr11:118922904:T:C	9.94327e-23	2.01487	-0.800107
118922996	chr11:118922996:TG:T	6.53739e-24	-4.79564e-10	-1.50718
118923015	chr11:118923015:TC:T	6.63736e-24	-4.79564e-10	-1.492
118923209	chr11:118923209:T:C	9.13717e-25	-2.10021	-1.37474
118923210	chr11:118923210:A:G	4.47379e-24	-1.88648	-4.88941e-10
118923916	chr11:118923916:C:T	7.0043e-24	-4.79564e-10	-1.43819
118924044	chr11:118924044:GC:G	8.42956e-24	-4.79564e-10	-1.25297
118924601	chr11:118924601:C:A	3.33864e-23	-4.79564e-10	0.123432
118925580	chr11:118925580:CT:C	1.45842e-22	-4.79564e-10	1.59781
118925861	chr11:118925861:C:T	4.55809e-24	-2.04067	0.172859
118926121	chr11:118926121:T:A	1.04238e-23	-4.79564e-10	-1.04063
118926261	chr11:118926261:A:G	2.23303e-23	-4.79564e-10	-0.278775
118926569	chr11:118926569:G:A	1.27693e-23	-2.24022	1.40254
118926683	chr11:118926683:T:C	1.57775e-23	-2.24095	1.61482
118926711	chr11:118926711:A:G	1.33764e-23	-2.23314	1.44191
118926853	chr11:118926853:A:G	3.92476e-24	-2.01741	-4.88941e-10
118927012	chr11:118927012:C:T	1.03606e-23	-4.79564e-10	-1.04671
118927148	chr11:118927148:A:T	8.9726e-23	1.11204	-4.88941e-10
118927366	chr11:118927366:T:C	1.22648e-23	-4.79564e-10	-0.877985
118927445	chr11:118927445:G:C	1.29117e-23	-2.2434	1.41682
118928048	chr11:118928048:C:T	1.90795e-23	0.495236	-0.931337
118928115	chr11:118928115:A:G	3.67771e-23	1.58029	-1.36013
118928419	chr11:118928419:C:CA	7.36323e-24	-4.79564e-10	-1.38822
118928497	chr11:118928497:G:A	3.26631e-23	1.46268	-1.36115
118928599	chr11:118928599:C:T	6.58322e-24	-4.79564e-10	-1.50019
118928710	chr11:118928710:C:T	7.52444e-24	-4.79564e-10	-1.36656
118928982	chr11:118928982:A:G	3.93972e-23	0.288978	-4.88941e-10
118929101	chr11:118929101:C:T	9.50796e-24	-4.79564e-10	-1.13259
118929593	chr11:118929593:C:A	3.82406e-24	-2.03856	-0.00484696
118929744	chr11:118929744:C:G	9.45646e-24	-4.79564e-10	-1.13802
118930302	chr11:118930302:T:G	3.39376e-23	-4.79564e-10	0.139806
118930336	chr11:118930336:G:A	6.3781e-24	-1.53185	-4.88941e-10
118930526	chr11:118930526:G:A	3.01125e-23	1.42013	-1.39991
118930731	chr11:118930731:C:T	4.78735e-23	1.9511	-1.46726
118930931	chr11:118930931:A:T	3.3775e-24	-1.99409	-0.173488
118931156	chr11:118931156:T:C	1.04568e-23	-4.79564e-10	-1.03747
118931252	chr11:118931252:AGGAGGATCACTTGACCCC:A	1.68202e-23	-2.27505	1.71292
118931356	chr11:118931356:C:G	3.29683e-23	-4.79564e-10	0.110829
118931419	chr11:118931419:G:T	1.21961e-23	-2.28004	1.39643
118931677	chr11:118931677:T:C	1.46429e-23	-2.27941	1.57865
118931750	chr11:118931750:A:G	9.234e-24	-4.79564e-10	-1.16183
118931783	chr11:118931783:C:G	2.10408e-22	1.42482	0.539511
118932275	chr11:118932275:G:A	9.44922e-24	-4.79564e-10	-1.13878
118932451	chr11:118932451:G:A	1.65292e-23	-2.27851	1.69893
118932484	chr11:118932484:T:G	3.99883e-21	6.37104	-1.462
118932827	chr11:118932827:G:A	2.96748e-23	1.34386	-1.33828
118932887	chr11:118932887:G:A	1.65809e-23	-2.28049	1.70402
118932971	chr11:118932971:G:T	1.60798e-23	-4.79564e-10	-0.607154
118933133	chr11:118933133:A:G	3.33082e-21	6.18968	-1.46343
118933557	chr11:118933557:C:T	7.52623e-25	-2.21674	-1.45217
118933574	chr11:118933574:A:G	7.5665e-25	-2.21716	-1.44641
118933880	chr11:118933880:C:T	7.75684e-24	-4.79564e-10	-1.33614
118933934	chr11:118933934:G:A	8.69865e-23	-2.2806	3.36164
118934052	chr11:118934052:C:T	3.27218e-23	-4.79564e-10	0.103323
118934210	chr11:118934210:T:C	6.25007e-23	-2.27059	3.02105
118934267	chr11:118934267:G:A	8.33409e-23	-4.79564e-10	1.03822
118934277	chr11:118934277:T:C	6.51906e-24	-4.79564e-10	-1.50999
118934280	chr11:118934280:A:G	6.80837e-23	-2.27106	3.10708
118934511	chr11:118934511:C:T	4.22014e-21	6.42347	-1.46057
118934676	chr11:118934676:G:A	1.40422e-23	-0.0834875	-0.659166
118934817	chr11:118934817:T:A	9.12464e-23	-2.25481	3.38366
118934928	chr11:118934928:T:A	1.94625e-23	-4.79564e-10	-0.416227
118935004	chr11:118935004:A:G	8.23039e-24	-4.79564e-10	-1.27688
118935408	chr11:118935408:G:A	1.675e-23	-4.79564e-10	-0.566321
118935560	chr11:118935560:C:T	8.72044e-24	-4.79564e-10	-1.21905
118935569	chr11:118935569:C:T	2.65782e-23	-4.79564e-10	-0.104626
118935663	chr11:118935663:G:A	6.93014e-24	-4.79564e-10	-1.44884
118935871	chr11:118935871:T:C	9.21949e-24	-4.79564e-10	-1.1634
118936928	chr11:118936928:G:T	6.5317e-24	-0.582524	-0.925527
118936930	chr11:118936930:G:A	1.33977e-23	-2.28001	1.49037
118937026	chr11:118937026:C:T	3.15803e-24	-2.04376	-0.191004
118937031	chr11:118937031:G:A	4.55881e-24	-0.627963	-1.23969
118937431	chr11:118937431:C:T	4.20749e-24	-0.688748	-1.2591
118937561	chr11:118937561:C:T	1.55315e-23	-4.79564e-10	-0.641844
118937668	chr11:118937668:C:T	1.79844e-23	-4.79564e-10	-0.495211
118938209	chr11:118938209:TGAA:T	7.21616e-24	-4.79564e-10	-1.40839
118938489	chr11:118938489:T:C	2.13725e-21	-4.79564e-10	4.28256
118938495	chr11:118938495:C:T	1.52492e-21	4.58757	-0.642589
118938620	chr11:118938620:G:A	4.94997e-24	-0.566202	-1.21913
118938910	chr11:118938910:G:A	3.39911e-24	-1.13785	-1.02335
118938923	chr11:118938923:T:C	4.36762e-24	-1.9105	-4.88941e-10
118939058	chr11:118939058:G:A	1.92671e-23	-2.28042	1.8541
118939096	chr11:118939096:G:C	3.32398e-23	0.119031	-4.88941e-10
118939345	chr11:118939345:G:C	2.24621e-23	-2.27482	2.00193
118939498	chr11:118939498:G:C	1.9678e-23	-4.79564e-10	-0.405214
118940304	chr11:118940304:C:G	7.98979e-24	-4.79564e-10	-1.30655
118940606	chr11:118940606:G:A	1.18272e-20	6.3821	-0.388663
118940784	chr11:118940784:G:A	1.93299e-23	-4.79564e-10	-0.423066
118940932	chr11:118940932:G:A	1.13134e-24	-2.08767	-1.17365
118940975	chr11:118940975:C:G	4.15942e-23	-1.75626	2.0995
118941037	chr11:118941037:G:A	8.01104e-24	-4.79564e-10	-1.3039
118941169	chr11:118941169:G:C	6.54966e-22	2.852	0.247862
118941394	chr11:118941394:C:CT	1.47346e-23	-4.79564e-10	-0.694519
118941584	chr11:118941584:G:T	1.30848e-23	-4.79564e-10	-0.81327
118941729	chr11:118941729:C:T	1.07015e-23	-4.79564e-10	-1.01433
118941850	chr11:118941850:T:C	3.93901e-23	0.288797	-4.88941e-10
118942094	chr11:118942094:A:T	9.93689e-24	-4.79564e-10	-1.08846
118942109	chr11:118942109:C:T	6.2796e-24	-1.54741	-4.88941e-10
118942213	chr11:118942213:C:G	7.97796e-25	-2.16814	-1.44248
118942405	chr11:118942405:T:A	1.57878e-23	-4.79564e-10	-0.625479
118942465	chr11:118942465:A:C	3.66479e-24	-2.08595	-4.88941e-10
118942605	chr11:118942605:T:C	5.7221e-22	2.38724	0.577545
118942843	chr11:118942843:G:A	7.06527e-24	-4.79564e-10	-1.42953
118943151	chr11:118943151:G:A	1.61784e-23	-4.79564e-10	-0.601038
118943609	chr11:118943609:A:G	8.65047e-24	-4.79564e-10	-1.2271
118943716	chr11:118943716:G:A	4.43183e-24	-1.28117	-0.614738
118943865	chr11:118943865:GT:G	3.84917e-24	-0.837079	-1.19978
118944332	chr11:118944332:T:C	2.30699e-23	-4.79564e-10	-0.24619
118944519	chr11:118944519:T:A	6.51287e-24	-4.79564e-10	-1.51094
118945447	chr11:118945447:T:C	3.45013e-24	-1.59641	-0.5499
118945535	chr11:118945535:A:G	1.47321e-23	-4.79564e-10	-0.694687
118945595	chr11:118945595:C:T	6.90056e-25	-2.25687	-1.49883
118945644	chr11:118945644:G:A	1.50825e-24	-1.46297	-1.5108
118945772	chr11:118945772:G:C	6.83078e-24	-4.79564e-10	-1.46328
118945828	chr11:118945828:T:C	2.11394e-23	-0.333579	-4.88941e-10
118946566	chr11:118946566:A:T	7.57238e-24	-4.79564e-10	-1.36021
118947008	chr11:118947008:T:G	1.48543e-23	-4.79564e-10	-0.686429
118947054	chr11:118947054:G:A	7.84048e-24	-4.79564e-10	-1.32542
118947515	chr11:118947515:G:A	3.40663e-23	-4.79564e-10	0.14359
118947544	chr11:118947544:C:G	1.47945e-23	-4.79564e-10	-0.690461
118947577	chr11:118947577:G:A	8.87706e-24	-4.79564e-10	-1.20125
118948009	chr11:118948009:TTA:T	8.87343e-24	-4.79564e-10	-1.20166
118948831	chr11:118948831:C:T	3.01828e-24	-2.28003	-4.88941e-10
118949099	chr11:118949099:A:G	2.30688e-23	-4.79564e-10	-0.246235
118949160	chr11:118949160:C:T	9.52059e-24	-4.79564e-10	-1.13126
118949215	chr11:118949215:CATTAGGTATTTCTCCT:C	2.59223e-23	-4.79564e-10	-0.129615
118949474	chr11:118949474:C:T	3.59268e-24	-1.07233	-1.03349
118949548	chr11:118949548:T:C	1.54287e-24	-1.47241	-1.47867
118949604	chr11:118949604:G:A	7.6862e-24	-4.79564e-10	-1.34529
118949739	chr11:118949739:C:A	2.10907e-23	-4.79564e-10	-0.335886
118950068	chr11:118950068:T:C	3.53571e-24	-2.1218	-4.88941e-10
118950652	chr11:118950652:C:T	7.83688e-24	-4.79564e-10	-1.32588
118951328	chr11:118951328:T:C	1.92643e-23	-4.79564e-10	-0.426464
118952073	chr11:118952073:A:G	1.18989e-23	-4.79564e-10	-0.908272
118952292	chr11:118952292:TTCAGTTTTG:T	7.2708e-24	-4.79564e-10	-1.40085
118952438	chr11:118952438:C:T	1.13136e-23	0.552236	-1.51095
118953356	chr11:118953356:G:T	1.14021e-23	-4.79564e-10	-0.950916
118953973	chr11:118953973:G:C	1.29477e-24	-1.71266	-1.41372
118954106	chr11:118954106:C:T	7.05595e-24	-4.79564e-10	-1.43085
118954286	chr11:118954286:G:A	9.52873e-24	0.321004	-1.45141
118954359	chr11:118954359:G:A	9.07345e-24	0.214138	-1.3935
118954926	chr11:118954926:G:A	9.32604e-24	0.240317	-1.39222
118954975	chr11:118954975:C:G	3.28342e-24	-2.19583	-4.88941e-10
118955052	chr11:118955052:C:A	3.70687e-24	-0.832692	-1.24184
118955148	chr11:118955148:A:T	8.01715e-24	-4.79564e-10	-1.30313
118955150	chr11:118955150:A:G	8.01369e-24	-4.79564e-10	-1.30357
118955335	chr11:118955335:T:C	1.1386e-24	-1.7938	-1.46111
118955350	chr11:118955350:C:T	2.47526e-23	0.739445	-0.915231
118955358	chr11:118955358:A:G	1.89144e-23	-4.79564e-10	-0.444796
118955445	chr11:118955445:A:G	1.1705e-23	-4.79564e-10	-0.924704
118955822	chr11:118955822:G:A	3.02194e-24	-2.27882	-4.88941e-10
118956259	chr11:118956259:C:G	1.91148e-23	-4.79564e-10	-0.434255
118956945	chr11:118956945:G:T	6.5595e-24	-4.79564e-10	-1.5038
118957074	chr11:118957074:C:T	2.55947e-23	-4.79564e-10	-0.142332
118957108	chr11:118957108:C:T	3.08104e-23	-4.79564e-10	0.0431364
118957215	chr11:118957215:G:A	5.04051e-24	-1.76721	-4.88941e-10
118958034	chr11:118958034:C:T	6.8168e-24	-4.79564e-10	-1.46533
118958241	chr11:118958241:T:G	6.90437e-24	-4.79564e-10	-1.45256
118959164	chr11:118959164:A:G	1.18537e-23	-4.79564e-10	-0.912074
118959456	chr11:118959456:T:C	6.51716e-24	-4.79564e-10	-1.51028
118959627	chr11:118959627:C:T	7.80342e-24	-4.79564e-10	-1.33016
118959875	chr11:118959875:A:G	7.0524e-20	-4.79564e-10	7.77899
118959897	chr11:118959897:A:G	7.09997e-23	-4.79564e-10	0.877958
118960625	chr11:118960625:A:G	2.13928e-23	1.18844	-1.51011
118960824	chr11:118960824:T:C	6.81974e-24	-4.79564e-10	-1.4649
118961045	chr11:118961045:C:T	1.21432e-24	-1.73263	-1.4579
118961054	chr11:118961054:T:A	1.547e-24	-2.2503	-0.698103
118961109	chr11:118961109:G:A	1.50378e-23	-4.79564e-10	-0.674149
118961114	chr11:118961114:A:G	1.5866e-23	0.260346	-0.880886
118961261	chr11:118961261:G:A	6.77089e-24	-4.79564e-10	-1.47208
118961325	chr11:118961325:T:C	1.298e-23	0.681688	-1.503
118961748	chr11:118961748:G:A	6.87249e-24	-4.79564e-10	-1.45719
118961872	chr11:118961872:G:T	1.65629e-24	-2.26263	-0.617509
118961916	chr11:118961916:G:A	7.0034e-24	-4.79564e-10	-1.43832
118962214	chr11:118962214:G:C	1.37753e-23	0.246295	-1.00814
118962325	chr11:118962325:T:C	7.01417e-24	-4.79564e-10	-1.43678
118962748	chr11:118962748:A:G	2.77312e-23	0.772506	-0.834664
118962995	chr11:118962995:C:T	7.67328e-24	-4.79564e-10	-1.34697
118963081	chr11:118963081:T:C	1.54492e-23	-4.79564e-10	-0.647161
118963239	chr11:118963239:T:C	6.92577e-24	-4.79564e-10	-1.44947
118963486	chr11:118963486:T:A	1.71525e-23	-4.79564e-10	-0.542571
118963552	chr11:118963552:A:G	6.99263e-24	-4.79564e-10	-1.43986
118963612	chr11:118963612:A:G	3.49451e-24	-2.13352	-4.88941e-10
118963798	chr11:118963798:G:A	1.17788e-24	-1.75901	-1.46199
118963918	chr11:118963918:A:T	1.45172e-23	-4.79564e-10	-0.709384
118964043	chr11:118964043:G:A	7.00116e-24	-4.79564e-10	-1.43864
118964074	chr11:118964074:A:G	8.64558e-24	-0.104383	-1.12329
118964193	chr11:118964193:A:G	6.99412e-24	-4.79564e-10	-1.43965
118964209	chr11:118964209:G:A	6.98944e-24	-4.79564e-10	-1.44032
118964215	chr11:118964215:G:A	1.75404e-23	-4.79564e-10	-0.520208
118964225	chr11:118964225:C:A	1.75453e-23	-4.79564e-10	-0.519932
118964310	chr11:118964310:T:C	7.03678e-24	-4.79564e-10	-1.43357
118964548	chr11:118964548:T:C	1.18027e-23	0.024206	-0.940598
118964562	chr11:118964562:A:G	9.74605e-25	-2.23608	-1.17436
118964789	chr11:118964789:G:A	6.99963e-24	-4.79564e-10	-1.43886
118964916	chr11:118964916:G:A	6.88823e-24	-4.79564e-10	-1.4549
118964967	chr11:118964967:C:A	1.48231e-24	-2.26443	-0.726684
118965642	chr11:118965642:C:CAG	7.00144e-24	-4.79564e-10	-1.4386
118965755	chr11:118965755:T:C	6.87699e-24	-4.79564e-10	-1.45654
118965842	chr11:118965842:A:G	7.10025e-24	-4.79564e-10	-1.42459
118965896	chr11:118965896:C:G	1.48231e-23	0.817796	-1.50633
118965928	chr11:118965928:A:G	8.38545e-24	-0.158513	-1.09971
118965966	chr11:118965966:A:G	7.04952e-24	-4.79564e-10	-1.43176
118965981	chr11:118965981:A:C	7.04448e-24	-4.79564e-10	-1.43247
118966060	chr11:118966060:C:T	3.08472e-24	-2.25826	-4.88941e-10
118966111	chr11:118966111:G:A	8.35701e-24	-0.101473	-1.16014
118966403	chr11:118966403:A:G	2.36292e-23	0.82285	-1.04509
118966493	chr11:118966493:A:C	6.91091e-24	-4.79564e-10	-1.45162
118966529	chr11:118966529:G:A	6.85696e-24	-4.79564e-10	-1.45945
118966562	chr11:118966562:G:A	2.25e-23	1.23504	-1.50624
118966662	chr11:118966662:A:C	6.69475e-24	-4.79564e-10	-1.48339
118966750	chr11:118966750:A:T	1.98329e-23	1.08912	-1.4865
118966804	chr11:118966804:T:C	6.72358e-24	-4.79564e-10	-1.4791
118967032	chr11:118967032:A:G	1.98461e-23	1.10438	-1.50109
118967202	chr11:118967202:T:G	6.97661e-24	-4.79564e-10	-1.44215
118967252	chr11:118967252:A:G	6.83678e-24	-4.79564e-10	-1.4624
118967649	chr11:118967649:C:G	6.92475e-24	-4.79564e-10	-1.44962
118967689	chr11:118967689:G:A	6.92698e-24	-4.79564e-10	-1.44929
118967834	chr11:118967834:C:T	6.89865e-24	-4.79564e-10	-1.45339
118967838	chr11:118967838:C:T	7.2036e-24	-4.79564e-10	-1.41014
118967883	chr11:118967883:G:A	6.54324e-24	-4.79564e-10	-1.50629
118967907	chr11:118967907:A:G	6.95737e-24	-4.79564e-10	-1.44492
118967953	chr11:118967953:A:G	6.99997e-24	-4.79564e-10	-1.43881
118968322	chr11:118968322:C:A	1.53121e-24	-2.27665	-0.682007
118968423	chr11:118968423:G:C	2.23778e-23	1.23274	-1.50939
118968544	chr11:118968544:T:C	6.97079e-24	-4.79564e-10	-1.44299
118968558	chr11:118968558:G:C	2.42859e-23	1.29856	-1.49338
118968975	chr11:118968975:G:A	7.06953e-24	-4.79564e-10	-1.42892
118969118	chr11:118969118:C:G	1.934e-23	1.07657	-1.49911
118969383	chr11:118969383:G:A	6.51442e-24	-4.79564e-10	-1.5107
118969434	chr11:118969434:T:C	7.03958e-24	-4.79564e-10	-1.43317
118969796	chr11:118969796:C:T	6.59201e-23	-0.177624	0.98135
118969907	chr11:118969907:A:G	6.80203e-24	-4.79564e-10	-1.4675
118970037	chr11:118970037:A:G	7.50452e-24	-4.79564e-10	-1.36921
118970106	chr11:118970106:G:A	6.51849e-24	-4.79564e-10	-1.51007
118970147	chr11:118970147:C:T	2.88428e-23	0.988752	-1.01161
118970217	chr11:118970217:G:A	7.14886e-24	-4.79564e-10	-1.41777
118970439	chr11:118970439:A:G	6.89236e-24	-4.79564e-10	-1.4543
118970518	chr11:118970518:G:T	6.74183e-24	-4.79564e-10	-1.47639
118970584	chr11:118970584:A:C	3.39782e-24	-2.16158	-4.88941e-10
118970689	chr11:118970689:A:T	6.86903e-24	-4.79564e-10	-1.45769
118970749	chr11:118970749:C:T	6.9185e-24	-4.79564e-10	-1.45052
118970911	chr11:118970911:T:A	6.86667e-24	-4.79564e-10	-1.45804
118970953	chr11:118970953:A:T	7.00411e-24	-4.79564e-10	-1.43822
118971051	chr11:118971051:C:T	1.69409e-23	0.582561	-1.13755
118971305	chr11:118971305:T:C	7.32355e-24	-4.79564e-10	-1.39362
118971447	chr11:118971447:T:C	6.52649e-24	-4.79564e-10	-1.50885
118971501	chr11:118971501:C:T	6.51689e-24	-4.79564e-10	-1.51032
118972400	chr11:118972400:A:G	7.45688e-24	-4.79564e-10	-1.37558
118972465	chr11:118972465:C:G	8.48968e-24	-4.79564e-10	-1.24587
118972568	chr11:118972568:C:T	1.04318e-23	-4.79564e-10	-1.03986
118972738	chr11:118972738:C:T	7.26209e-23	1.61339	-0.712857
118972920	chr11:118972920:C:T	7.26707e-24	-4.79564e-10	-1.40136
118974525	chr11:118974525:T:C	3.45757e-24	-2.14415	-4.88941e-10
118974836	chr11:118974836:C:G	6.61477e-23	1.69078	-0.883604
118975103	chr11:118975103:G:A	1.0174e-24	-2.25316	-1.1143
118975179	chr11:118975179:C:T	7.50372e-24	-4.79564e-10	-1.36932
118975756	chr11:118975756:G:A	4.90236e-23	1.49911	-0.991526
118975772	chr11:118975772:A:G	4.68532e-23	1.91276	-1.45046
118975864	chr11:118975864:T:C	6.23387e-23	2.15817	-1.4103
118976217	chr11:118976217:G:C	5.21761e-23	1.57183	-1.00192
118976219	chr11:118976219:A:C	5.2359e-23	1.57117	-0.997763
118976482	chr11:118976482:A:G	7.02563e-24	-4.79564e-10	-1.43515
118976486	chr11:118976486:G:A	3.32237e-24	-1.12681	-1.05723
118976648	chr11:118976648:G:A	7.10826e-24	-4.79564e-10	-1.42346
118976717	chr11:118976717:A:T	1.33519e-23	-4.79564e-10	-0.793059
118976752	chr11:118976752:C:T	7.13641e-24	-4.79564e-10	-1.41951
118977066	chr11:118977066:T:C	1.47604e-23	-4.79564e-10	-0.69277
118977098	chr11:118977098:T:C	1.85578e-23	-4.79564e-10	-0.463829
118977252	chr11:118977252:A:G	6.9647e-24	-4.79564e-10	-1.44386
118977301	chr11:118977301:G:T	1.01032e-23	-4.79564e-10	-1.07186
118977605	chr11:118977605:T:C	4.76127e-23	1.53471	-1.05633
118977607	chr11:118977607:C:T	6.51396e-24	-4.79564e-10	-1.51077
118977988	chr11:118977988:G:C	3.52078e-24	-2.12603	-4.88941e-10
118978015	chr11:118978015:G:A	5.4668e-23	1.64586	-1.0293
118978186	chr11:118978186:C:G	9.05239e-24	-4.79564e-10	-1.18169
118978270	chr11:118978270:C:G	9.01973e-24	-4.79564e-10	-1.1853
118978581	chr11:118978581:C:T	7.30923e-24	-4.79564e-10	-1.39558
118978658	chr11:118978658:G:A	3.55702e-24	-2.11579	-4.88941e-10
118979003	chr11:118979003:T:C	7.20067e-24	-4.79564e-10	-1.41054
118979037	chr11:118979037:C:T	6.76537e-24	-4.79564e-10	-1.4729
118979246	chr11:118979246:C:T	7.63599e-24	-4.79564e-10	-1.35184
118979995	chr11:118979995:A:G	3.71376e-24	-2.07267	-4.88941e-10
118979997	chr11:118979997:G:A	4.15002e-24	-0.608824	-1.35278
118980202	chr11:118980202:C:T	7.19004e-24	-4.79564e-10	-1.41202
118980428	chr11:118980428:C:T	6.27555e-24	-0.394529	-1.15353
118980820	chr11:118980820:G:T	1.5013e-23	-4.79564e-10	-0.675803
118980893	chr11:118980893:G:C	6.85221e-24	-4.79564e-10	-1.46015
118981371	chr11:118981371:A:G	3.816e-24	-0.574539	-1.47097
118981427	chr11:118981427:C:T	4.47086e-24	-0.738963	-1.14817
118981622	chr11:118981622:C:T	6.51521e-24	-4.79564e-10	-1.51058
118981704	chr11:118981704:G:C	6.99715e-24	-4.79564e-10	-1.43922
118981816	chr11:118981816:C:G	4.11704e-24	-0.642647	-1.32694
118981827	chr11:118981827:T:C	7.0321e-24	-4.79564e-10	-1.43423
118981931	chr11:118981931:G:T	3.6153e-24	-0.590336	-1.50921
118981937	chr11:118981937:G:A	9.20089e-25	-1.95735	-1.51065
118982004	chr11:118982004:T:C	7.23161e-24	-4.79564e-10	-1.40626
118982249	chr11:118982249:C:T	7.41583e-24	-4.79564e-10	-1.3811
118982311	chr11:118982311:C:A	1.00024e-24	-1.91557	-1.46891
118982435	chr11:118982435:G:T	7.14835e-24	-4.79564e-10	-1.41784
118982647	chr11:118982647:A:G	7.20387e-24	-4.79564e-10	-1.4101
118982778	chr11:118982778:A:G	4.47024e-24	-0.445128	-1.44215
118983150	chr11:118983150:C:T	1.36463e-24	-2.27867	-0.795167
118983180	chr11:118983180:C:T	1.36871e-23	-4.79564e-10	-0.768264
118983181	chr11:118983181:G:A	1.0593e-23	-2.20236	1.17784
118983186	chr11:118983186:C:T	4.5635e-24	-1.86663	-4.88941e-10
118983285	chr11:118983285:A:C	2.85741e-24	-1.1315	-1.2033
118983662	chr11:118983662:C:T	4.14698e-24	-0.557096	-1.40524
118983958	chr11:118983958:G:A	7.03642e-24	-4.79564e-10	-1.43362
118984247	chr11:118984247:T:TA	7.10593e-24	-4.79564e-10	-1.42379
118984383	chr11:118984383:C:G	1.15932e-23	-4.79564e-10	-0.934297
118984461	chr11:118984461:T:C	3.32815e-24	-2.1823	-4.88941e-10
118984511	chr11:118984511:T:G	6.16388e-24	-0.405732	-1.16028
118984727	chr11:118984727:G:A	7.4223e-24	-4.79564e-10	-1.38023
118985079	chr11:118985079:C:A	9.27639e-23	1.14534	-4.88941e-10
118985350	chr11:118985350:C:CTG	1.11408e-23	-4.79564e-10	-0.974103
118985542	chr11:118985542:C:G	1.05816e-23	-4.79564e-10	-1.0256
118985781	chr11:118985781:C:A	5.72462e-24	-0.254363	-1.38558
118985936	chr11:118985936:C:T	7.06851e-24	-4.79564e-10	-1.42907
118986106	chr11:118986106:A:C	6.35439e-24	-0.404787	-1.13078
118986210	chr11:118986210:A:G	6.43322e-24	-0.548655	-0.974588
118986548	chr11:118986548:G:A	1.11891e-23	-4.79564e-10	-0.969779
118986756	chr11:118986756:T:C	6.82388e-24	-0.0791261	-1.38516
118987099	chr11:118987099:G:A	4.8306e-23	-0.794243	1.28708
118987915	chr11:118987915:T:C	6.9193e-24	-4.79564e-10	-1.4504
118988102	chr11:118988102:A:T	9.7494e-24	-4.79564e-10	-1.10751
118988168	chr11:118988168:C:A	1.31409e-20	6.09877	-4.88941e-10
118988564	chr11:118988564:C:T	7.44532e-24	-0.226383	-1.15075
118988612	chr11:118988612:G:A	7.0777e-24	-4.79564e-10	-1.42777
118988652	chr11:118988652:G:A	1.42334e-23	-4.79564e-10	-0.729129
118989132	chr11:118989132:A:G	6.34806e-24	-0.592275	-0.944293
118989402	chr11:118989402:T:C	7.2126e-24	-4.79564e-10	-1.40889
118989507	chr11:118989507:CAGG:C	7.14074e-24	-4.79564e-10	-1.4189
118989585	chr11:118989585:G:A	3.83088e-24	-2.04162	-4.88941e-10
118989747	chr11:118989747:C:T	3.15349e-24	-1.08961	-1.14659
118989878	chr11:118989878:C:T	7.03504e-24	-4.79564e-10	-1.43381
118989888	chr11:118989888:A:C	3.12099e-24	-1.12648	-1.12008
118990008	chr11:118990008:A:G	7.26008e-24	-4.79564e-10	-1.40233
118990138	chr11:118990138:G:A	8.63495e-24	-4.79564e-10	-1.2289
118990357	chr11:118990357:T:C	1.01415e-24	-1.94461	-1.42606
118990503	chr11:118990503:T:C	6.99421e-24	-4.79564e-10	-1.43963
118990931	chr11:118990931:G:A	5.91941e-24	-0.688696	-0.917786
118991359	chr11:118991359:A:G	9.74896e-24	-4.79564e-10	-1.10756
118991725	chr11:118991725:G:A	7.49295e-24	-4.79564e-10	-1.37075
118991734	chr11:118991734:G:A	1.52846e-24	-2.13718	-0.823281
118992022	chr11:118992022:TCACTTC:T	1.8368e-23	0.414559	-0.888669
118992327	chr11:118992327:T:C	5.93224e-24	-0.212141	-1.39218
118992406	chr11:118992406:A:G	7.27049e-24	-0.480516	-0.920378
118992522	chr11:118992522:G:A	5.45844e-24	-0.422587	-1.26497
118992614	chr11:118992614:C:T	6.69111e-24	-0.532246	-0.951692
118992977	chr11:118992977:C:T	1.08996e-23	-2.19066	1.19467
118993430	chr11:118993430:T:C	4.59336e-24	-0.508923	-1.35118
118993894	chr11:118993894:A:G	7.03564e-24	-4.79564e-10	-1.43373
118993966	chr11:118993966:A:C	3.40326e-24	-2.15998	-4.88941e-10
118994067	chr11:118994067:G:C	1.8279e-23	0.6982	-1.17716
118994205	chr11:118994205:C:T	3.41017e-24	-2.15796	-4.88941e-10
118994239	chr11:118994239:A:C	7.07087e-24	-4.79564e-10	-1.42873
118994317	chr11:118994317:A:G	6.51516e-24	-4.79564e-10	-1.51059
118994609	chr11:118994609:C:G	1.13478e-24	-2.07862	-1.17966
118994755	chr11:118994755:C:T	2.19695e-23	1.17951	-1.47458
118994824	chr11:118994824:C:T	6.5674e-24	-4.79564e-10	-1.5026
118994934	chr11:118994934:A:C	9.69316e-24	-4.79564e-10	-1.1133
118995282	chr11:118995282:C:T	4.22428e-24	-0.497137	-1.44673
118995300	chr11:118995300:C:T	9.96044e-24	-1.0861	-4.88941e-10
118995804	chr11:118995804:C:T	1.39687e-23	-4.79564e-10	-0.747895
118995805	chr11:118995805:G:A	2.91158e-24	-1.20284	-1.11318
118996041	chr11:118996041:T:G	1.1945e-23	-4.79564e-10	-0.904409
118996406	chr11:118996406:G:A	1.73157e-23	-0.533105	-4.88941e-10
118996578	chr11:118996578:C:T	7.04975e-24	-4.79564e-10	-1.43173
118996654	chr11:118996654:G:A	1.28863e-23	-4.79564e-10	-0.828552
118997093	chr11:118997093:G:C	2.31062e-24	-1.04455	-1.50266
118997550	chr11:118997550:T:C	8.77216e-24	-4.79564e-10	-1.21313
118997784	chr11:118997784:C:A	3.46635e-24	-2.14161	-4.88941e-10
118998421	chr11:118998421:C:T	7.33235e-24	-4.79564e-10	-1.39242
118998737	chr11:118998737:T:C	9.67035e-25	-2.03531	-1.38292
118998750	chr11:118998750:A:G	4.17369e-24	-0.453066	-1.50285
118999123	chr11:118999123:A:G	3.68801e-24	-2.07963	-4.88941e-10
118999629	chr11:118999629:T:TTG	6.98058e-24	-4.79564e-10	-1.44159
118999678	chr11:118999678:T:A	6.72412e-24	-4.79564e-10	-1.47902
118999889	chr11:118999889:A:G	6.72217e-24	-4.79564e-10	-1.47931
119000374	chr11:119000374:G:A	3.21527e-24	-2.21681	-4.88941e-10
119000408	chr11:119000408:A:G	3.2466e-24	-2.20711	-4.88941e-10
119000598	chr11:119000598:A:C	6.71256e-24	-4.79564e-10	-1.48074
119001015	chr11:119001015:T:A	6.52646e-24	-4.79564e-10	-1.50885
119001514	chr11:119001514:G:A	1.18188e-23	-4.79564e-10	-0.91503
119001694	chr11:119001694:T:C	1.24646e-23	-0.140997	-0.720829
119001782	chr11:119001782:TGTG:T	6.56347e-24	-4.79564e-10	-1.5032
119001871	chr11:119001871:G:A	1.21167e-23	-0.21949	-0.670643
119002031	chr11:119002031:T:C	5.93241e-24	-0.557479	-1.04681
119002654	chr11:119002654:A:G	1.05026e-23	-4.79564e-10	-1.0331
119002767	chr11:119002767:A:T	8.05634e-24	-4.79564e-10	-1.29826
119003311	chr11:119003311:C:T	9.03795e-24	-4.79564e-10	-1.18328
119003562	chr11:119003562:T:G	1.73166e-23	-0.533051	-4.88941e-10
119003594	chr11:119003594:G:A	4.03537e-23	-4.79564e-10	0.312964
119003834	chr11:119003834:G:A	8.53959e-24	-4.79564e-10	-1.24
119003915	chr11:119003915:G:A	3.67896e-23	-4.79564e-10	0.220497
119004000	chr11:119004000:C:T	3.36253e-23	-4.79564e-10	0.130561
119004007	chr11:119004007:G:C	3.40303e-23	-4.79564e-10	0.142533
119004173	chr11:119004173:TAGTTG:T	1.39362e-23	-4.79564e-10	-0.750227
119004362	chr11:119004362:C:G	1.13568e-23	-4.79564e-10	-0.954904
119004842	chr11:119004842:T:G	9.04948e-24	-4.79564e-10	-1.18201
119005017	chr11:119005017:A:G	7.14184e-24	-0.381394	-1.03735
119005503	chr11:119005503:A:G	8.87944e-25	-2.092	-1.41156
119005842	chr11:119005842:T:C	2.62973e-24	-0.907083	-1.51075
119005978	chr11:119005978:C:T	3.82586e-24	-2.04294	-4.88941e-10
119006673	chr11:119006673:C:A	6.52355e-24	-4.79564e-10	-1.5093
119006684	chr11:119006684:T:A	8.2942e-24	-4.79564e-10	-1.26916
119006775	chr11:119006775:G:A	7.98503e-24	-4.79564e-10	-1.30715
119007026	chr11:119007026:T:G	1.78127e-22	-4.79564e-10	1.79778
119007177	chr11:119007177:T:C	3.46283e-23	-4.79564e-10	0.159954
119007181	chr11:119007181:T:C	2.49133e-24	-0.963571	-1.50833
119007475	chr11:119007475:T:A	2.6023e-23	-4.79564e-10	-0.125736
119007512	chr11:119007512:T:C	9.61182e-23	1.59662	-0.415757
119007972	chr11:119007972:A:G	1.26152e-23	-0.849813	-4.88941e-10
119008174	chr11:119008174:TAA:T	3.87342e-24	-2.03058	-4.88941e-10
119008250	chr11:119008250:C:T	4.12663e-24	-0.471837	-1.49542
119008451	chr11:119008451:T:C	3.63468e-23	-4.79564e-10	0.208388
119008612	chr11:119008612:A:C	1.21386e-23	-4.79564e-10	-0.888325
119008700	chr11:119008700:GAC:G	2.59994e-23	-4.79564e-10	-0.126643
119009004	chr11:119009004:C:T	1.07012e-23	-4.79564e-10	-1.01436
119009209	chr11:119009209:A:G	1.09156e-23	-4.79564e-10	-0.994525
119009302	chr11:119009302:G:A	1.08589e-22	2.05805	-0.755203
119009405	chr11:119009405:G:A	2.8568e-23	-4.79564e-10	-0.0324301
119009958	chr11:119009958:T:C	6.68822e-23	0.992618	-0.174403
119009984	chr11:119009984:A:G	1.03971e-23	-4.79564e-10	-1.0432
119010017	chr11:119010017:T:A	6.02936e-24	-0.130361	-1.45771
119010030	chr11:119010030:T:C	1.6143e-22	2.2148	-0.515446
119010983	chr11:119010983:G:A	1.06877e-23	-4.79564e-10	-1.01562
119011422	chr11:119011422:G:A	4.28708e-24	-1.92911	-4.88941e-10
119011428	chr11:119011428:C:T	3.24785e-24	-0.728978	-1.47775
119012067	chr11:119012067:C:G	6.58088e-24	-4.79564e-10	-1.50055
119012557	chr11:119012557:T:C	3.03033e-22	-4.79564e-10	2.32913
119012623	chr11:119012623:A:G	1.08414e-23	-4.79564e-10	-1.00135
119012654	chr11:119012654:G:C	4.21738e-24	-1.9455	-4.88941e-10
119012844	chr11:119012844:A:G	6.66995e-24	-4.79564e-10	-1.48711
119013280	chr11:119013280:G:A	1.05849e-23	-4.79564e-10	-1.02529
119013395	chr11:119013395:A:G	4.26821e-24	-1.93352	-4.88941e-10
119013486	chr11:119013486:C:T	3.27239e-23	-4.79564e-10	0.103388
119013557	chr11:119013557:G:A	6.51746e-24	-4.79564e-10	-1.51023
119013613	chr11:119013613:G:A	9.24796e-24	-0.360761	-0.799553
119013660	chr11:119013660:T:C	9.51173e-24	-0.328815	-0.803377
119013706	chr11:119013706:A:G	6.68595e-24	-4.79564e-10	-1.48471
119013945	chr11:119013945:C:T	6.69767e-24	-4.79564e-10	-1.48296
119013998	chr11:119013998:G:A	1.14322e-23	-0.102367	-0.84592
119014016	chr11:119014016:T:C	1.00749e-23	-0.092052	-0.982616
119014085	chr11:119014085:C:T	6.72129e-24	-4.79564e-10	-1.47944
119014180	chr11:119014180:C:T	6.76053e-24	-4.79564e-10	-1.47362
119014335	chr11:119014335:A:G	6.76046e-24	-4.79564e-10	-1.47363
119014451	chr11:119014451:G:A	9.75581e-24	-0.370639	-0.736216
119014453	chr11:119014453:A:G	1.03618e-23	-0.0737927	-0.972801
119014595	chr11:119014595:C:T	1.10903e-23	-4.79564e-10	-0.978642
119014674	chr11:119014674:T:G	3.54932e-23	-4.79564e-10	0.184624
119014915	chr11:119014915:G:A	6.73947e-24	-4.79564e-10	-1.47674
119014984	chr11:119014984:T:C	3.77471e-23	0.24619	-4.88941e-10
119015111	chr11:119015111:G:A	1.11508e-23	-4.79564e-10	-0.973203
119015168	chr11:119015168:A:G	1.04179e-23	-4.79564e-10	-1.04119
119015282	chr11:119015282:TAA:T	6.78932e-24	-4.79564e-10	-1.46937
119015407	chr11:119015407:C:T	1.28433e-22	1.84606	-0.375368
119015648	chr11:119015648:C:CCTA	3.31954e-23	-4.79564e-10	0.117695
119015946	chr11:119015946:G:A	1.11667e-22	2.00759	-0.676788
119016170	chr11:119016170:T:C	3.40955e-23	-4.79564e-10	0.144447
119016211	chr11:119016211:A:T	9.36705e-24	-4.79564e-10	-1.14752
119016365	chr11:119016365:C:G	7.03379e-24	-4.79564e-10	-1.43399
119016621	chr11:119016621:T:C	6.61853e-24	-4.79564e-10	-1.49484
119016721	chr11:119016721:C:T	3.60543e-23	-4.79564e-10	0.20031
119016871	chr11:119016871:C:T	7.91024e-24	-0.462095	-0.854464
119017029	chr11:119017029:G:A	3.45719e-23	-4.79564e-10	0.158323
119017178	chr11:119017178:C:T	5.96752e-24	-0.841464	-0.756922
119017235	chr11:119017235:T:G	6.53846e-24	-4.79564e-10	-1.50702
119017269	chr11:119017269:T:A	7.02101e-24	-4.79564e-10	-1.43581
119017909	chr11:119017909:A:G	1.10318e-23	0.196563	-1.18049
119018121	chr11:119018121:T:C	1.16771e-23	0.177986	-1.10507
119018158	chr11:119018158:C:G	3.72871e-23	-4.79564e-10	0.23393
119018306	chr11:119018306:G:A	7.33051e-24	-4.79564e-10	-1.39267
119018348	chr11:119018348:C:T	3.88916e-24	-2.02652	-4.88941e-10
119018361	chr11:119018361:C:T	6.53975e-24	-4.79564e-10	-1.50682
119018363	chr11:119018363:G:T	8.81262e-24	-0.407272	-0.80126
119018404	chr11:119018404:A:G	3.33745e-24	-2.17951	-4.88941e-10
119018422	chr11:119018422:A:G	8.58994e-24	0.0110886	-1.24521
119018475	chr11:119018475:T:C	5.28688e-24	-0.226883	-1.49261
119018788	chr11:119018788:A:C	3.47573e-23	-4.79564e-10	0.163672
119019100	chr11:119019100:C:T	1.44397e-23	-0.445807	-0.268927
119019267	chr11:119019267:G:A	8.45979e-24	-4.79564e-10	-1.24939
119019312	chr11:119019312:C:T	1.26363e-23	-0.516366	-0.331776
119019446	chr11:119019446:T:C	6.59326e-24	-4.79564e-10	-1.49867
119019618	chr11:119019618:T:A	5.02949e-24	-0.884018	-0.885381
119020198	chr11:119020198:C:T	7.1773e-24	-4.79564e-10	-1.41379
119020604	chr11:119020604:T:C	3.21695e-24	-2.21628	-4.88941e-10
119020780	chr11:119020780:A:G	6.75485e-24	-4.79564e-10	-1.47446
119020894	chr11:119020894:TTTGTC:T	2.07248e-23	-0.353388	-4.88941e-10
119021171	chr11:119021171:G:A	2.71321e-23	-4.79564e-10	-0.0839987
119021194	chr11:119021194:G:A	3.43046e-23	-4.79564e-10	0.150562
119021273	chr11:119021273:T:C	1.91366e-22	-4.79564e-10	1.86947
119021418	chr11:119021418:C:T	3.23034e-23	-4.79564e-10	0.0904535
119021567	chr11:119021567:C:T	4.46356e-23	1.42953	-1.01571
119022049	chr11:119022049:A:C	2.77011e-23	1.09468	-1.15793
119022077	chr11:119022077:C:T	1.23683e-23	-0.869583	-4.88941e-10
119022125	chr11:119022125:G:C	3.72401e-23	1.31437	-1.0817
119022162	chr11:119022162:C:T	4.23119e-23	1.3905	-1.03015
119022230	chr11:119022230:T:C	1.39821e-22	1.94941	-0.393765
119022279	chr11:119022279:C:T	4.96608e-24	-1.78209	-4.88941e-10
119022943	chr11:119022943:T:G	1.4807e-23	-4.79564e-10	-0.689616
119023163	chr11:119023163:C:G	4.38766e-24	-1.90592	-4.88941e-10
119023168	chr11:119023168:T:C	2.61411e-23	1.08837	-1.20958
119023290	chr11:119023290:A:G	1.16429e-22	-4.79564e-10	1.37256
119023517	chr11:119023517:G:C	2.75625e-23	-4.79564e-10	-0.0682615
119023565	chr11:119023565:C:T	4.74754e-24	-1.82709	-4.88941e-10
119023577	chr11:119023577:A:G	2.32138e-23	1.03845	-1.27843
119023837	chr11:119023837:C:T	6.58137e-24	-4.79564e-10	-1.50047
119023852	chr11:119023852:T:C	7.53171e-24	-4.79564e-10	-1.36559
119024303	chr11:119024303:A:G	7.97281e-24	-4.79564e-10	-1.30868
119024492	chr11:119024492:A:G	2.69421e-23	1.16791	-1.25894
119024922	chr11:119024922:C:T	8.39816e-24	-4.79564e-10	-1.2567
119024925	chr11:119024925:G:A	6.61086e-24	-4.79564e-10	-1.496
119024976	chr11:119024976:C:T	4.44976e-23	1.42446	-1.01374
119025405	chr11:119025405:A:G	5.01243e-24	-0.764429	-1.00837
119025421	chr11:119025421:A:G	6.55661e-24	-4.79564e-10	-1.50424
119026547	chr11:119026547:C:T	4.39925e-24	-1.90328	-4.88941e-10
119026552	chr11:119026552:C:T	2.09303e-24	-1.45419	-1.19192
119026553	chr11:119026553:G:A	9.63e-24	-4.79564e-10	-1.11983
119026762	chr11:119026762:A:G	1.02993e-23	-2.26698	1.21434
119027464	chr11:119027464:G:A	3.80243e-24	-2.04908	-4.88941e-10
119027526	chr11:119027526:C:T	1.3845e-22	-4.79564e-10	1.54579
119027552	chr11:119027552:G:A	9.58519e-24	-4.79564e-10	-1.1245
119027609	chr11:119027609:G:A	3.30373e-24	-0.97912	-1.21055
119027614	chr11:119027614:G:A	3.90375e-24	-2.02278	-4.88941e-10
119028392	chr11:119028392:A:G	1.4279e-23	-4.79564e-10	-0.725931
119028440	chr11:119028440:T:C	4.0403e-24	-1.9884	-4.88941e-10
119028690	chr11:119028690:C:T	6.94375e-24	-4.79564e-10	-1.44687
119028890	chr11:119028890:A:G	3.36117e-24	-2.17243	-4.88941e-10
119029007	chr11:119029007:G:A	1.08444e-24	-1.99373	-1.30992
119029117	chr11:119029117:A:G	1.72971e-23	-4.79564e-10	-0.534181
119029653	chr11:119029653:G:A	8.57684e-25	-2.19616	-1.34208
119029784	chr11:119029784:G:A	7.90194e-24	-1.31761	-4.88941e-10
119029905	chr11:119029905:C:T	2.9053e-23	-4.79564e-10	-0.0155952
119030023	chr11:119030023:A:T	3.27549e-24	-2.19825	-4.88941e-10
119030818	chr11:119030818:T:G	6.81295e-24	-4.79564e-10	-1.46589
119030923	chr11:119030923:T:G	1.53472e-23	-4.79564e-10	-0.653783
119030939	chr11:119030939:C:A	8.04253e-24	-4.79564e-10	-1.29997
119031294	chr11:119031294:G:C	2.95549e-23	-4.79564e-10	0.00153104
119031374	chr11:119031374:G:A	1.36661e-23	-4.79564e-10	-0.769802
119031484	chr11:119031484:T:C	1.24484e-23	-0.863122	-4.88941e-10
119031565	chr11:119031565:T:C	1.24654e-23	-4.79564e-10	-0.861764
119031899	chr11:119031899:A:T	2.0081e-24	-1.17722	-1.5103
119032039	chr11:119032039:C:T	2.26621e-24	-1.05749	-1.50912
119032189	chr11:119032189:C:T	1.17657e-23	-4.79564e-10	-0.919531
119032217	chr11:119032217:C:T	6.51544e-24	-4.79564e-10	-1.51054
119032239	chr11:119032239:G:A	6.03034e-23	-4.79564e-10	0.714671
119032941	chr11:119032941:G:A	3.48059e-24	-1.35715	-0.780367
119032993	chr11:119032993:ATCTGCCCCCCTTGGCC:A	2.03051e-24	-1.16549	-1.51094
119033074	chr11:119033074:T:C	8.15124e-24	-4.79564e-10	-1.28655
119033101	chr11:119033101:A:T	1.02895e-23	-4.79564e-10	-1.0536
119033523	chr11:119033523:G:T	3.59831e-24	-0.603303	-1.50095
119033531	chr11:119033531:G:T	1.27229e-23	-4.79564e-10	-0.841315
119033532	chr11:119033532:T:C	1.02621e-23	-4.79564e-10	-1.05626
119034190	chr11:119034190:G:A	2.17591e-23	-0.302485	-0.00220221
119034606	chr11:119034606:C:T	1.46433e-23	-4.79564e-10	-0.700733
119034722	chr11:119034722:C:T	9.14367e-24	-4.79564e-10	-1.17166
119035055	chr11:119035055:G:A	6.52237e-24	-4.79564e-10	-1.50948
119035309	chr11:119035309:G:A	7.44245e-24	-4.79564e-10	-1.37752
119035355	chr11:119035355:G:A	1.2732e-23	-4.79564e-10	-0.8406
119035441	chr11:119035441:A:G	3.28373e-24	-2.19574	-4.88941e-10
119037213	chr11:119037213:T:G	1.39986e-23	-4.79564e-10	-0.745757
119037428	chr11:119037428:C:A	6.51568e-24	-4.79564e-10	-1.51051
119037657	chr11:119037657:G:C	7.046e-24	-4.79564e-10	-1.43226
119038101	chr11:119038101:C:T	7.16121e-24	-4.79564e-10	-1.41604
119038341	chr11:119038341:A:T	7.14934e-24	-4.79564e-10	-1.4177
119038443	chr11:119038443:C:T	6.94079e-24	-4.79564e-10	-1.4473
119038970	chr11:119038970:A:G	7.06653e-24	-4.79564e-10	-1.42935
119039539	chr11:119039539:C:A	6.51454e-24	-4.79564e-10	-1.51068
119039931	chr11:119039931:C:T	7.04818e-24	-4.79564e-10	-1.43195
119040240	chr11:119040240:A:G	6.55437e-24	-4.79564e-10	-1.50459
119040329	chr11:119040329:C:T	1.52824e-24	-1.45157	-1.50903
119040429	chr11:119040429:T:G	1.6261e-24	-1.38899	-1.50954
119040512	chr11:119040512:G:A	6.9667e-24	-4.79564e-10	-1.44358
119040640	chr11:119040640:A:C	2.15393e-24	-1.41739	-1.20003
119040756	chr11:119040756:A:G	6.58981e-24	-4.79564e-10	-1.49919
119040852	chr11:119040852:T:C	7.02987e-24	-4.79564e-10	-1.43455
119040916	chr11:119040916:T:G	4.11633e-24	-1.96976	-4.88941e-10
119040917	chr11:119040917:C:T	1.24098e-23	-0.866232	-4.88941e-10
119041079	chr11:119041079:T:C	7.03378e-24	-4.79564e-10	-1.43399
119041470	chr11:119041470:G:A	4.29164e-23	-4.79564e-10	0.374536
119041497	chr11:119041497:T:C	2.97304e-21	6.08623	-1.47361
119041787	chr11:119041787:C:T	9.79658e-23	-4.79564e-10	1.1999
119041860	chr11:119041860:A:G	6.99061e-24	-4.79564e-10	-1.44015
119041992	chr11:119041992:T:C	3.62121e-24	-1.44341	-0.654504
119042272	chr11:119042272:G:C	1.793e-24	-1.40701	-1.39382
119042743	chr11:119042743:C:T	7.28068e-24	-4.79564e-10	-1.39949
119043053	chr11:119043053:G:A	1.19778e-23	-0.901666	-4.88941e-10
119043282	chr11:119043282:C:T	1.8472e-24	-1.86318	-0.907866
119043652	chr11:119043652:G:A	1.06926e-23	-4.79564e-10	-1.01517
119043805	chr11:119043805:A:G	1.65438e-23	-4.79564e-10	-0.578707
119044211	chr11:119044211:AAC:A	3.54495e-24	-2.11919	-4.88941e-10
119044909	chr11:119044909:T:G	8.40353e-24	-4.79564e-10	-1.25607
119045044	chr11:119045044:G:C	1.73062e-24	-1.85838	-0.977856
119045139	chr11:119045139:G:C	6.51542e-24	-4.79564e-10	-1.51055
119045230	chr11:119045230:C:T	6.54066e-24	-4.79564e-10	-1.50668
119045232	chr11:119045232:A:G	1.80033e-24	-1.47965	-1.31709
119045331	chr11:119045331:T:C	7.17918e-24	-4.79564e-10	-1.41353
119045844	chr11:119045844:G:C	6.84377e-24	-4.79564e-10	-1.46138
119046212	chr11:119046212:C:T	9.5436e-24	-4.79564e-10	-1.12885
119046875	chr11:119046875:C:T	9.58868e-25	-2.2807	-1.14602
119047038	chr11:119047038:C:T	8.47983e-24	-4.79564e-10	-1.24703
119047087	chr11:119047087:G:A	8.57481e-24	-4.79564e-10	-1.23589
119047102	chr11:119047102:T:G	3.58392e-24	-1.21003	-0.898231
119047304	chr11:119047304:CCTT:C	8.15487e-24	-4.79564e-10	-1.2861
119047825	chr11:119047825:G:A	7.27783e-24	-4.79564e-10	-1.39989
119047863	chr11:119047863:C:T	1.97083e-23	-4.79564e-10	-0.403677
119048093	chr11:119048093:C:T	6.73012e-24	-4.79564e-10	-1.47812
119048144	chr11:119048144:A:G	6.53922e-24	-4.79564e-10	-1.5069
119048269	chr11:119048269:C:T	8.84041e-23	-4.79564e-10	1.0972
119048420	chr11:119048420:G:A	1.41583e-24	-1.53161	-1.50539
119048649	chr11:119048649:G:A	7.38446e-24	-4.79564e-10	-1.38534
119049400	chr11:119049400:A:G	1.48392e-22	2.93444	-1.3193
119049404	chr11:119049404:G:C	3.6323e-23	-4.79564e-10	0.207734
119049895	chr11:119049895:C:T	6.81859e-24	-4.79564e-10	-1.46507
119050027	chr11:119050027:C:T	6.55865e-24	-4.79564e-10	-1.50393
119050594	chr11:119050594:A:G	1.38426e-22	2.89212	-1.3465
119050637	chr11:119050637:T:C	6.86063e-24	-4.79564e-10	-1.45892
119050666	chr11:119050666:C:T	6.52075e-24	-4.79564e-10	-1.50973
119051309	chr11:119051309:C:T	6.79647e-24	-4.79564e-10	-1.46831
119051488	chr11:119051488:G:A	1.00687e-24	-2.03657	-1.3413
119051699	chr11:119051699:G:A	6.52146e-24	-4.79564e-10	-1.50962
119051891	chr11:119051891:C:T	7.02352e-24	-4.79564e-10	-1.43545
119052531	chr11:119052531:G:A	6.68174e-24	-4.79564e-10	-1.48534
119052557	chr11:119052557:C:T	3.39673e-24	-2.1619	-4.88941e-10
119053500	chr11:119053500:A:G	2.763e-22	3.6297	-1.39293
119053625	chr11:119053625:G:A	1.41823e-23	-4.79564e-10	-0.732723
119053876	chr11:119053876:C:T	3.02489e-24	-2.27784	-4.88941e-10
119054123	chr11:119054123:T:A	1.16752e-23	-4.79564e-10	-0.927254
119054662	chr11:119054662:C:T	8.02488e-24	-4.79564e-10	-1.30217
119054818	chr11:119054818:C:T	1.50436e-23	-4.79564e-10	-0.673768
119055123	chr11:119055123:A:G	8.17001e-24	-4.79564e-10	-1.28425
119055223	chr11:119055223:G:A	1.55881e-24	-1.54329	-1.3975
119055241	chr11:119055241:C:T	7.3565e-24	-4.79564e-10	-1.38913
119056660	chr11:119056660:T:C	3.23406e-24	-2.21098	-4.88941e-10
119057196	chr11:119057196:C:G	1.04041e-24	-1.83585	-1.50925
119057237	chr11:119057237:G:T	6.59796e-24	-4.79564e-10	-1.49796
119057538	chr11:119057538:G:A	3.79496e-24	-1.19333	-0.857713
119057542	chr11:119057542:C:T	4.22568e-24	-0.672607	-1.27093
119057682	chr11:119057682:C:G	5.93198e-22	4.42311	-1.4223
119057719	chr11:119057719:C:T	6.55214e-24	-4.79564e-10	-1.50493
119058055	chr11:119058055:G:A	7.88757e-25	-2.13047	-1.49154
119058406	chr11:119058406:T:C	8.48867e-24	-4.79564e-10	-1.24598
119058771	chr11:119058771:C:T	1.21656e-23	-4.79564e-10	-0.886107
119059070	chr11:119059070:C:G	1.89066e-24	-1.27372	-1.47407
119059217	chr11:119059217:G:A	2.34134e-23	1.06794	-1.29934
119059491	chr11:119059491:A:G	4.48316e-23	1.79594	-1.37774
119059624	chr11:119059624:C:T	1.0571e-24	-1.82837	-1.50081
119059686	chr11:119059686:G:A	5.86758e-24	-1.61528	-4.88941e-10
119060131	chr11:119060131:ACT:A	9.14383e-24	-4.79564e-10	-1.17164
119060319	chr11:119060319:A:G	2.12373e-24	-1.51908	-1.11246
119060388	chr11:119060388:T:C	6.18371e-22	4.55181	-1.50944
119060889	chr11:119060889:C:T	6.61893e-24	-4.79564e-10	-1.49478
119061147	chr11:119061147:G:A	8.57981e-24	-4.79564e-10	-1.23531
119061165	chr11:119061165:A:G	3.61382e-24	-2.09995	-4.88941e-10
119061609	chr11:119061609:C:T	1.42294e-22	3.08386	-1.51068
119061734	chr11:119061734:T:C	2.39223e-22	3.50417	-1.4115
119061806	chr11:119061806:G:T	8.48308e-24	-4.79564e-10	-1.24664
119061811	chr11:119061811:T:C	8.49476e-24	-4.79564e-10	-1.24527
119061899	chr11:119061899:T:C	4.91673e-22	4.23383	-1.42073
119061939	chr11:119061939:T:A	9.66116e-24	-4.79564e-10	-1.1166
119062148	chr11:119062148:G:A	1.30207e-24	-1.66321	-1.45755
119062202	chr11:119062202:T:C	2.612e-23	-4.79564e-10	-0.122017
119062296	chr11:119062296:A:C	1.17524e-23	-4.79564e-10	-0.920658
119062357	chr11:119062357:G:A	7.8111e-24	-4.79564e-10	-1.32917
119062537	chr11:119062537:A:ACTT	1.46265e-22	3.11081	-1.51011
119064664	chr11:119064664:C:T	2.62679e-24	-0.97572	-1.44324
119064719	chr11:119064719:TAAAATA:T	4.08351e-24	-0.671368	-1.30639
119065687	chr11:119065687:C:G	1.84467e-24	-1.29792	-1.4745
119065699	chr11:119065699:G:A	3.85719e-23	1.47241	-1.20461
119065745	chr11:119065745:C:T	3.01856e-24	-2.27994	-4.88941e-10
119066199	chr11:119066199:T:C	6.62061e-22	4.18836	-1.07772
119066363	chr11:119066363:G:A	6.51739e-24	-4.79564e-10	-1.51024
119066439	chr11:119066439:G:C	3.68954e-24	-0.568981	-1.51023
119066733	chr11:119066733:G:A	3.36276e-24	-0.662905	-1.50905
119066807	chr11:119066807:T:C	3.44932e-24	-0.635745	-1.5108
119066912	chr11:119066912:T:TG	4.01271e-24	-0.484765	-1.51048
119066952	chr11:119066952:C:A	8.58695e-24	-4.79564e-10	-1.23447
119067026	chr11:119067026:C:T	8.52303e-24	-4.79564e-10	-1.24195
119067065	chr11:119067065:C:T	1.09772e-23	-4.79564e-10	-0.988899
119067169	chr11:119067169:A:G	6.95556e-24	-4.79564e-10	-1.44518
119067235	chr11:119067235:C:T	6.51273e-24	-4.79564e-10	-1.51096
119067274	chr11:119067274:G:A	3.40602e-24	-0.648354	-1.51082
119067405	chr11:119067405:C:G	6.54786e-24	-4.79564e-10	-1.50558
119067448	chr11:119067448:C:CATTCTT	8.86019e-23	-4.79564e-10	1.09944
119067529	chr11:119067529:C:T	6.7715e-24	-4.79564e-10	-1.47199
119067770	chr11:119067770:T:A	1.85831e-23	-4.79564e-10	-0.462464
119068171	chr11:119068171:C:T	7.07851e-22	4.20344	-1.02592
119068284	chr11:119068284:G:A	8.49123e-24	-4.79564e-10	-1.24568
119068682	chr11:119068682:G:A	7.17349e-24	-4.79564e-10	-1.41433
119068741	chr11:119068741:C:T	3.74769e-24	-2.06358	-4.88941e-10
119068746	chr11:119068746:C:T	7.77863e-24	-4.79564e-10	-1.33334
119069099	chr11:119069099:G:A	7.51606e-24	-4.79564e-10	-1.36767
119069682	chr11:119069682:A:AC	7.18497e-24	-4.79564e-10	-1.41273
119069739	chr11:119069739:C:T	7.32361e-24	-4.79564e-10	-1.39361
119070460	chr11:119070460:T:C	8.50018e-24	-4.79564e-10	-1.24463
119070660	chr11:119070660:C:T	6.59763e-24	-4.79564e-10	-1.49801
119070670	chr11:119070670:A:T	6.55964e-24	-4.79564e-10	-1.50378
119071034	chr11:119071034:T:C	6.71472e-24	-4.79564e-10	-1.48042
119071338	chr11:119071338:G:A	4.823e-24	-0.3108	-1.50052
119071357	chr11:119071357:T:C	4.65644e-24	-0.345817	-1.50065
119071506	chr11:119071506:A:G	1.76519e-23	-4.79564e-10	-0.513875
119071891	chr11:119071891:C:A	6.55713e-24	-4.79564e-10	-1.50417
119071898	chr11:119071898:C:T	1.0341e-23	-4.79564e-10	-1.04861
119071928	chr11:119071928:A:C	4.60621e-24	-0.356825	-1.50049
119071944	chr11:119071944:T:A	2.793e-24	-1.21023	-1.14737
119072069	chr11:119072069:G:C	6.69103e-24	-4.79564e-10	-1.48395
119072218	chr11:119072218:G:A	1.11802e-24	-1.96771	-1.30545
119072426	chr11:119072426:T:A	1.68522e-23	-4.79564e-10	-0.560238
119072427	chr11:119072427:A:G	6.92377e-24	-4.79564e-10	-1.44976
119072429	chr11:119072429:T:C	1.61067e-23	-4.79564e-10	-0.605482
119072579	chr11:119072579:AC:A	6.88662e-24	-1.45514	-4.88941e-10
119072723	chr11:119072723:A:G	5.11061e-24	-0.244043	-1.50936
119072889	chr11:119072889:T:C	6.59637e-24	-4.79564e-10	-1.4982
119073598	chr11:119073598:T:C	9.20003e-24	-4.79564e-10	-1.16551
119073965	chr11:119073965:C:T	2.79723e-24	-1.2177	-1.13839
119074073	chr11:119074073:T:C	1.84576e-24	-1.39454	-1.37729
119074156	chr11:119074156:A:G	9.12335e-24	-4.79564e-10	-1.17388
119074199	chr11:119074199:T:C	1.73727e-21	5.58184	-1.50649
119074231	chr11:119074231:C:T	6.92168e-24	-4.79564e-10	-1.45006
119074437	chr11:119074437:G:A	1.64795e-23	-4.79564e-10	-0.582601
119074596	chr11:119074596:G:T	3.11127e-24	-2.24969	-4.88941e-10
119074606	chr11:119074606:C:T	1.91198e-23	-0.433995	-4.88941e-10
119074627	chr11:119074627:A:G	3.41377e-24	-0.690667	-1.46623
119074792	chr11:119074792:T:C	9.31263e-23	1.14924	-4.88941e-10
119074821	chr11:119074821:T:TA	6.86721e-24	-4.79564e-10	-1.45796
119074990	chr11:119074990:G:T	7.71185e-24	-4.79564e-10	-1.34196
119075032	chr11:119075032:T:C	1.87787e-24	-1.34925	-1.40533
119075037	chr11:119075037:C:T	1.01135e-23	-4.79564e-10	-1.07084
119075311	chr11:119075311:G:A	6.56101e-24	-4.79564e-10	-1.50357
119075576	chr11:119075576:G:A	7.46257e-24	-4.79564e-10	-1.37482
119075724	chr11:119075724:C:T	6.83679e-24	-4.79564e-10	-1.4624
119076444	chr11:119076444:T:C	3.49255e-24	-0.629067	-1.50502
119076458	chr11:119076458:A:G	5.97258e-24	-0.0883019	-1.50924
119076924	chr11:119076924:C:T	8.94415e-25	-1.98574	-1.51056
119077145	chr11:119077145:G:A	1.01771e-23	-4.79564e-10	-1.06458
119077156	chr11:119077156:G:A	6.86099e-24	-4.79564e-10	-1.45887
119077223	chr11:119077223:C:T	1.30621e-22	1.48758	-4.88941e-10
119077759	chr11:119077759:G:A	7.11087e-24	-4.79564e-10	-1.42309
119077897	chr11:119077897:G:A	9.81768e-24	-4.79564e-10	-1.10053
119078567	chr11:119078567:C:G	6.65462e-24	-4.79564e-10	-1.48941
119078621	chr11:119078621:C:T	3.78936e-24	-0.599462	-1.45306
119079047	chr11:119079047:C:T	6.7668e-24	-4.79564e-10	-1.47269
119079089	chr11:119079089:G:A	5.3934e-24	-0.317043	-1.3825
119079170	chr11:119079170:G:A	3.42961e-24	-2.15227	-4.88941e-10
119079821	chr11:119079821:G:A	1.1294e-23	-4.79564e-10	-0.960449
119080065	chr11:119080065:T:C	1.09945e-23	-4.79564e-10	-0.987319
119080327	chr11:119080327:G:C	6.52763e-24	-4.79564e-10	-1.50867
119080529	chr11:119080529:T:C	1.30418e-24	-1.87829	-1.24085
119080932	chr11:119080932:T:A	1.09737e-24	-1.96794	-1.32387
119081014	chr11:119081014:A:G	6.51397e-24	-4.79564e-10	-1.51077
119081463	chr11:119081463:A:G	4.02282e-24	-0.609367	-1.38337
119081661	chr11:119081661:A:G	4.60725e-24	-0.451046	-1.40604
119082492	chr11:119082492:C:T	3.965e-24	-0.525865	-1.48135
119083338	chr11:119083338:G:A	8.52445e-24	-4.79564e-10	-1.24178
119083356	chr11:119083356:T:C	4.04029e-24	-0.52192	-1.46648
119083502	chr11:119083502:G:T	7.26989e-24	-4.79564e-10	-1.40098
119083555	chr11:119083555:G:A	2.36084e-24	-1.02864	-1.49706
119083740	chr11:119083740:C:T	6.87216e-24	-4.79564e-10	-1.45724
119083882	chr11:119083882:G:A	1.13219e-23	-4.79564e-10	-0.957974
119084095	chr11:119084095:T:C	1.02614e-21	5.05838	-1.50953
119084126	chr11:119084126:C:A	8.86244e-24	-4.79564e-10	-1.2029
119084309	chr11:119084309:GC:G	3.81469e-24	-0.626878	-1.41898
119084604	chr11:119084604:G:A	1.13454e-24	-2.03821	-1.22028
119084613	chr11:119084613:G:A	1.43682e-23	-4.79564e-10	-0.719701
119085980	chr11:119085980:G:A	6.63312e-24	-4.79564e-10	-1.49264
119086381	chr11:119086381:G:A	3.52296e-24	-0.768502	-1.35691
119086536	chr11:119086536:T:C	3.32732e-24	-0.905614	-1.27694
119086647	chr11:119086647:G:A	5.63725e-24	-0.57375	-1.08157
119086724	chr11:119086724:G:A	1.5659e-23	-4.79564e-10	-0.633669
119086778	chr11:119086778:C:T	1.10471e-23	-4.79564e-10	-0.98255
119086987	chr11:119086987:C:T	2.58124e-23	-4.79564e-10	-0.133864
119087081	chr11:119087081:G:A	1.15935e-23	-4.79564e-10	-0.934275
119087239	chr11:119087239:AG:A	2.25011e-24	-1.06408	-1.50966
119087417	chr11:119087417:C:A	4.89227e-24	-0.68651	-1.11055
119087519	chr11:119087519:G:A	1.18458e-24	-2.01837	-1.19696
119088129	chr11:119088129:G:C	6.51265e-24	-4.79564e-10	-1.51097
119088159	chr11:119088159:G:T	2.20389e-23	0.156898	-0.448808
119088206	chr11:119088206:AG:A	2.75162e-23	-4.79564e-10	-0.0699433
119088353	chr11:119088353:T:C	8.34014e-24	-4.79564e-10	-1.26364
119088570	chr11:119088570:T:C	1.21005e-24	-2.20435	-0.989703
119088621	chr11:119088621:G:A	7.7341e-25	-2.2807	-1.36096
119089022	chr11:119089022:C:T	7.95259e-25	-2.12316	-1.49065
119089621	chr11:119089621:AGAAGGGGT:A	1.77773e-23	-0.506796	-4.88941e-10
119090307	chr11:119090307:C:T	1.36146e-22	-4.79564e-10	1.52901
119090364	chr11:119090364:T:C	7.18634e-24	-4.79564e-10	-1.41254
119090742	chr11:119090742:C:G	9.58372e-24	-4.79564e-10	-1.12465
119090911	chr11:119090911:G:C	7.29192e-24	-4.79564e-10	-1.39795
119091300	chr11:119091300:C:G	8.76659e-23	-4.79564e-10	1.08882
119091969	chr11:119091969:T:G	2.12388e-23	-4.79564e-10	-0.328886
119092094	chr11:119092094:A:G	1.48106e-24	-2.12312	-0.86884
119092581	chr11:119092581:C:T	1.96502e-24	-1.47197	-1.23724
119092598	chr11:119092598:A:G	7.60866e-24	-4.79564e-10	-1.35543
119093867	chr11:119093867:C:T	4.27011e-24	-1.93308	-4.88941e-10
119093951	chr11:119093951:G:T	6.52896e-24	-4.79564e-10	-1.50847
119094338	chr11:119094338:G:A	9.34049e-25	-2.20264	-1.2503
119094643	chr11:119094643:C:T	6.51264e-24	-4.79564e-10	-1.51097
119094769	chr11:119094769:G:A	8.83816e-25	-2.15896	-1.34926
119095541	chr11:119095541:T:G	6.5463e-24	-4.79564e-10	-1.50582
119096070	chr11:119096070:A:C	1.2389e-24	-2.05608	-1.11441
119096261	chr11:119096261:G:T	1.25746e-23	-4.79564e-10	-0.853036
119096571	chr11:119096571:A:C	8.19114e-24	-4.79564e-10	-1.28166
119096581	chr11:119096581:A:G	1.54689e-24	-2.01659	-0.931886
119096839	chr11:119096839:C:T	1.00052e-23	-4.79564e-10	-1.08161
119097048	chr11:119097048:T:C	4.5055e-21	6.34751	-1.31917
119097569	chr11:119097569:C:T	3.43117e-24	-2.15182	-4.88941e-10
119098064	chr11:119098064:C:T	8.30312e-24	-4.79564e-10	-1.26809
119098249	chr11:119098249:TAG:T	1.53277e-24	-2.06402	-0.89362
119098677	chr11:119098677:C:T	9.63587e-24	-4.79564e-10	-1.11923
119099199	chr11:119099199:C:A	6.89104e-24	-4.79564e-10	-1.4545
119099343	chr11:119099343:G:C	3.06023e-24	-2.26623	-4.88941e-10
119099356	chr11:119099356:G:A	7.19625e-24	-4.79564e-10	-1.41116
119099488	chr11:119099488:T:C	6.57627e-24	-4.79564e-10	-1.50125
119099766	chr11:119099766:G:A	5.42076e-14	22.8166	-1.48525
119099972	chr11:119099972:C:T	1.77514e-13	23.6612	-1.1436
119099986	chr11:119099986:C:A	2.1157e-24	-1.94628	-0.689052
119100541	chr11:119100541:A:G	1.26045e-20	6.97558	-0.918485
119102402	chr11:119102402:A:G	7.67862e-25	-2.16789	-1.48097
119102423	chr11:119102423:G:A	8.61955e-20	9.21366	-1.23401
119102468	chr11:119102468:T:C	7.38843e-24	-4.79564e-10	-1.3848
119102757	chr11:119102757:C:G	9.44955e-24	-4.79564e-10	-1.13875
119103280	chr11:119103280:G:A	2.60922e-22	2.1795	-4.88941e-10
119103308	chr11:119103308:T:G	7.53762e-24	-4.79564e-10	-1.36481
119103411	chr11:119103411:G:A	1.80541e-24	-1.34045	-1.45348
119103775	chr11:119103775:A:G	2.05198e-24	-2.01461	-0.651299
119103878	chr11:119103878:G:T	5.78426e-13	24.9087	-1.20981
119104159	chr11:119104159:A:G	1.09033e-24	-1.81511	-1.48313
119104168	chr11:119104168:T:A	9.80371e-25	-1.90256	-1.50198
119104403	chr11:119104403:A:G	1.16882e-24	-1.72026	-1.50846
119104517	chr11:119104517:T:C	6.9786e-24	-4.79564e-10	-1.44187
119104645	chr11:119104645:G:A	1.53029e-12	26.1673	-1.49552
119104978	chr11:119104978:C:T	2.93312e-23	-4.79564e-10	-0.00606621
119105217	chr11:119105217:A:G	1.08076e-24	-1.79977	-1.50728
119105395	chr11:119105395:T:C	9.47229e-24	-4.79564e-10	-1.13635
119105597	chr11:119105597:G:A	1.12832e-23	-4.79564e-10	-0.961404
119107201	chr11:119107201:A:G	1.09647e-24	-2.14765	-1.14496
119107216	chr11:119107216:A:C	7.84714e-17	16.2865	-1.49301
119107422	chr11:119107422:C:G	1.63534e-24	-2.20704	-0.685826
119107609	chr11:119107609:C:T	8.14187e-17	16.3106	-1.48017
119107701	chr11:119107701:G:C	1.19479e-24	-1.7715	-1.43525
119108316	chr11:119108316:T:C	1.16073e-24	-1.80297	-1.4327
119108903	chr11:119108903:T:C	3.21554e-24	-2.21672	-4.88941e-10
119110553	chr11:119110553:G:A	8.4182e-23	-4.79564e-10	1.04826
119111778	chr11:119111778:T:C	6.83635e-24	-4.79564e-10	-1.46246
119111960	chr11:119111960:T:C	7.8923e-24	-2.00061	0.681785
119111961	chr11:119111961:G:A	7.94444e-24	-1.97185	0.659607
119112008	chr11:119112008:A:T	6.90434e-22	3.1526	-4.88941e-10
119112645	chr11:119112645:CAG:C	6.52229e-24	-4.79564e-10	-1.50949
119112724	chr11:119112724:C:T	2.90599e-11	27.6157	-4.88941e-10
119113366	chr11:119113366:C:T	3.04261e-24	-2.272	-4.88941e-10
119113577	chr11:119113577:A:C	3.49121e-24	-1.70378	-0.430683
119113730	chr11:119113730:T:G	7.95628e-23	-4.79564e-10	0.99183
119113939	chr11:119113939:A:G	6.52434e-24	-4.79564e-10	-1.50918
119114441	chr11:119114441:T:C	1.87506e-24	-2.22368	-0.5324
119114615	chr11:119114615:A:C	9.03456e-25	-2.1314	-1.35484
119115408	chr11:119115408:C:T	1.07908e-12	25.6705	-1.34808
119115666	chr11:119115666:G:T	1.44915e-23	-4.79564e-10	-0.711157
119115746	chr11:119115746:G:A	1.48283e-12	25.9905	-1.35027
119115920	chr11:119115920:G:A	5.47957e-24	-1.86376	0.180065
119115949	chr11:119115949:C:T	1.21629e-19	8.51859	-0.194573
119116262	chr11:119116262:C:T	8.30717e-13	25.5567	-1.49589
119116950	chr11:119116950:G:C	3.59883e-24	-2.10411	-4.88941e-10
119118035	chr11:119118035:C:T	3.15203e-12	26.9053	-1.51097
119118476	chr11:119118476:C:T	3.04539e-24	-2.27109	-4.88941e-10
119118564	chr11:119118564:C:G	1.52754e-23	-4.79564e-10	-0.658477
119119029	chr11:119119029:G:A	5.49786e-24	-1.93083	0.250466
119119793	chr11:119119793:T:TA	1.42513e-23	-4.79564e-10	-0.72787
119120307	chr11:119120307:G:A	2.25281e-24	-1.84329	-0.729246
119120309	chr11:119120309:C:A	1.90889e-19	8.23822	0.536511
119121467	chr11:119121467:T:C	6.12792e-24	-2.27186	0.699995
119121792	chr11:119121792:T:G	2.05761e-19	8.22417	0.625581
119122209	chr11:119122209:A:C	5.50783e-24	-2.27857	0.600026
119122501	chr11:119122501:C:T	6.52743e-24	-4.79564e-10	-1.5087
119122839	chr11:119122839:T:C	3.86225e-24	-2.26676	0.233295
119122922	chr11:119122922:G:A	4.02066e-24	-2.26113	0.267855
119123506	chr11:119123506:C:G	6.7211e-24	-4.79564e-10	-1.47947
119123806	chr11:119123806:G:A	2.22372e-23	-4.79564e-10	-0.28295
119124578	chr11:119124578:G:A	8.74484e-24	-4.79564e-10	-1.21625
119124615	chr11:119124615:T:C	6.2845e-24	-1.52398	-0.0226534
119124771	chr11:119124771:C:T	7.53923e-20	7.25384	0.591907
119125195	chr11:119125195:C:T	3.07451e-24	-2.26157	-4.88941e-10
119125981	chr11:119125981:A:G	1.82671e-23	-4.79564e-10	-0.479616
119126071	chr11:119126071:A:G	1.60732e-24	-2.24811	-0.662034
119127159	chr11:119127159:C:T	1.85976e-19	7.76923	0.979426
119127810	chr11:119127810:G:T	7.8805e-24	-4.79564e-10	-1.32033
119127876	chr11:119127876:A:T	1.25671e-23	-4.79564e-10	-0.853633
119128000	chr11:119128000:C:T	7.00461e-24	-4.79564e-10	-1.43815
119128350	chr11:119128350:G:A	6.74434e-24	-4.79564e-10	-1.47601
119128409	chr11:119128409:G:A	6.52006e-24	-4.79564e-10	-1.50983
119129167	chr11:119129167:A:G	1.44811e-21	4.86865	-0.97535
119129360	chr11:119129360:A:G	1.98266e-19	7.95811	0.854543
119129621	chr11:119129621:C:T	3.8224e-09	34.0057	-1.51071
119130295	chr11:119130295:C:T	9.49166e-24	-4.79564e-10	-1.1343
119131729	chr11:119131729:A:G	1.79351e-09	33.1111	-1.37282
119131808	chr11:119131808:A:T	6.65434e-24	-4.79564e-10	-1.48945
119131976	chr11:119131976:T:C	1.20658e-23	-4.79564e-10	-0.894346
119133299	chr11:119133299:G:T	5.83216e-24	-2.27679	0.655459
119133309	chr11:119133309:G:A	6.53581e-24	-4.79564e-10	-1.50742
119133976	chr11:119133976:T:A	3.19221e-19	8.22414	1.06479
119134347	chr11:119134347:A:G	8.22335e-24	-4.79564e-10	-1.27774
119134422	chr11:119134422:C:T	6.09507e-24	-2.27038	0.693145
119134775	chr11:119134775:C:T	5.33677e-24	-2.27419	0.564093
119135617	chr11:119135617:C:T	1.76377e-23	-4.79564e-10	-0.51468
119135752	chr11:119135752:A:G	2.1168e-19	7.91426	0.963855
119135806	chr11:119135806:A:G	3.46644e-23	-4.79564e-10	0.160996
119136003	chr11:119136003:G:A	3.48908e-24	-2.13508	-4.88941e-10
119136012	chr11:119136012:T:C	1.06593e-19	7.75516	0.436889
119136048	chr11:119136048:AG:A	4.31228e-24	-2.25618	0.332932
119136054	chr11:119136054:G:T	5.11211e-24	-2.27558	0.522479
119136078	chr11:119136078:G:A	4.77405e-09	34.2274	-1.51019
119136267	chr11:119136267:C:T	1.55124e-23	-4.79564e-10	-0.643078
119137798	chr11:119137798:AAAG:A	1.21775e-23	-4.79564e-10	-0.885126
119137799	chr11:119137799:AAG:A	8.58764e-11	29.9876	-1.28841
119137828	chr11:119137828:G:A	1.05874e-19	7.62179	0.563502
119138282	chr11:119138282:A:G	6.52222e-24	-4.79564e-10	-1.5095
119138285	chr11:119138285:CA:C	2.03237e-24	-2.27795	-0.39756
119138659	chr11:119138659:G:A	8.37577e-24	-4.79564e-10	-1.25937
119139539	chr11:119139539:G:A	1.59917e-23	-4.79564e-10	-0.612651
119139779	chr11:119139779:T:G	1.70916e-23	-4.79564e-10	-0.546132
119139991	chr11:119139991:C:A	7.08572e-23	-4.79564e-10	0.875949
119142006	chr11:119142006:A:G	1.50336e-23	-4.79564e-10	-0.674432
119142252	chr11:119142252:T:C	1.85588e-23	0.0811748	-0.544946
119142662	chr11:119142662:G:A	1.64759e-23	-4.79564e-10	-0.582821
119142811	chr11:119142811:C:T	1.6815e-24	-2.24712	-0.617906
119142955	chr11:119142955:G:A	7.35015e-24	-4.79564e-10	-1.39
119143030	chr11:119143030:C:T	1.5347e-09	33.0872	-1.50484
119143187	chr11:119143187:G:A	1.7364e-23	-0.530321	-4.88941e-10
119143659	chr11:119143659:T:C	7.60568e-24	-4.79564e-10	-1.35582
119143764	chr11:119143764:A:T	7.83433e-20	7.32412	0.560013
119144399	chr11:119144399:G:A	1.02621e-23	-4.79564e-10	-1.05626
119144522	chr11:119144522:A:G	7.6517e-22	4.66211	-1.40673
119144661	chr11:119144661:G:A	1.05229e-09	32.7155	-1.51045
119145438	chr11:119145438:G:A	1.57493e-23	-4.79564e-10	-0.627921
119145455	chr11:119145455:G:A	1.61423e-23	-4.79564e-10	-0.603272
119145508	chr11:119145508:T:C	6.99751e-24	-4.79564e-10	-1.43916
119145651	chr11:119145651:T:C	3.96164e-10	31.7349	-1.50672
119145829	chr11:119145829:G:C	3.0414e-09	33.7578	-1.49146
119146318	chr11:119146318:T:G	7.57361e-24	-4.79564e-10	-1.36005
119146676	chr11:119146676:A:G	1.82693e-23	-4.79564e-10	-0.479497
119147140	chr11:119147140:T:C	6.676e-24	-4.79564e-10	-1.4862
119147313	chr11:119147313:T:C	3.515e-20	6.30465	0.778006
119148056	chr11:119148056:G:T	3.96554e-10	31.721	-1.49191
119148442	chr11:119148442:C:T	3.16137e-10	31.4947	-1.49227
119148572	chr11:119148572:C:T	1.26792e-10	30.0867	-0.997872
119148765	chr11:119148765:A:T	1.04357e-09	32.6824	-1.48568
119148810	chr11:119148810:C:A	2.017e-20	5.90306	0.624172
119148851	chr11:119148851:A:AG	1.81969e-23	-4.79564e-10	-0.483464
119148937	chr11:119148937:C:T	7.69311e-24	-4.79564e-10	-1.34439
119149578	chr11:119149578:G:T	6.71222e-24	-4.79564e-10	-1.48079
119149609	chr11:119149609:TAG:T	1.41569e-10	30.6624	-1.46328
119150638	chr11:119150638:C:G	9.58886e-24	-4.79564e-10	-1.12412
119151147	chr11:119151147:G:A	3.10184e-24	-2.25272	-4.88941e-10
119151194	chr11:119151194:C:G	9.76266e-24	-4.79564e-10	-1.10615
119151262	chr11:119151262:T:A	3.88416e-23	-4.79564e-10	0.274773
119151322	chr11:119151322:A:G	6.72982e-24	-4.79564e-10	-1.47817
119151668	chr11:119151668:G:A	6.73471e-24	-4.79564e-10	-1.47744
119152030	chr11:119152030:A:C	3.42956e-24	-2.15228	-4.88941e-10
119152157	chr11:119152157:A:G	6.73692e-24	-4.79564e-10	-1.47711
119152397	chr11:119152397:A:C	4.54281e-20	6.66005	0.679123
119152473	chr11:119152473:G:A	6.73994e-24	-4.79564e-10	-1.47667
119152862	chr11:119152862:G:A	6.44785e-24	-1.52097	-4.88941e-10
119152957	chr11:119152957:TCTTA:T	6.73698e-24	-4.79564e-10	-1.47711
119153883	chr11:119153883:A:G	6.86926e-24	-4.79564e-10	-1.45766
119154221	chr11:119154221:A:G	4.64121e-09	32.4154	0.273613
119154569	chr11:119154569:G:A	7.46225e-24	-4.79564e-10	-1.37486
119154733	chr11:119154733:C:G	3.71896e-23	-4.79564e-10	0.231312
119155620	chr11:119155620:A:C	6.51579e-09	33.5751	-0.546802
119155674	chr11:119155674:A:G	1.04878e-21	3.57067	-4.88941e-10
119155750	chr11:119155750:C:T	9.29434e-09	33.7935	-0.410031
119155759	chr11:119155759:A:T	3.53172e-09	31.6637	0.752132
119155933	chr11:119155933:A:G	2.06115e-23	-4.79564e-10	-0.358868
119156835	chr11:119156835:G:A	4.53772e-09	31.9052	0.761315
119156921	chr11:119156921:C:T	4.52739e-23	-4.79564e-10	0.428013
119157001	chr11:119157001:C:T	6.6964e-24	-4.79564e-10	-1.48315
119157120	chr11:119157120:A:G	3.99221e-09	32.8996	-0.361208
119157861	chr11:119157861:G:A	1.82107e-23	-4.79564e-10	-0.482708
119157992	chr11:119157992:A:C	1.0873e-22	-4.79564e-10	1.30415
119158064	chr11:119158064:A:G	1.9556e-23	-4.79564e-10	-0.411436
119158433	chr11:119158433:C:T	1.35345e-22	-4.79564e-10	1.52311
119158479	chr11:119158479:G:A	8.04298e-24	-4.79564e-10	-1.29992
119159139	chr11:119159139:T:C	9.13911e-19	11.5704	-1.22959
119159253	chr11:119159253:G:A	1.18345e-23	-4.79564e-10	-0.9137
119159378	chr11:119159378:T:A	9.08269e-25	-1.99161	-1.48932
119159379	chr11:119159379:GGGGGC:G	9.24375e-25	-1.97048	-1.49288
119159386	chr11:119159386:A:G	9.20741e-25	-1.97442	-1.49287
119159387	chr11:119159387:TAA:T	9.17098e-25	-1.98032	-1.49094
119159903	chr11:119159903:T:C	8.1448e-24	-4.79564e-10	-1.28734
119160042	chr11:119160042:T:C	1.40541e-20	7.47627	-1.31032
119160049	chr11:119160049:A:G	2.28825e-11	28.7447	-1.368
119160102	chr11:119160102:A:G	7.29074e-10	25.8055	5.03258
119160959	chr11:119160959:G:A	5.93731e-24	-1.60346	-4.88941e-10
119161980	chr11:119161980:A:C	5.17073e-11	27.0665	1.12539
119162375	chr11:119162375:C:T	1.12003e-23	-4.79564e-10	-0.968777
119162601	chr11:119162601:G:C	6.65937e-23	-4.79564e-10	0.813892
119162774	chr11:119162774:C:G	8.0944e-24	-4.79564e-10	-1.29355
119162831	chr11:119162831:T:C	4.69131e-23	-4.79564e-10	0.463579
119162905	chr11:119162905:A:C	5.7885e-24	-0.386733	-1.24211
119162909	chr11:119162909:T:C	5.24707e-23	0.575538	-4.88941e-10
119162921	chr11:119162921:A:G	9.43809e-24	-4.79564e-10	-1.13996
119162931	chr11:119162931:A:G	9.18982e-24	-4.79564e-10	-1.16662
119162981	chr11:119162981:T:C	7.85122e-24	-4.79564e-10	-1.32405
119163141	chr11:119163141:G:A	8.95572e-08	32.7648	2.88417
119163386	chr11:119163386:G:C	7.30321e-23	-4.79564e-10	0.906181
119163576	chr11:119163576:T:C	7.33315e-23	-4.79564e-10	0.910273
119163593	chr11:119163593:G:T	7.14063e-24	-4.79564e-10	-1.41892
119163665	chr11:119163665:C:T	2.83844e-08	32.0554	2.44445
119164398	chr11:119164398:G:A	8.81891e-24	-4.79564e-10	-1.20782
119165456	chr11:119165456:A:G	8.59746e-24	-4.79564e-10	-1.23325
119165801	chr11:119165801:G:T	8.55102e-24	-4.79564e-10	-1.23867
119165920	chr11:119165920:C:T	1.04757e-23	-4.79564e-10	-1.03566
119166001	chr11:119166001:C:T	6.83015e-24	-4.79564e-10	-1.46337
119166385	chr11:119166385:G:T	3.00047e-23	-4.79564e-10	0.0166357
119166683	chr11:119166683:T:C	1.78194e-23	-0.504432	-4.88941e-10
119167581	chr11:119167581:T:G	1.35799e-23	-4.79564e-10	-0.776129
119167634	chr11:119167634:G:A	5.38672e-23	-4.79564e-10	0.601804
119167918	chr11:119167918:T:G	6.89261e-24	-4.79564e-10	-1.45427
119168319	chr11:119168319:C:T	5.38475e-08	32.4607	2.67956
119168561	chr11:119168561:C:T	1.22113e-23	-4.79564e-10	-0.882359
119168929	chr11:119168929:G:A	1.26628e-23	-4.79564e-10	-0.846047
119168956	chr11:119168956:C:T	1.09025e-23	-4.79564e-10	-0.99573
119169754	chr11:119169754:G:C	8.669e-21	6.80986	-1.12707
119169776	chr11:119169776:G:A	2.28906e-23	-1.65496	1.40097
119170058	chr11:119170058:A:G	8.07849e-24	-4.79564e-10	-1.29551
119170179	chr11:119170179:G:A	8.53156e-24	-4.79564e-10	-1.24095
119170208	chr11:119170208:T:C	1.11491e-23	-4.79564e-10	-0.973363
119170826	chr11:119170826:G:A	1.16834e-23	-0.92655	-4.88941e-10
119170856	chr11:119170856:C:T	7.33637e-24	-4.79564e-10	-1.39187
119170942	chr11:119170942:A:G	1.15204e-23	-4.79564e-10	-0.940598
119170950	chr11:119170950:C:T	7.44381e-25	-2.27754	-1.40238
119171038	chr11:119171038:G:A	7.32228e-24	-4.79564e-10	-1.3938
119171068	chr11:119171068:G:A	1.06283e-23	-4.79564e-10	-1.0212
119171443	chr11:119171443:T:C	2.03724e-23	-4.79564e-10	-0.370536
119171585	chr11:119171585:G:A	7.55998e-24	-4.79564e-10	-1.36185
119171879	chr11:119171879:C:T	1.1695e-23	-4.79564e-10	-0.925553
119172102	chr11:119172102:A:G	9.85483e-24	-4.79564e-10	-1.09676
119172268	chr11:119172268:G:A	7.34005e-24	-4.79564e-10	-1.39137
119172555	chr11:119172555:G:GAT	6.1371e-13	23.5756	0.182452
119172594	chr11:119172594:G:A	3.07104e-24	-2.2627	-4.88941e-10
119172791	chr11:119172791:T:G	1.20489e-20	6.25042	-0.238406
119173036	chr11:119173036:C:T	3.07972e-21	5.15113	-0.503252
119173449	chr11:119173449:C:T	7.21914e-24	-4.79564e-10	-1.40798
119174591	chr11:119174591:T:G	9.97831e-24	-4.79564e-10	-1.0843
119174722	chr11:119174722:T:C	7.03323e-24	-4.79564e-10	-1.43407
119174824	chr11:119174824:C:T	2.33514e-22	-4.79564e-10	2.06852
119175301	chr11:119175301:CA:C	7.15479e-24	-4.79564e-10	-1.41694
119175671	chr11:119175671:T:C	8.8378e-24	-4.79564e-10	-1.20568
119175998	chr11:119175998:TCA:T	4.15539e-24	-1.96031	-4.88941e-10
119176456	chr11:119176456:C:T	6.47201e-22	3.08794	-4.88941e-10
119176735	chr11:119176735:T:A	8.83634e-24	-4.79564e-10	-1.20584
119177112	chr11:119177112:C:T	1.04273e-23	-4.79564e-10	-1.04029
119177377	chr11:119177377:C:T	8.53441e-24	-4.79564e-10	-1.24061
119177435	chr11:119177435:C:G	2.0432e-22	-4.79564e-10	1.93497
119177694	chr11:119177694:A:AC	1.214e-23	-4.79564e-10	-0.888209
119178928	chr11:119178928:T:C	8.50195e-24	-4.79564e-10	-1.24442
119178960	chr11:119178960:C:T	7.9073e-24	-4.79564e-10	-1.31693
119179240	chr11:119179240:T:C	2.72914e-23	-4.79564e-10	-0.0781443
119179312	chr11:119179312:C:A	8.00538e-24	-4.79564e-10	-1.3046
119179466	chr11:119179466:T:C	3.4384e-23	-4.79564e-10	0.152874
119180197	chr11:119180197:G:A	1.43612e-23	-4.79564e-10	-0.720184
119180360	chr11:119180360:T:G	1.07405e-23	-4.79564e-10	-1.01069
119181438	chr11:119181438:A:C	9.57268e-24	-4.79564e-10	-1.1258
119181790	chr11:119181790:A:G	9.20635e-24	-4.79564e-10	-1.16482
119181797	chr11:119181797:C:T	6.93381e-24	-4.79564e-10	-1.44831
119182012	chr11:119182012:T:C	9.8905e-24	-4.79564e-10	-1.09314
119182266	chr11:119182266:G:T	7.22351e-24	-4.79564e-10	-1.40738
119182684	chr11:119182684:C:G	1.90211e-23	-4.79564e-10	-0.43917
119183229	chr11:119183229:G:A	6.87177e-24	-4.79564e-10	-1.4573
119183499	chr11:119183499:G:T	3.41445e-08	32.03	2.65464
119183550	chr11:119183550:C:T	6.89556e-24	-4.79564e-10	-1.45384
119184280	chr11:119184280:C:T	1.08116e-20	6.22858	-0.324923
119184366	chr11:119184366:G:A	1.54384e-21	5.32585	-1.36854
119184653	chr11:119184653:A:G	2.4673e-24	-2.08475	-0.396846
119185564	chr11:119185564:G:A	6.31946e-08	32.6267	2.6736
119186965	chr11:119186965:C:T	1.83284e-23	-4.79564e-10	-0.476268
119187072	chr11:119187072:G:A	4.56973e-24	-1.86526	-4.88941e-10
119187454	chr11:119187454:C:A	7.48048e-24	-4.79564e-10	-1.37242
119188612	chr11:119188612:A:C	1.62106e-22	-4.79564e-10	1.70353
119188695	chr11:119188695:G:A	2.5275e-23	1.34365	-1.49856
119189321	chr11:119189321:G:C	2.61793e-21	-4.79564e-10	4.48542
119189666	chr11:119189666:G:C	7.08077e-24	-4.79564e-10	-1.42734
119190254	chr11:119190254:T:C	0.0645468	43.4834	5.65359
119190378	chr11:119190378:G:A	1.33807e-23	-4.79564e-10	-0.790907
119190543	chr11:119190543:T:TAGAC	7.88241e-24	-4.79564e-10	-1.32008
119191160	chr11:119191160:C:T	1.51919e-23	-4.79564e-10	-0.663958
119191163	chr11:119191163:G:A	6.53053e-24	-4.79564e-10	-1.50823
119191170	chr11:119191170:G:C	8.94865e-09	33.8716	-0.526029
119191589	chr11:119191589:C:T	3.27788e-24	-2.19752	-4.88941e-10
119191692	chr11:119191692:C:A	1.22285e-21	-4.79564e-10	3.72422
119191858	chr11:119191858:C:T	2.37103e-23	-4.79564e-10	-0.218808
119191961	chr11:119191961:T:C	3.76662e-24	-2.05854	-4.88941e-10
119192179	chr11:119192179:C:T	1.40106e-20	7.65948	-1.49663
119192448	chr11:119192448:C:T	1.95542e-22	-4.79564e-10	1.89106
119193117	chr11:119193117:G:A	2.34347e-22	-4.79564e-10	2.07208
119193198	chr11:119193198:C:T	6.46894e-20	8.13442	-0.441789
119193684	chr11:119193684:C:T	2.36899e-24	-1.19626	-1.32599
119193730	chr11:119193730:CCT:C	1.21848e-23	-4.79564e-10	-0.884526
119193848	chr11:119193848:G:A	6.53502e-24	-4.79564e-10	-1.50754
119193862	chr11:119193862:G:A	1.4379e-23	-4.79564e-10	-0.718951
119194334	chr11:119194334:G:A	0.0265471	42.7162	5.53234
119194392	chr11:119194392:T:C	8.17755e-21	7.12896	-1.50453
119194600	chr11:119194600:G:A	8.40272e-19	9.41778	0.838985
119195050	chr11:119195050:T:C	7.86584e-24	-4.79564e-10	-1.32219
119195457	chr11:119195457:T:C	1.4506e-22	-4.79564e-10	1.59243
119195723	chr11:119195723:ACT:A	1.76994e-23	-4.79564e-10	-0.511185
119197263	chr11:119197263:C:T	7.16978e-24	-4.79564e-10	-1.41484
119198956	chr11:119198956:G:A	7.24077e-24	-4.79564e-10	-1.40499
119199178	chr11:119199178:CCT:C	7.31115e-24	-4.79564e-10	-1.39532
119199246	chr11:119199246:C:T	1.09928e-23	-4.79564e-10	-0.987477
119199702	chr11:119199702:T:C	7.78402e-24	-4.79564e-10	-1.33264
119199946	chr11:119199946:T:A	3.38428e-24	-2.16558	-4.88941e-10
119199947	chr11:119199947:A:G	3.37147e-24	-2.16937	-4.88941e-10
119200200	chr11:119200200:G:C	3.72719e-20	7.63685	-0.495574
119200235	chr11:119200235:A:G	1.67524e-23	-4.79564e-10	-0.566178
119200239	chr11:119200239:T:C	2.66925e-06	39.5682	-0.52461
119200597	chr11:119200597:T:G	3.55063e-23	-4.79564e-10	0.184993
119200889	chr11:119200889:C:T	1.36942e-22	-4.79564e-10	1.53484
119202266	chr11:119202266:C:T	5.36756e-21	6.71436	-1.51095
119203174	chr11:119203174:G:T	8.51881e-24	-4.79564e-10	-1.24244
119203417	chr11:119203417:C:T	2.2733e-22	-4.79564e-10	2.04168
119203766	chr11:119203766:TC:T	2.0763e-21	-4.79564e-10	4.25362
119204049	chr11:119204049:C:T	9.36588e-24	-4.79564e-10	-1.14764
119204060	chr11:119204060:G:T	1.18655e-23	-4.79564e-10	-0.911087
119204613	chr11:119204613:G:A	1.1157e-08	34.0498	-0.483633
119204719	chr11:119204719:G:A	3.44441e-20	7.81882	-0.756444
119206302	chr11:119206302:C:T	8.32489e-24	-4.79564e-10	-1.26547
119207127	chr11:119207127:C:G	7.18059e-24	-4.79564e-10	-1.41334
119207183	chr11:119207183:T:C	6.78855e-24	-4.79564e-10	-1.46948
119207220	chr11:119207220:C:A	1.48849e-23	-4.79564e-10	-0.684372
119207482	chr11:119207482:G:T	7.2876e-24	-4.79564e-10	-1.39854
119207495	chr11:119207495:G:A	7.28718e-24	-4.79564e-10	-1.3986
119207891	chr11:119207891:A:G	2.86364e-23	-4.79564e-10	-0.030038
119208092	chr11:119208092:T:C	1.84308e-23	-4.79564e-10	-0.470693
119208176	chr11:119208176:A:G	1.44575e-19	7.69851	0.798325
119208283	chr11:119208283:A:G	1.0398e-19	7.77603	0.391201
119208499	chr11:119208499:C:T	2.00512e-23	-4.79564e-10	-0.386429
119208610	chr11:119208610:C:T	6.86971e-24	-4.79564e-10	-1.45759
119209303	chr11:119209303:C:G	1.42903e-23	-4.79564e-10	-0.725138
119209327	chr11:119209327:A:G	0.0415554	42.7416	5.95498
119209342	chr11:119209342:GC:G	1.33971e-19	8.42066	-4.88941e-10
119209667	chr11:119209667:C:T	9.26549e-24	-4.79564e-10	-1.15842
119209737	chr11:119209737:T:C	1.48806e-22	-4.79564e-10	1.61793
119209767	chr11:119209767:T:C	1.54051e-22	-4.79564e-10	1.65257
119210106	chr11:119210106:T:C	8.75565e-24	-4.79564e-10	-1.21502
119210111	chr11:119210111:T:C	9.29024e-24	-4.79564e-10	-1.15575
119210505	chr11:119210505:T:C	1.55504e-20	7.18799	-0.920864
119210881	chr11:119210881:A:G	9.45635e-24	-4.79564e-10	-1.13803
119211359	chr11:119211359:T:C	8.50092e-24	-1.3439	0.099358
119211654	chr11:119211654:C:G	1.19457e-22	-4.79564e-10	1.39824
119211996	chr11:119211996:T:C	1.94664e-05	40.1739	0.856636
119212574	chr11:119212574:C:T	1.53939e-23	-0.650747	-4.88941e-10
119212608	chr11:119212608:A:C	0.0575054	43.1611	5.86035
119213196	chr11:119213196:C:T	1.36398e-19	7.79469	0.643921
119213944	chr11:119213944:TTTC:T	8.28782e-24	-1.26993	-4.88941e-10
119214135	chr11:119214135:G:A	7.4192e-24	-4.79564e-10	-1.38065
119214204	chr11:119214204:A:G	7.89325e-21	7.07868	-1.48963
119214301	chr11:119214301:C:T	7.25816e-24	-4.79564e-10	-1.40259
119214422	chr11:119214422:T:A	2.83362e-23	-4.79564e-10	-0.0405763
119214527	chr11:119214527:G:A	9.42971e-24	-4.79564e-10	-1.14085
119214861	chr11:119214861:C:T	1.17989e-22	2.46434	-1.07847
119215018	chr11:119215018:A:G	9.14527e-24	-4.79564e-10	-1.17148
119215073	chr11:119215073:C:A	3.98279e-21	6.41544	-1.51042
119215365	chr11:119215365:C:T	1.72107e-23	-4.79564e-10	-0.539187
119215919	chr11:119215919:T:A	4.13966e-21	6.45452	-1.51087
119216411	chr11:119216411:C:T	1.93806e-23	-4.79564e-10	-0.420445
119216412	chr11:119216412:A:G	1.6056e-20	7.68378	-1.38466
119216941	chr11:119216941:C:T	0.000755398	41.6465	3.04259
119217355	chr11:119217355:T:C	3.15243e-24	-2.23654	-4.88941e-10
119217466	chr11:119217466:A:G	5.16517e-21	6.64125	-1.47627
119217474	chr11:119217474:A:G	9.19677e-24	-4.79564e-10	-1.16587
119217675	chr11:119217675:T:G	3.82208e-20	7.41669	-0.250276
119218136	chr11:119218136:T:G	2.24652e-23	-4.79564e-10	-0.272751
119218173	chr11:119218173:G:A	0.000988104	41.8474	3.11016
119218240	chr11:119218240:A:T	3.79538e-20	7.38502	-0.225613
119218345	chr11:119218345:C:T	7.47584e-09	33.5704	-0.40464
119219032	chr11:119219032:T:C	1.26469e-06	38.6217	-0.32508
119219050	chr11:119219050:T:C	7.49274e-24	-4.79564e-10	-1.37078
119219121	chr11:119219121:A:T	4.47502e-21	6.47712	-1.45557
119219320	chr11:119219320:G:A	7.36542e-22	3.77366	-0.556407
119220039	chr11:119220039:G:A	1.14154e-23	-4.79564e-10	-0.94975
119220052	chr11:119220052:G:A	6.94684e-24	-4.79564e-10	-1.44643
119220079	chr11:119220079:A:G	1.25558e-23	-4.79564e-10	-0.854533
119220121	chr11:119220121:G:A	1.29768e-23	-4.79564e-10	-0.821552
119220241	chr11:119220241:T:G	0.00085467	41.8128	2.99974
119220982	chr11:119220982:AC:A	3.19139e-24	-2.22426	-4.88941e-10
119221631	chr11:119221631:G:T	1.70478e-23	-4.79564e-10	-0.548698
119222226	chr11:119222226:A:G	1.14047e-23	-4.79564e-10	-0.950689
119222902	chr11:119222902:G:A	6.10215e-23	2.12125	-1.39474
119223477	chr11:119223477:C:T	4.81638e-24	-1.8127	-4.88941e-10
119223827	chr11:119223827:A:G	6.96788e-24	-4.79564e-10	-1.44341
119223937	chr11:119223937:G:A	2.53478e-17	9.40615	4.25734
119224072	chr11:119224072:A:G	9.62178e-24	-4.79564e-10	-1.12069
119224595	chr11:119224595:A:G	1.62559e-23	-4.79564e-10	-0.596262
119224726	chr11:119224726:G:A	3.09793e-24	-2.25398	-4.88941e-10
119225051	chr11:119225051:T:G	0.000172145	37.3455	5.86469
119225087	chr11:119225087:T:C	0.0121992	41.4526	6.01834
119225382	chr11:119225382:T:C	6.5183e-24	-4.79564e-10	-1.5101
119226075	chr11:119226075:T:G	0.054175	43.1045	5.85728
119226799	chr11:119226799:T:C	1.30052e-22	-4.79564e-10	1.48321
119226918	chr11:119226918:C:G	7.2371e-24	-4.79564e-10	-1.4055
119227122	chr11:119227122:ACCATTCTG:A	1.4427e-22	-4.79564e-10	1.58697
119228078	chr11:119228078:T:A	9.22221e-24	-4.79564e-10	-1.1631
119228376	chr11:119228376:T:C	1.79484e-20	7.14098	-0.730439
119228445	chr11:119228445:A:C	5.86181e-20	7.86055	-0.266472
119228813	chr11:119228813:TC:T	1.997e-06	38.9198	-0.166355
119228906	chr11:119228906:G:A	6.79184e-24	-4.79564e-10	-1.469
119229196	chr11:119229196:G:C	6.76651e-09	33.5527	-0.486645
119229533	chr11:119229533:T:C	2.68163e-23	-4.79564e-10	-0.0957083
119230143	chr11:119230143:A:G	1.27619e-22	-4.79564e-10	1.46433
119231567	chr11:119231567:G:T	3.89163e-23	-4.79564e-10	0.276695
119233653	chr11:119233653:T:A	7.14653e-24	-4.79564e-10	-1.41809
119233735	chr11:119233735:A:G	3.61932e-23	-4.79564e-10	0.204154
119234116	chr11:119234116:T:C	7.25369e-24	-4.79564e-10	-1.40321
119234145	chr11:119234145:T:G	1.1829e-23	-4.79564e-10	-0.914161
119234409	chr11:119234409:A:G	1.2758e-21	3.76661	-4.88941e-10
119234810	chr11:119234810:T:C	3.65259e-23	-4.79564e-10	0.213303
119235181	chr11:119235181:T:C	7.31561e-24	-4.79564e-10	-1.39471
119235655	chr11:119235655:G:A	7.99329e-23	-4.79564e-10	0.996471
119236060	chr11:119236060:T:G	7.23723e-24	-4.79564e-10	-1.40548
119236284	chr11:119236284:A:G	1.12102e-23	-4.79564e-10	-0.967897
119236562	chr11:119236562:A:G	1.07948e-23	-4.79564e-10	-1.00565
119237017	chr11:119237017:A:G	7.7541e-21	7.06194	-1.49069
119237259	chr11:119237259:G:A	1.02894e-22	1.24898	-4.88941e-10
119237402	chr11:119237402:A:G	4.71664e-05	40.5632	1.35234
119238579	chr11:119238579:C:G	8.95432e-24	-4.79564e-10	-1.19258
119238808	chr11:119238808:G:A	1.3008e-23	-4.79564e-10	-0.819149
119239391	chr11:119239391:T:TTG	7.43286e-24	-4.79564e-10	-1.37881
119239475	chr11:119239475:T:C	2.22634e-19	8.15038	0.778187
119239562	chr11:119239562:C:T	0.0251035	42.7728	5.4198
119239986	chr11:119239986:G:T	2.39655e-20	7.34134	-0.64169
119240274	chr11:119240274:T:G	1.65319e-19	8.63092	-4.88941e-10
119240335	chr11:119240335:T:G	1.53704e-23	-4.79564e-10	-0.652277
119240805	chr11:119240805:G:T	3.65292e-22	-4.79564e-10	2.51598
119241793	chr11:119241793:G:C	0.0535275	43.1722	5.77753
119241806	chr11:119241806:T:C	1.06786e-20	7.28655	-1.39527
119241935	chr11:119241935:C:T	8.74696e-23	-4.79564e-10	1.08657
119242188	chr11:119242188:T:C	0.0514219	43.0876	5.82199
119242420	chr11:119242420:C:T	0.0464277	43.0138	5.7937
119242696	chr11:119242696:G:A	9.52761e-24	-4.79564e-10	-1.13052
119242791	chr11:119242791:G:A	1.94742e-20	7.12953	-0.637397
119243132	chr11:119243132:G:C	7.86204e-24	-4.79564e-10	-1.32267
119243759	chr11:119243759:T:A	8.89888e-24	-4.79564e-10	-1.19879
119244741	chr11:119244741:G:A	2.5327e-23	-4.79564e-10	-0.152847
119244841	chr11:119244841:C:G	8.63589e-23	-4.79564e-10	1.07379
119245168	chr11:119245168:G:A	1.03474e-21	3.85213	-0.294949
119245181	chr11:119245181:T:G	6.63765e-24	-4.79564e-10	-1.49196
119245586	chr11:119245586:G:A	1.36773e-19	8.05937	0.381985
119245680	chr11:119245680:G:T	1.02768e-23	-1.05482	-4.88941e-10
119245893	chr11:119245893:T:C	9.77617e-05	41.3896	1.25473
119246060	chr11:119246060:T:C	8.87521e-24	-4.79564e-10	-1.20146
119246263	chr11:119246263:G:A	2.04038e-23	-4.79564e-10	-0.368997
119246351	chr11:119246351:G:C	3.3348e-19	8.40054	0.932084
119246529	chr11:119246529:G:A	7.03161e-23	-4.79564e-10	0.868284
119247308	chr11:119247308:G:T	6.60838e-24	-4.79564e-10	-1.49638
119248335	chr11:119248335:C:T	0.0338328	42.865	5.62604
119248925	chr11:119248925:A:G	9.3035e-24	-4.79564e-10	-1.15433
119248996	chr11:119248996:A:C	6.75767e-24	-4.79564e-10	-1.47404
119249005	chr11:119249005:TG:T	3.05752e-23	-4.79564e-10	0.0354724
119249007	chr11:119249007:G:T	8.58125e-24	-4.79564e-10	-1.23514
119249670	chr11:119249670:T:C	8.46397e-24	-4.79564e-10	-1.2489
119250094	chr11:119250094:C:T	8.03589e-21	7.11791	-1.51095
119250776	chr11:119250776:C:T	1.15588e-23	-4.79564e-10	-0.937267
119251376	chr11:119251376:AAAGAT:A	6.59775e-24	-4.79564e-10	-1.49799
119251513	chr11:119251513:T:A	3.59083e-24	-2.10633	-4.88941e-10
119251667	chr11:119251667:A:G	9.2761e-24	-4.79564e-10	-1.15728
119251972	chr11:119251972:A:G	2.32834e-20	7.31768	-0.646896
119252045	chr11:119252045:G:GT	7.15999e-24	-4.79564e-10	-1.41621
119252493	chr11:119252493:C:G	1.60284e-19	8.59998	-4.88941e-10
119252511	chr11:119252511:G:A	8.38346e-24	-4.79564e-10	-1.25846
119252584	chr11:119252584:G:A	1.65674e-19	8.09396	0.539098
119252994	chr11:119252994:C:A	8.57817e-24	-4.79564e-10	-1.2355
119253240	chr11:119253240:T:A	2.83456e-19	8.77187	0.39822
119254341	chr11:119254341:C:T	9.25059e-24	-4.79564e-10	-1.16003
119254503	chr11:119254503:G:A	1.22485e-23	-4.79564e-10	-0.879313
119254819	chr11:119254819:C:G	9.27707e-24	-4.79564e-10	-1.15717
119254893	chr11:119254893:C:T	7.57066e-21	7.05249	-1.50517
119255035	chr11:119255035:C:T	8.44575e-24	-1.25105	-4.88941e-10
119255432	chr11:119255432:TTA:T	7.06346e-24	-4.79564e-10	-1.42978
119255978	chr11:119255978:T:C	9.27319e-24	-4.79564e-10	-1.15759
119256683	chr11:119256683:TTTG:T	6.97764e-24	-4.79564e-10	-1.44201
119258187	chr11:119258187:C:T	2.37352e-19	8.29845	0.69413
119258208	chr11:119258208:A:T	7.25573e-24	-4.79564e-10	-1.40293
119259539	chr11:119259539:CTTT:C	1.23305e-22	-4.79564e-10	1.42994
119259978	chr11:119259978:G:T	0.040895	43.174	5.50661
119259979	chr11:119259979:C:T	0.0440312	43.2917	5.46278
119260013	chr11:119260013:A:G	1.21593e-23	-4.79564e-10	-0.886623
119260444	chr11:119260444:A:G	7.25628e-24	-4.79564e-10	-1.40285
119263243	chr11:119263243:C:T	2.5401e-22	-4.79564e-10	2.15266
119263245	chr11:119263245:T:C	7.2399e-24	-4.79564e-10	-1.40511
119263827	chr11:119263827:G:A	8.15907e-24	-4.79564e-10	-1.28559
119263857	chr11:119263857:A:T	2.53997e-22	-4.79564e-10	2.1526
119264387	chr11:119264387:T:TC	1.94325e-24	-2.16257	-0.557783
119264486	chr11:119264486:T:C	8.1387e-23	-4.79564e-10	1.0145
119264670	chr11:119264670:C:T	1.419e-23	-4.79564e-10	-0.732181
119264838	chr11:119264838:A:G	2.13898e-23	-4.79564e-10	-0.321802
119265104	chr11:119265104:T:C	2.52948e-06	39.0448	-0.0549755
119265505	chr11:119265505:G:A	1.3885e-23	-4.79564e-10	-0.75391
119266263	chr11:119266263:A:G	7.25187e-23	-4.79564e-10	0.899127
119266277	chr11:119266277:AT:A	7.19126e-24	-4.79564e-10	-1.41185
119267464	chr11:119267464:TAA:T	7.24108e-24	-4.79564e-10	-1.40495
119268252	chr11:119268252:G:A	6.5219e-24	-4.79564e-10	-1.50955
119268889	chr11:119268889:A:G	7.00463e-24	-4.79564e-10	-1.43815
119269463	chr11:119269463:C:T	0.0277814	42.8885	5.40543
119270681	chr11:119270681:C:T	9.98794e-24	-4.79564e-10	-1.08334
119271102	chr11:119271102:A:T	6.95754e-22	4.56877	-1.40849
119271106	chr11:119271106:A:C	5.55162e-22	-4.79564e-10	2.93454
119271453	chr11:119271453:G:A	6.63587e-24	-4.79564e-10	-1.49223
119271804	chr11:119271804:T:C	7.26441e-24	-4.79564e-10	-1.40173
119272103	chr11:119272103:C:G	8.80052e-24	-4.79564e-10	-1.20991
119273438	chr11:119273438:G:T	1.11784e-20	7.44797	-1.51095
119273692	chr11:119273692:A:G	1.58593e-23	-0.620959	-4.88941e-10
119274103	chr11:119274103:A:G	2.18328e-23	-0.301302	-4.88941e-10
119274564	chr11:119274564:A:G	0.0499255	43.097	5.7831
119274690	chr11:119274690:G:A	7.06508e-24	-4.79564e-10	-1.42955
119275165	chr11:119275165:G:A	3.66112e-23	-4.79564e-10	0.215635
119276640	chr11:119276640:T:C	6.88142e-24	-4.79564e-10	-1.45589
119279034	chr11:119279034:CCAG:C	6.59976e-24	-1.49768	-4.88941e-10
119279041	chr11:119279041:AAGGC:A	6.59274e-24	-1.49875	-4.88941e-10
119279685	chr11:119279685:G:A	7.1737e-24	-4.79564e-10	-1.4143
119279707	chr11:119279707:T:A	1.78274e-22	2.70849	-0.909885
119280726	chr11:119280726:G:A	7.64277e-24	-4.79564e-10	-1.35096
119280775	chr11:119280775:T:C	1.26261e-22	-4.79564e-10	1.45363
119281054	chr11:119281054:T:C	7.89436e-24	-4.79564e-10	-1.31857
119281073	chr11:119281073:T:C	8.22132e-24	-4.79564e-10	-1.27799
119281220	chr11:119281220:C:T	5.66393e-22	2.95457	-4.88941e-10
119281641	chr11:119281641:C:T	6.67676e-24	-4.79564e-10	-1.48608
119281739	chr11:119281739:C:T	7.48412e-24	-4.79564e-10	-1.37193
119281974	chr11:119281974:C:T	6.12466e-08	35.8327	-0.56372
119282000	chr11:119282000:T:C	7.46207e-24	-4.79564e-10	-1.37488
119282649	chr11:119282649:G:A	8.14321e-08	36.0903	-0.536458
119282939	chr11:119282939:A:C	1.78279e-23	-4.79564e-10	-0.503954
119282957	chr11:119282957:T:C	1.32685e-23	-4.79564e-10	-0.799328
119283176	chr11:119283176:C:T	8.21159e-24	-4.79564e-10	-1.27917
119283187	chr11:119283187:T:C	7.73355e-24	-4.79564e-10	-1.33915
119284908	chr11:119284908:G:T	0.126047	44.5837	5.22253
119284939	chr11:119284939:G:C	1.04438e-23	-1.03871	-4.88941e-10
119285022	chr11:119285022:G:A	8.0059e-24	-4.79564e-10	-1.30454
119285753	chr11:119285753:G:C	7.3239e-24	-4.79564e-10	-1.39357
119286681	chr11:119286681:G:A	6.51263e-24	-4.79564e-10	-1.51097
119287339	chr11:119287339:A:G	7.63235e-24	-4.79564e-10	-1.35232
119287763	chr11:119287763:T:A	8.38052e-24	-4.79564e-10	-1.25881
119288250	chr11:119288250:A:G	7.04226e-24	-4.79564e-10	-1.43279
119288325	chr11:119288325:T:C	8.11283e-24	-4.79564e-10	-1.29127
119288351	chr11:119288351:A:G	7.64295e-23	-4.79564e-10	0.951651
119289067	chr11:119289067:A:G	6.54491e-24	-4.79564e-10	-1.50603
119289357	chr11:119289357:A:G	7.73754e-24	-4.79564e-10	-1.33863
119289530	chr11:119289530:T:C	8.10097e-24	-4.79564e-10	-1.29273
119289725	chr11:119289725:C:T	7.53816e-24	-4.79564e-10	-1.36474
119290096	chr11:119290096:A:C	6.85657e-24	-4.79564e-10	-1.45951
119291674	chr11:119291674:C:T	8.4355e-24	-4.79564e-10	-1.25227
119292010	chr11:119292010:G:C	1.98117e-19	8.01449	0.797404
119292609	chr11:119292609:A:G	0.0949206	44.0523	5.47036
119292830	chr11:119292830:G:C	1.03316e-19	7.79	0.370828
119293727	chr11:119293727:C:G	7.66715e-24	-4.79564e-10	-1.34777
119293898	chr11:119293898:T:C	6.72188e-24	-4.79564e-10	-1.47935
119293967	chr11:119293967:C:T	1.41084e-20	7.67368	-1.50387
119294174	chr11:119294174:A:T	7.47384e-24	-4.79564e-10	-1.37331
119294518	chr11:119294518:G:A	4.7921e-23	1.87679	-1.39196
119294552	chr11:119294552:T:C	9.74184e-24	-4.79564e-10	-1.10829
119295892	chr11:119295892:A:G	1.14038e-23	-4.79564e-10	-0.950767
119295941	chr11:119295941:A:G	1.29702e-20	7.54694	-1.46125
119296047	chr11:119296047:G:A	1.32381e-22	-4.79564e-10	1.50097
119296449	chr11:119296449:C:T	9.56758e-24	-4.79564e-10	-1.12634
119297531	chr11:119297531:G:C	7.81181e-24	-4.79564e-10	-1.32908
119297607	chr11:119297607:G:A	7.40623e-24	-4.79564e-10	-1.3824
119297660	chr11:119297660:G:A	0.146613	44.3751	5.58223
119297805	chr11:119297805:A:G	8.01633e-24	-4.79564e-10	-1.30324
119298206	chr11:119298206:T:C	1.33493e-23	-4.79564e-10	-0.793252
119299085	chr11:119299085:A:G	6.84611e-24	-4.79564e-10	-1.46104
119299770	chr11:119299770:G:A	6.67188e-24	-4.79564e-10	-1.48682
119300341	chr11:119300341:A:AAT	7.44845e-20	8.18392	-0.350294
119301228	chr11:119301228:A:G	8.53661e-24	-4.79564e-10	-1.24035
119301637	chr11:119301637:T:C	1.37296e-23	-4.79564e-10	-0.765164
119301696	chr11:119301696:T:C	1.95267e-24	-1.22334	-1.49218
119301826	chr11:119301826:A:G	2.03114e-20	6.77115	-0.236934
119301957	chr11:119301957:T:C	9.04924e-24	-4.79564e-10	-1.18204
119302204	chr11:119302204:C:T	3.18547e-24	-2.22612	-4.88941e-10
119302948	chr11:119302948:G:A	6.77671e-24	-4.79564e-10	-1.47123
119303635	chr11:119303635:G:A	6.51264e-24	-4.79564e-10	-1.51097
119303869	chr11:119303869:C:T	6.72269e-24	-4.79564e-10	-1.47923
119304083	chr11:119304083:C:T	6.6435e-24	-4.79564e-10	-1.49108
119304365	chr11:119304365:C:A	5.51824e-17	10.0745	4.36695
119304649	chr11:119304649:T:C	7.09378e-24	-4.79564e-10	-1.4255
119304904	chr11:119304904:C:T	6.72269e-24	-4.79564e-10	-1.47923
119305429	chr11:119305429:T:C	3.0753e-24	-2.26132	-4.88941e-10
119305688	chr11:119305688:T:C	4.0657e-24	-0.7364	-1.24573
119305789	chr11:119305789:T:C	1.34846e-23	-1.14724	0.364077
119307228	chr11:119307228:A:G	2.45915e-21	4.81598	-0.393132
119307357	chr11:119307357:ACT:A	7.3487e-24	-4.79564e-10	-1.39019
119307759	chr11:119307759:A:G	1.00899e-23	-4.79564e-10	-1.07318
119307829	chr11:119307829:G:A	6.6569e-24	-4.79564e-10	-1.48906
119308168	chr11:119308168:C:G	8.28656e-24	-4.79564e-10	-1.27008
119308297	chr11:119308297:T:C	1.03317e-24	-1.99879	-1.35329
119308335	chr11:119308335:G:A	7.69578e-24	-4.79564e-10	-1.34404
119308400	chr11:119308400:T:C	1.05637e-23	-4.79564e-10	-1.0273
119308836	chr11:119308836:TTGTC:T	2.06646e-23	-4.79564e-10	-0.356297
119308934	chr11:119308934:G:A	6.82532e-24	-4.79564e-10	-1.46408
119308968	chr11:119308968:T:C	6.1941e-24	-0.110922	-1.4502
119309606	chr11:119309606:G:A	2.57694e-13	24.3615	-1.47123
119310460	chr11:119310460:T:C	2.00456e-19	10.3328	-1.50913
119310964	chr11:119310964:G:C	8.86378e-20	9.09537	-1.08778
119311736	chr11:119311736:G:C	3.0476e-24	-2.27036	-4.88941e-10
119312056	chr11:119312056:TCTC:T	7.18951e-24	-4.79564e-10	-1.41209
119312361	chr11:119312361:G:A	1.52737e-23	-4.79564e-10	-0.658587
119312499	chr11:119312499:A:G	7.6099e-24	-4.79564e-10	-1.35527
119313273	chr11:119313273:G:C	2.7759e-23	-4.79564e-10	-0.0611569
119314423	chr11:119314423:C:T	7.39777e-25	-2.17833	-1.5078
119314637	chr11:119314637:G:A	6.43157e-23	2.13102	-1.35193
119314967	chr11:119314967:T:C	4.16572e-24	-1.95783	-4.88941e-10
119315038	chr11:119315038:G:A	1.74483e-23	-0.523474	-0.00200342
119315120	chr11:119315120:C:T	1.52765e-23	-4.79564e-10	-0.658402
119315486	chr11:119315486:G:C	1.21628e-23	-4.79564e-10	-0.886334
119315693	chr11:119315693:T:C	1.64888e-13	23.9256	-1.4818
119317477	chr11:119317477:A:G	7.74303e-24	-4.79564e-10	-1.33792
119318422	chr11:119318422:C:T	6.79725e-22	3.1822	-0.0452245
119318704	chr11:119318704:C:T	7.23705e-24	-4.79564e-10	-1.4055
119318875	chr11:119318875:T:C	2.70339e-20	6.82013	-4.88941e-10
119320351	chr11:119320351:G:A	1.39366e-23	-4.79564e-10	-0.750201
119320463	chr11:119320463:G:C	1.30424e-23	-4.79564e-10	-0.816513
119320641	chr11:119320641:C:T	2.55957e-23	-4.79564e-10	-0.142293
119321034	chr11:119321034:G:A	9.00089e-24	-4.79564e-10	-1.18739
119321182	chr11:119321182:C:A	9.58655e-24	-4.79564e-10	-1.12436
119321361	chr11:119321361:G:C	1.64192e-23	-4.79564e-10	-0.586265
119321691	chr11:119321691:C:T	1.01298e-23	-4.79564e-10	-1.06924
119321709	chr11:119321709:G:A	1.1854e-23	-4.79564e-10	-0.912052
119321986	chr11:119321986:C:T	1.01996e-23	-4.79564e-10	-1.06236
119322246	chr11:119322246:A:G	1.96713e-20	6.77344	-0.271243
119322257	chr11:119322257:G:A	2.66216e-24	-2.08953	-0.316046
119322635	chr11:119322635:A:C	2.85522e-24	-2.09291	-0.242656
119323011	chr11:119323011:C:A	1.74674e-12	26.0646	-1.26054
119323037	chr11:119323037:G:A	7.17434e-23	-4.79564e-10	0.888378
119324755	chr11:119324755:T:C	9.48803e-24	-4.79564e-10	-1.13469
119324762	chr11:119324762:A:T	1.75028e-23	-4.79564e-10	-0.522355
119325135	chr11:119325135:A:G	7.23412e-24	-4.79564e-10	-1.40591
119325745	chr11:119325745:T:C	1.22594e-23	-4.79564e-10	-0.878426
119326205	chr11:119326205:A:C	2.60824e-20	8.28724	-1.50294
119326669	chr11:119326669:G:A	8.96367e-17	15.4879	-0.561302
119327038	chr11:119327038:C:G	9.20237e-24	-4.79564e-10	-1.16526
119327382	chr11:119327382:C:T	1.02688e-24	-2.10791	-1.25028
119328249	chr11:119328249:AT:A	1.13251e-13	22.4076	-0.339416
119328570	chr11:119328570:A:G	3.45226e-23	-4.79564e-10	0.156898
119328908	chr11:119328908:C:T	8.2031e-24	-4.79564e-10	-1.28021
119329492	chr11:119329492:A:C	2.67009e-20	8.31215	-1.50441
119330677	chr11:119330677:A:C	9.08962e-24	-4.79564e-10	-1.17758
119330915	chr11:119330915:T:G	6.71071e-24	-4.79564e-10	-1.48101
119330989	chr11:119330989:G:A	5.86809e-20	9.10237	-1.50722
119332337	chr11:119332337:GC:G	3.08961e-24	-2.25667	-4.88941e-10
119332691	chr11:119332691:G:A	8.68817e-24	-4.79564e-10	-1.22275
119332795	chr11:119332795:C:T	3.02302e-24	-0.770823	-1.50764
119333229	chr11:119333229:C:G	5.83366e-24	-1.41337	-0.207704
119333629	chr11:119333629:A:G	1.03609e-23	-4.79564e-10	-1.04668
119333707	chr11:119333707:T:C	1.0203e-23	-4.79564e-10	-1.06204
119334858	chr11:119334858:G:C	6.9263e-24	-4.79564e-10	-1.44939
119335025	chr11:119335025:T:C	2.70937e-24	-1.07827	-1.30974
119335120	chr11:119335120:A:G	3.32747e-24	-0.965091	-1.21741
119335665	chr11:119335665:G:A	2.4536e-24	-1.08439	-1.40277
119335914	chr11:119335914:G:A	7.04147e-24	-4.79564e-10	-1.4329
119336314	chr11:119336314:C:T	9.16076e-24	-4.79564e-10	-1.16979
119336463	chr11:119336463:G:A	6.51688e-24	-4.79564e-10	-1.51032
119336631	chr11:119336631:G:A	1.29375e-23	0.139706	-0.964292
119336733	chr11:119336733:T:TA	3.57728e-24	-2.11012	-4.88941e-10
119336736	chr11:119336736:C:T	1.62304e-23	0.266439	-0.864271
119337372	chr11:119337372:G:A	8.64799e-24	-4.79564e-10	-1.22739
119337709	chr11:119337709:T:G	7.75734e-24	-4.79564e-10	-1.33608
119337851	chr11:119337851:G:C	7.85992e-18	13.8941	-1.40152
119337866	chr11:119337866:G:A	9.90321e-24	0.130098	-1.22196
119339269	chr11:119339269:T:A	1.95978e-23	0.581612	-0.990911
119339873	chr11:119339873:G:T	2.91112e-24	-1.09935	-1.21683
119340006	chr11:119340006:G:C	6.6579e-24	-4.79564e-10	-1.48891
119340021	chr11:119340021:C:T	7.77566e-24	-4.79564e-10	-1.33372
119340037	chr11:119340037:C:T	9.17963e-24	-4.79564e-10	-1.16773
119342240	chr11:119342240:G:A	6.5177e-24	-4.79564e-10	-1.5102
119343425	chr11:119343425:A:G	1.52077e-23	0.747336	-1.41025
119343582	chr11:119343582:G:A	6.79035e-25	-2.26188	-1.50992
119343682	chr11:119343682:G:A	1.75537e-23	-4.79564e-10	-0.519455
119344336	chr11:119344336:C:T	1.46477e-24	-1.56351	-1.43951
119344455	chr11:119344455:C:T	1.26164e-24	-2.13658	-1.01573
119344805	chr11:119344805:T:C	8.19665e-24	-4.79564e-10	-1.28099
119344876	chr11:119344876:C:T	7.24403e-24	-4.79564e-10	-1.40454
119345191	chr11:119345191:C:T	3.50791e-24	-1.58379	-0.545912
119345281	chr11:119345281:G:A	2.85535e-24	-2.22416	-0.111364
119345356	chr11:119345356:T:C	9.34508e-24	-4.79564e-10	-1.14987
119345794	chr11:119345794:C:T	1.82671e-24	-2.24728	-0.534922
119345845	chr11:119345845:T:C	8.15265e-24	-4.79564e-10	-1.28637
119346357	chr11:119346357:A:G	2.42404e-23	-4.79564e-10	-0.196697
119346544	chr11:119346544:C:T	2.97528e-24	-0.90808	-1.3863
119346601	chr11:119346601:GA:AA	2.70162e-24	-0.932426	-1.45844
119346745	chr11:119346745:C:T	2.39705e-24	-1.0428	-1.46768
119346846	chr11:119346846:G:A	2.33603e-24	-1.05738	-1.47888
119346870	chr11:119346870:C:T	2.36802e-24	-1.02702	-1.49564
119346896	chr11:119346896:A:AT	4.15318e-24	-0.944323	-1.01652
119346923	chr11:119346923:C:T	3.33815e-24	-2.1793	-4.88941e-10
119347108	chr11:119347108:A:G	3.36722e-24	-0.721467	-1.44916
119347225	chr11:119347225:G:T	2.17675e-24	-1.13718	-1.4697
119347235	chr11:119347235:G:A	2.25734e-24	-1.10476	-1.46577
119347562	chr11:119347562:G:C	2.01853e-23	-4.79564e-10	-0.379761
119347722	chr11:119347722:G:C	1.9134e-23	-4.79564e-10	-0.433252
119347745	chr11:119347745:C:T	6.61685e-24	-4.79564e-10	-1.4951
119347820	chr11:119347820:T:G	2.03411e-24	-1.19594	-1.47872
119347843	chr11:119347843:T:C	2.13043e-24	-1.14321	-1.48518
119347873	chr11:119347873:C:A	1.73561e-23	-4.79564e-10	-0.530774
119347906	chr11:119347906:A:T	2.14125e-24	-1.14254	-1.48078
119347938	chr11:119347938:G:A	7.62964e-25	-2.21466	-1.4406
119348002	chr11:119348002:G:C	2.0842e-24	-1.15575	-1.49458
119348123	chr11:119348123:G:A	1.34358e-23	-4.79564e-10	-0.786797
119348220	chr11:119348220:C:T	1.88691e-24	-1.24434	-1.50543
119348346	chr11:119348346:C:T	6.53279e-24	-4.79564e-10	-1.50788
119348414	chr11:119348414:G:T	2.14115e-24	-1.12005	-1.50333
119348527	chr11:119348527:C:T	7.62194e-23	-4.79564e-10	0.948899
119348559	chr11:119348559:G:A	9.48633e-24	-4.79564e-10	-1.13487
119348601	chr11:119348601:G:A	2.22932e-24	-1.08247	-1.50055
119348851	chr11:119348851:T:C	5.76705e-23	-4.79564e-10	0.670029
119348958	chr11:119348958:C:T	3.40649e-23	-4.79564e-10	0.143551
119348991	chr11:119348991:T:TA	2.15573e-24	-1.12075	-1.49584
119349203	chr11:119349203:G:A	2.00135e-24	-1.18303	-1.50786
119349391	chr11:119349391:T:C	1.6164e-23	-4.79564e-10	-0.601928
119349685	chr11:119349685:T:C	1.83801e-24	-1.71178	-1.06425
119349773	chr11:119349773:G:C	2.32085e-24	-1.03521	-1.50758
119349791	chr11:119349791:C:T	6.42291e-24	-1.52485	-4.88941e-10
119349807	chr11:119349807:A:G	1.37357e-23	-4.79564e-10	-0.764719
119349841	chr11:119349841:G:A	2.2887e-24	-1.05172	-1.50502
119350124	chr11:119350124:A:T	6.79071e-24	-4.79564e-10	-1.46916
119350129	chr11:119350129:G:A	2.3082e-24	-1.04208	-1.50616
119350355	chr11:119350355:G:A	6.6067e-24	-4.79564e-10	-1.49663
119350368	chr11:119350368:A:G	1.38384e-24	-1.56767	-1.49219
119350424	chr11:119350424:G:C	6.56905e-24	-4.79564e-10	-1.50235
119350677	chr11:119350677:G:A	6.5954e-24	-4.79564e-10	-1.49834
119350739	chr11:119350739:G:A	1.57398e-23	0.806426	-1.43495
119350757	chr11:119350757:C:T	1.01554e-23	-4.79564e-10	-1.06671
119351034	chr11:119351034:C:T	7.47304e-24	-4.79564e-10	-1.37341
119351241	chr11:119351241:C:T	6.88913e-24	-4.79564e-10	-1.45477
119351996	chr11:119351996:G:A	5.13339e-24	-0.342908	-1.40604
119352517	chr11:119352517:C:T	4.70585e-23	-4.79564e-10	0.466673
119352676	chr11:119352676:A:G	8.72128e-24	-0.319339	-0.899613
119352738	chr11:119352738:A:T	3.71631e-23	-4.79564e-10	0.230599
119352935	chr11:119352935:T:G	6.51805e-24	-4.79564e-10	-1.51014
119353224	chr11:119353224:A:G	6.76965e-24	-4.79564e-10	-1.47227
119353878	chr11:119353878:C:A	4.15865e-23	-4.79564e-10	0.343059
119354005	chr11:119354005:C:T	4.13135e-24	-1.96611	-4.88941e-10
119354063	chr11:119354063:C:T	3.8203e-24	-0.641489	-1.4029
119354424	chr11:119354424:T:C	4.32959e-24	-0.468066	-1.45118
119354529	chr11:119354529:T:C	6.82248e-24	-4.79564e-10	-1.46449
119354537	chr11:119354537:C:T	1.66454e-23	-4.79564e-10	-0.572586
119354777	chr11:119354777:CCA:C	1.32637e-23	-4.79564e-10	-0.799684
119355053	chr11:119355053:T:TA	7.03108e-24	-4.79564e-10	-1.43438
119355222	chr11:119355222:T:G	1.02869e-23	-4.79564e-10	-1.05385
119355528	chr11:119355528:C:T	6.53305e-24	-4.79564e-10	-1.50784
119355975	chr11:119355975:G:A	1.53891e-23	-4.79564e-10	-0.651061
119356049	chr11:119356049:A:T	6.54509e-24	-4.79564e-10	-1.506
119356248	chr11:119356248:C:A	1.70834e-23	-4.79564e-10	-0.546608
119356431	chr11:119356431:G:A	7.36393e-25	-2.22353	-1.46718
119356443	chr11:119356443:G:A	6.84166e-24	-4.79564e-10	-1.46169
119357837	chr11:119357837:TGA:T	1.31045e-24	-1.62283	-1.49152
119358124	chr11:119358124:C:T	6.6674e-25	-2.28055	-1.50952
119358298	chr11:119358298:C:T	9.2267e-24	-4.79564e-10	-1.16262
119358664	chr11:119358664:T:C	2.96719e-24	-0.851471	-1.44563
119358685	chr11:119358685:G:A	8.2216e-24	-4.79564e-10	-1.27795
119358877	chr11:119358877:AAACTT:A	7.3158e-24	-4.79564e-10	-1.39468
119359048	chr11:119359048:T:C	6.97939e-24	-1.44176	-4.88941e-10
119359254	chr11:119359254:G:A	2.7309e-24	-0.869773	-1.51031
119359847	chr11:119359847:T:C	8.72197e-24	-4.79564e-10	-1.21887
119359928	chr11:119359928:G:A	6.59157e-24	-4.79564e-10	-1.49893
119360248	chr11:119360248:A:G	6.68887e-24	-4.79564e-10	-1.48427
119360875	chr11:119360875:T:C	2.8793e-23	-4.79564e-10	-0.0245843
119361271	chr11:119361271:C:T	3.36122e-24	-2.17241	-4.88941e-10
119361973	chr11:119361973:A:G	1.29418e-23	-4.79564e-10	-0.824257
119361988	chr11:119361988:C:T	6.51777e-24	-4.79564e-10	-1.51019
119362203	chr11:119362203:A:G	1.04092e-23	0.462948	-1.50497
119362400	chr11:119362400:G:A	1.37081e-24	-2.20525	-0.864067
119362669	chr11:119362669:A:G	1.0205e-23	-4.79564e-10	-1.06184
119362843	chr11:119362843:CA:C	6.55894e-24	-4.79564e-10	-1.50389
119363046	chr11:119363046:G:A	8.61243e-24	-4.79564e-10	-1.23151
119364122	chr11:119364122:G:A	1.09434e-23	-4.79564e-10	-0.991979
119364292	chr11:119364292:C:T	3.03338e-24	-2.27504	-4.88941e-10
119365250	chr11:119365250:G:A	1.18985e-24	-2.15228	-1.05861
119365443	chr11:119365443:TG:T	1.1688e-23	-4.79564e-10	-0.926157
119365482	chr11:119365482:C:T	1.19449e-24	-1.89927	-1.30773
119365786	chr11:119365786:A:G	1.03569e-23	-4.79564e-10	-1.04707
119365957	chr11:119365957:C:T	6.52201e-24	-4.79564e-10	-1.50953
119365982	chr11:119365982:C:A	1.48931e-24	-2.15489	-0.831515
119366014	chr11:119366014:C:T	6.52174e-24	-4.79564e-10	-1.50958
119366041	chr11:119366041:C:T	7.67714e-24	0.1331	-1.47957
119366143	chr11:119366143:C:T	6.51683e-24	-4.79564e-10	-1.51033
119366507	chr11:119366507:C:T	2.28722e-24	-1.09234	-1.46504
119367036	chr11:119367036:C:T	3.02836e-24	-2.2767	-4.88941e-10
119367604	chr11:119367604:C:T	7.24232e-24	-4.79564e-10	-1.40478
119367671	chr11:119367671:T:C	1.9555e-24	-1.24922	-1.46485
119367761	chr11:119367761:C:T	6.5256e-24	-4.79564e-10	-1.50898
119367941	chr11:119367941:C:T	6.51662e-24	-4.79564e-10	-1.51036
119368361	chr11:119368361:G:T	1.49755e-24	-1.98369	-0.997201
119368665	chr11:119368665:G:A	1.48833e-24	-1.81442	-1.17265
119368728	chr11:119368728:A:G	7.7623e-24	-4.79564e-10	-1.33544
119368796	chr11:119368796:AC:A	7.07818e-24	-4.79564e-10	-1.4277
119368835	chr11:119368835:G:A	3.73339e-24	-2.0674	-4.88941e-10
119368967	chr11:119368967:A:G	3.01334e-23	-4.79564e-10	0.0209174
119368979	chr11:119368979:C:T	6.81731e-24	-0.0605781	-1.40467
119369169	chr11:119369169:T:G	7.75307e-24	-4.79564e-10	-1.33663
119369212	chr11:119369212:C:T	9.41582e-24	-4.79564e-10	-1.14233
119369698	chr11:119369698:G:A	1.38e-23	-4.79564e-10	-0.76005
119369746	chr11:119369746:A:G	6.8541e-25	-2.26496	-1.49749
119369894	chr11:119369894:C:T	7.85029e-25	-2.2718	-1.35496
119369914	chr11:119369914:C:T	9.28191e-24	-0.224632	-0.932019
119369962	chr11:119369962:T:C	1.21725e-23	-4.79564e-10	-0.885542
119370047	chr11:119370047:C:T	8.09946e-24	-0.163436	-1.12948
119370099	chr11:119370099:T:C	2.72916e-23	-1.21808	1.13994
119370115	chr11:119370115:T:C	9.87366e-25	-2.09474	-1.30269
119370410	chr11:119370410:A:G	1.24761e-24	-2.03875	-1.12473
119370582	chr11:119370582:C:T	1.3712e-23	-4.79564e-10	-0.766448
119370608	chr11:119370608:A:AAG	8.1566e-25	-2.09251	-1.49596
119370742	chr11:119370742:G:A	6.60965e-24	-4.79564e-10	-1.49619
119371464	chr11:119371464:G:A	6.97137e-24	-4.79564e-10	-1.44291
119371567	chr11:119371567:T:C	1.03813e-24	-1.83902	-1.50827
119372005	chr11:119372005:C:G	1.6828e-24	-2.25458	-0.609677
119372439	chr11:119372439:G:C	7.47125e-24	-1.37366	-4.88941e-10
119372481	chr11:119372481:C:T	3.34777e-24	-2.17642	-4.88941e-10
119372487	chr11:119372487:C:T	8.94997e-23	-4.79564e-10	1.10952
119372792	chr11:119372792:G:A	2.92848e-23	-4.79564e-10	-0.00765009
119372902	chr11:119372902:T:C	7.7526e-24	-4.79564e-10	-1.33669
119372960	chr11:119372960:C:T	1.05011e-24	-2.19335	-1.14247
119373021	chr11:119373021:G:A	9.46692e-24	-4.79564e-10	-1.13691
119373566	chr11:119373566:C:T	1.11443e-23	-4.79564e-10	-0.973791
119374058	chr11:119374058:G:T	1.22384e-23	-4.79564e-10	-0.880136
119374300	chr11:119374300:T:A	6.11834e-22	-4.79564e-10	3.03174
119374475	chr11:119374475:A:G	6.54608e-24	-4.79564e-10	-1.50585
119374639	chr11:119374639:G:A	8.66024e-25	-2.07274	-1.45581
119375369	chr11:119375369:G:A	2.71408e-23	-4.79564e-10	-0.083679
119375791	chr11:119375791:C:T	6.51311e-24	-4.79564e-10	-1.5109
119375998	chr11:119375998:C:T	1.70735e-24	-1.71672	-1.13306
119376186	chr11:119376186:G:A	1.0035e-24	-1.88213	-1.4991
119376268	chr11:119376268:A:G	8.71688e-24	-4.79564e-10	-1.21946
119376272	chr11:119376272:C:T	1.08151e-23	-4.79564e-10	-1.00377
119377610	chr11:119377610:C:T	3.30816e-24	-1.83641	-0.351913
119377807	chr11:119377807:C:T	3.02061e-24	-2.27926	-4.88941e-10
119377906	chr11:119377906:C:T	7.59189e-24	-4.79564e-10	-1.35764
119377999	chr11:119377999:G:A	9.98011e-25	-1.88636	-1.50035
119378145	chr11:119378145:T:C	7.80783e-24	-1.79106	0.461475
119378175	chr11:119378175:G:A	2.89008e-23	-4.79564e-10	-0.0208469
119378177	chr11:119378177:G:A	2.89008e-23	-4.79564e-10	-0.0208469
119378645	chr11:119378645:A:G	7.35042e-22	-4.79564e-10	3.21521
119378778	chr11:119378778:A:G	2.84825e-24	-0.827111	-1.5109
119378837	chr11:119378837:A:G	8.33923e-24	-4.79564e-10	-1.26375
119379350	chr11:119379350:C:G	1.16764e-24	-1.77167	-1.45806
119380055	chr11:119380055:C:T	1.10145e-23	-4.79564e-10	-0.985503
119380164	chr11:119380164:C:T	1.01057e-24	-1.86463	-1.50957
119380380	chr11:119380380:A:T	7.88561e-24	-4.79564e-10	-1.31968
119381441	chr11:119381441:C:T	9.85983e-25	-1.89017	-1.50866
119381489	chr11:119381489:T:G	2.00977e-24	-2.09315	-0.593546
119381623	chr11:119381623:C:T	3.03633e-23	-4.79564e-10	0.0285166
119381738	chr11:119381738:C:T	2.28047e-24	-1.0713	-1.48904
119382613	chr11:119382613:G:A	7.56925e-24	-4.79564e-10	-1.36062
119382760	chr11:119382760:G:A	8.18625e-24	-4.79564e-10	-1.28226
119383087	chr11:119383087:G:A	9.80785e-25	-1.89868	-1.50544
119383273	chr11:119383273:G:C	1.07666e-23	-4.79564e-10	-1.00827
119383276	chr11:119383276:A:G	7.50306e-24	-4.79564e-10	-1.36941
119383420	chr11:119383420:C:T	1.24892e-22	-4.79564e-10	1.44273
119383810	chr11:119383810:A:G	1.30031e-23	-4.79564e-10	-0.819532
119384150	chr11:119384150:G:A	6.90101e-24	-4.79564e-10	-1.45305
119384161	chr11:119384161:A:G	7.02769e-25	-2.22821	-1.50923
119384312	chr11:119384312:C:T	6.98655e-24	-4.79564e-10	-1.44073
119384539	chr11:119384539:G:A	6.70192e-24	-4.79564e-10	-1.48232
119384927	chr11:119384927:G:A	1.32393e-23	-4.79564e-10	-0.80153
119385085	chr11:119385085:G:A	8.02051e-25	-2.13753	-1.46777
119385134	chr11:119385134:T:C	6.53182e-24	-4.79564e-10	-1.50803
119386065	chr11:119386065:T:C	8.24526e-24	-4.79564e-10	-1.27508
119386094	chr11:119386094:G:A	8.72005e-23	-4.79564e-10	1.08349
119386117	chr11:119386117:T:G	8.97346e-23	-4.79564e-10	1.11214
119386535	chr11:119386535:A:G	1.58089e-23	-4.79564e-10	-0.624144
119386810	chr11:119386810:T:C	1.07864e-23	-4.79564e-10	-1.00643
119387212	chr11:119387212:T:C	6.64834e-24	-4.79564e-10	-1.49035
119387292	chr11:119387292:G:A	1.56986e-23	-4.79564e-10	-0.631147
119387543	chr11:119387543:C:CAG	1.18964e-24	-1.81015	-1.40092
119387922	chr11:119387922:A:G	2.57608e-23	-0.135862	-4.88941e-10
119388500	chr11:119388500:G:A	2.16067e-23	-4.79564e-10	-0.311716
119388589	chr11:119388589:T:C	8.31171e-24	-4.79564e-10	-1.26705
119388923	chr11:119388923:G:A	6.64128e-24	-4.79564e-10	-1.49141
119388999	chr11:119388999:A:G	1.6402e-23	-4.79564e-10	-0.587311
119389010	chr11:119389010:A:G	7.72312e-25	-2.15166	-1.49143
119389228	chr11:119389228:G:A	1.16905e-23	-4.79564e-10	-0.925943
119389433	chr11:119389433:G:T	9.06182e-24	-4.79564e-10	-1.18065
119389746	chr11:119389746:C:A	8.79343e-25	-2.0506	-1.4627
119390191	chr11:119390191:ATCTTGGGATG:A	1.97659e-23	-4.79564e-10	-0.400758
119391013	chr11:119391013:A:G	2.57205e-23	-4.79564e-10	-0.137428
119391089	chr11:119391089:C:T	6.75842e-24	-4.79564e-10	-1.47393
119391157	chr11:119391157:T:G	1.05525e-24	-1.85291	-1.47803
119391373	chr11:119391373:A:C	1.50096e-23	-4.79564e-10	-0.676028
119392086	chr11:119392086:C:A	1.54985e-23	-4.79564e-10	-0.643972
119392187	chr11:119392187:T:G	7.94519e-25	-2.10391	-1.51082
119392452	chr11:119392452:A:G	8.57207e-24	-4.79564e-10	-1.23621
119392589	chr11:119392589:AG:A	1.33062e-23	-4.79564e-10	-0.796484
119392670	chr11:119392670:C:T	1.16942e-23	-4.79564e-10	-0.925624
119392749	chr11:119392749:C:T	1.44562e-23	-4.79564e-10	-0.713595
119392810	chr11:119392810:C:T	1.15851e-23	-4.79564e-10	-0.934997
119392852	chr11:119392852:G:A	6.53048e-24	-4.79564e-10	-1.50824
119392893	chr11:119392893:G:A	7.4703e-24	-4.79564e-10	-1.37378
119392993	chr11:119392993:T:C	7.7947e-25	-2.12448	-1.50938
119393084	chr11:119393084:G:A	8.67714e-25	-2.05016	-1.47645
119393450	chr11:119393450:A:G	9.91259e-24	-4.79564e-10	-1.09091
119394325	chr11:119394325:T:C	8.52737e-24	-4.79564e-10	-1.24144
119394542	chr11:119394542:G:C	1.70996e-23	-4.79564e-10	-0.545662
119394770	chr11:119394770:G:A	1.27192e-23	-4.79564e-10	-0.841605
119395029	chr11:119395029:C:T	7.83055e-24	-4.79564e-10	-1.32668
119396008	chr11:119396008:C:G	2.13012e-23	-4.79564e-10	-0.325956
119396035	chr11:119396035:G:A	2.60289e-23	-4.79564e-10	-0.125509
119396152	chr11:119396152:T:G	4.14819e-23	-4.79564e-10	0.340539
119396489	chr11:119396489:T:C	8.52117e-24	-1.24216	-4.88941e-10
119396984	chr11:119396984:A:C	1.03283e-24	-1.92509	-1.42732
119397257	chr11:119397257:G:A	9.81277e-24	-4.79564e-10	-1.10103
119397482	chr11:119397482:T:A	2.67181e-23	-4.79564e-10	-0.0993745
119397587	chr11:119397587:G:A	7.25895e-24	-4.79564e-10	-1.40248
119398155	chr11:119398155:G:A	6.79751e-24	-4.79564e-10	-1.46816
119398274	chr11:119398274:A:G	1.95373e-24	-2.14108	-0.573901
119398316	chr11:119398316:T:C	7.29024e-24	-4.79564e-10	-1.39818
119398371	chr11:119398371:G:A	9.45484e-25	-1.96367	-1.47711
119398402	chr11:119398402:G:C	7.20769e-25	-2.26271	-1.44944
119398589	chr11:119398589:G:A	9.4951e-24	-4.79564e-10	-1.13394
119399029	chr11:119399029:G:A	7.64694e-24	-4.79564e-10	-1.35041
119399242	chr11:119399242:T:C	6.95096e-25	-2.27909	-1.46934
119399640	chr11:119399640:A:G	1.71216e-23	-4.79564e-10	-0.544376
119400076	chr11:119400076:C:T	1.32396e-23	-4.79564e-10	-0.801506
119400473	chr11:119400473:C:T	2.44339e-23	-4.79564e-10	-0.188744
119400480	chr11:119400480:T:C	1.92659e-23	-4.79564e-10	-0.42638
119400659	chr11:119400659:T:C	1.00966e-23	-4.79564e-10	-1.07252
119401134	chr11:119401134:A:G	9.40933e-24	-4.79564e-10	-1.14302
119401135	chr11:119401135:T:C	6.52695e-24	-4.79564e-10	-1.50878
119401890	chr11:119401890:C:T	4.21326e-23	0.356104	-4.88941e-10
119402170	chr11:119402170:A:G	5.36238e-23	-4.79564e-10	0.597275
119402807	chr11:119402807:C:T	6.86613e-24	-4.79564e-10	-1.45812
119403007	chr11:119403007:C:T	1.73464e-23	-4.79564e-10	-0.531332
119403162	chr11:119403162:C:T	1.9915e-23	-4.79564e-10	-0.393246
119403294	chr11:119403294:TC:T	1.24202e-23	-0.865397	-4.88941e-10
119403297	chr11:119403297:C:T	7.84644e-25	-2.13835	-1.48889
119403415	chr11:119403415:G:A	1.03013e-23	-4.79564e-10	-1.05244
119403449	chr11:119403449:T:C	7.05151e-24	-4.79564e-10	-1.43148
119403507	chr11:119403507:A:T	6.87756e-24	-4.79564e-10	-1.45645
119403707	chr11:119403707:A:G	1.05235e-24	-2.27921	-1.05449
119404000	chr11:119404000:A:G	7.94681e-24	-4.79564e-10	-1.31195
119404070	chr11:119404070:G:A	7.64118e-24	-4.79564e-10	-1.35117
119404849	chr11:119404849:C:A	7.68693e-24	-4.79564e-10	-1.3452
119405020	chr11:119405020:CCATGTCCTGCTTCT:C	7.91771e-24	-4.79564e-10	-1.31561
119405248	chr11:119405248:A:G	7.24541e-24	-4.79564e-10	-1.40435
119405501	chr11:119405501:G:A	9.41452e-24	-4.79564e-10	-1.14246
119405582	chr11:119405582:G:A	1.66268e-23	-4.79564e-10	-0.573702
119405632	chr11:119405632:C:T	1.23021e-23	-4.79564e-10	-0.87495
119405800	chr11:119405800:C:T	2.359e-23	-4.79564e-10	-0.223893
119405972	chr11:119405972:A:G	7.17094e-24	-4.79564e-10	-1.41468
119406131	chr11:119406131:G:A	7.02662e-24	-4.79564e-10	-1.43501
119406450	chr11:119406450:A:G	6.64538e-24	-4.79564e-10	-1.4908
119406477	chr11:119406477:A:G	1.28138e-23	-4.79564e-10	-0.834193
119406526	chr11:119406526:A:G	3.50545e-24	-2.1304	-4.88941e-10
119406751	chr11:119406751:G:A	1.35125e-23	-4.79564e-10	-0.781105
119406791	chr11:119406791:C:T	2.43548e-23	-4.79564e-10	-0.19199
119406988	chr11:119406988:G:A	1.12779e-23	-4.79564e-10	-0.961869
119407238	chr11:119407238:C:A	6.67586e-24	-4.79564e-10	-1.48622
119407328	chr11:119407328:GGTA:G	2.29744e-23	-0.250335	-4.88941e-10
119407464	chr11:119407464:C:T	9.66012e-24	-1.11671	-4.88941e-10
119407667	chr11:119407667:TTGCCCAGGCTGGAG:T	1.94938e-23	-4.79564e-10	-0.414623
119407732	chr11:119407732:A:G	8.97589e-23	-4.79564e-10	1.11241
119408206	chr11:119408206:C:T	7.14532e-24	-4.79564e-10	-1.41826
119408271	chr11:119408271:T:C	1.32734e-24	-2.27717	-0.824376
119408403	chr11:119408403:T:C	6.7431e-24	-4.79564e-10	-1.4762
119408873	chr11:119408873:G:T	8.67825e-24	-4.79564e-10	-1.2239
119409913	chr11:119409913:A:G	1.33916e-23	-4.79564e-10	-0.790092
119410050	chr11:119410050:G:A	8.73227e-24	-4.79564e-10	-1.21769
119410125	chr11:119410125:C:CTATACTGTTGGTCATAAGCAACA	4.90252e-23	-4.79564e-10	0.507617
119410687	chr11:119410687:T:C	6.73986e-25	-2.27586	-1.50341
119410992	chr11:119410992:T:C	1.07203e-23	-4.79564e-10	-1.01258
119411175	chr11:119411175:T:A	9.83675e-25	-2.19656	-1.20462
119411341	chr11:119411341:T:TC	1.08831e-24	-1.86467	-1.43542
119411376	chr11:119411376:T:C	1.13948e-24	-1.84139	-1.41276
119411553	chr11:119411553:C:T	7.47824e-24	-4.79564e-10	-1.37272
119411916	chr11:119411916:T:C	8.56015e-24	-4.79564e-10	-1.2376
119412353	chr11:119412353:G:A	6.64962e-24	-4.79564e-10	-1.49016
119412370	chr11:119412370:C:T	3.01979e-24	-2.27953	-4.88941e-10
119412923	chr11:119412923:A:G	8.12503e-24	-1.28977	-4.88941e-10
119413321	chr11:119413321:CT:C	6.53294e-24	-4.79564e-10	-1.50786
119413454	chr11:119413454:G:A	9.10224e-24	-4.79564e-10	-1.1762
119413493	chr11:119413493:A:G	1.56055e-23	-4.79564e-10	-0.637091
119413580	chr11:119413580:T:G	7.81569e-24	-4.79564e-10	-1.32858
119414298	chr11:119414298:C:T	1.08788e-24	-2.13929	-1.1612
119414674	chr11:119414674:GTCTT:G	6.75107e-24	-4.79564e-10	-1.47502
119415170	chr11:119415170:C:T	7.44047e-24	-4.79564e-10	-1.37778
119415558	chr11:119415558:G:A	1.2881e-23	-0.828965	-4.88941e-10
119415565	chr11:119415565:C:G	6.73488e-25	-2.2773	-1.5027
119415715	chr11:119415715:A:G	8.8173e-24	-4.79564e-10	-1.208
119416465	chr11:119416465:G:A	4.65927e-23	-4.79564e-10	0.456727
119416473	chr11:119416473:A:ATT	6.53121e-24	-4.79564e-10	-1.50813
119416479	chr11:119416479:T:C	2.41068e-23	-4.79564e-10	-0.202222
119416626	chr11:119416626:C:T	9.93108e-23	-4.79564e-10	1.21354
119416684	chr11:119416684:G:A	9.56893e-23	-4.79564e-10	1.17639
119416706	chr11:119416706:C:T	5.94685e-24	-1.60186	-4.88941e-10
119416840	chr11:119416840:G:A	1.50875e-23	-4.79564e-10	-0.67085
119417083	chr11:119417083:G:A	1.45583e-23	-4.79564e-10	-0.706559
119417371	chr11:119417371:G:A	3.92079e-23	-4.79564e-10	0.284161
119417385	chr11:119417385:G:C	1.19846e-23	-4.79564e-10	-0.901093
119417635	chr11:119417635:G:T	4.90252e-23	-4.79564e-10	0.507617
119417850	chr11:119417850:G:A	7.18367e-24	-4.79564e-10	-1.41291
119417901	chr11:119417901:C:T	6.6058e-24	-4.79564e-10	-1.49677
119417909	chr11:119417909:A:G	1.07557e-24	-2.2805	-1.03136
119418404	chr11:119418404:C:T	8.42023e-24	-4.79564e-10	-1.25408
119418425	chr11:119418425:C:T	2.32426e-23	-4.79564e-10	-0.23873
119418934	chr11:119418934:G:C	6.52127e-24	-4.79564e-10	-1.50965
119419133	chr11:119419133:C:T	8.20303e-24	-4.79564e-10	-1.28021
119419183	chr11:119419183:GAACA:G	9.40048e-24	-1.14396	-4.88941e-10
119419292	chr11:119419292:G:T	2.853e-23	-4.79564e-10	-0.0337596
119419620	chr11:119419620:G:A	1.05018e-22	-4.79564e-10	1.26941
119419628	chr11:119419628:T:C	2.58261e-23	-4.79564e-10	-0.133331
119419659	chr11:119419659:C:T	6.67439e-25	-2.28031	-1.50871
119420693	chr11:119420693:T:C	6.92062e-25	-2.27953	-1.47326
119420770	chr11:119420770:G:A	1.62106e-24	-2.14921	-0.752427
119420949	chr11:119420949:G:A	7.16513e-24	-4.79564e-10	-1.41549
119421604	chr11:119421604:T:C	6.66594e-25	-2.28025	-1.51004
119422002	chr11:119422002:T:C	1.87857e-24	-2.10977	-0.644443
119422687	chr11:119422687:G:A	6.78668e-25	-2.27048	-1.50186
119422731	chr11:119422731:A:G	8.42512e-25	-2.26159	-1.2945
119423315	chr11:119423315:G:A	6.78247e-24	-4.79564e-10	-1.47038
119423389	chr11:119423389:G:A	1.21101e-23	-4.79564e-10	-0.890677
119423432	chr11:119423432:C:T	7.11124e-24	-4.79564e-10	-1.42304
119423580	chr11:119423580:A:G	8.45814e-25	-2.26955	-1.28262
119423616	chr11:119423616:G:T	2.14162e-23	-4.79564e-10	-0.320571
119423761	chr11:119423761:C:T	1.62647e-23	-0.595718	-4.88941e-10
119423826	chr11:119423826:T:A	3.21546e-23	-4.79564e-10	0.0858386
119423903	chr11:119423903:C:T	1.98373e-23	-4.79564e-10	-0.397156
119424012	chr11:119424012:C:T	1.14254e-23	-4.79564e-10	-0.948875
119424190	chr11:119424190:A:G	6.98283e-24	-4.79564e-10	-1.44126
119424215	chr11:119424215:A:G	8.63189e-24	-4.79564e-10	-1.22925
119424353	chr11:119424353:A:G	6.8071e-25	-2.25882	-1.51051
119424372	chr11:119424372:A:G	1.15524e-24	-1.85536	-1.38505
119424768	chr11:119424768:C:G	7.34753e-24	-4.79564e-10	-1.39035
119424937	chr11:119424937:C:T	1.08167e-24	-1.99802	-1.3082
119425403	chr11:119425403:C:T	7.38962e-24	-4.79564e-10	-1.38464
119425596	chr11:119425596:T:C	6.52067e-24	-4.79564e-10	-1.50974
119425638	chr11:119425638:G:C	1.79836e-22	-4.79564e-10	1.80733
119425769	chr11:119425769:T:C	3.00827e-23	-4.79564e-10	0.0192314
119425810	chr11:119425810:A:G	6.66713e-25	-2.28054	-1.50957
119425888	chr11:119425888:T:C	6.76244e-25	-2.27783	-1.49809
119426114	chr11:119426114:C:T	7.82876e-24	-4.79564e-10	-1.32691
119426538	chr11:119426538:G:A	3.03272e-24	-2.27526	-4.88941e-10
119426904	chr11:119426904:A:G	6.93464e-25	-2.26643	-1.48434
119426939	chr11:119426939:G:T	6.68243e-24	-4.79564e-10	-1.48524
119427000	chr11:119427000:A:C	2.69048e-23	-4.79564e-10	-0.0924127
119427001	chr11:119427001:G:A	7.07167e-25	-2.26872	-1.46249
119427024	chr11:119427024:CT:C	1.90926e-23	-4.79564e-10	-0.435417
119427028	chr11:119427028:G:C	7.37625e-24	-4.79564e-10	-1.38645
119427070	chr11:119427070:C:T	1.129e-23	-4.79564e-10	-0.960801
119427288	chr11:119427288:T:A	1.90946e-23	-4.79564e-10	-0.435313
119427831	chr11:119427831:C:T	1.48374e-23	-4.79564e-10	-0.687569
119427937	chr11:119427937:G:A	6.72414e-24	-4.79564e-10	-1.47901
119427965	chr11:119427965:C:T	8.12132e-24	-4.79564e-10	-1.29022
119427977	chr11:119427977:C:T	6.79604e-24	-4.79564e-10	-1.46838
119428661	chr11:119428661:G:A	6.83437e-25	-2.28023	-1.48511
119428667	chr11:119428667:G:A	6.66064e-25	-2.28042	-1.51066
119428698	chr11:119428698:C:T	6.84465e-25	-2.27999	-1.48385
119428882	chr11:119428882:A:G	6.66016e-25	-2.2807	-1.51046
119429057	chr11:119429057:C:T	1.45987e-22	-4.79564e-10	1.5988
119429122	chr11:119429122:G:A	6.80651e-25	-2.27764	-1.49178
119429190	chr11:119429190:A:G	2.31048e-23	-4.79564e-10	-0.244678
119429509	chr11:119429509:G:A	3.44528e-24	-0.997974	-1.14974
119429706	chr11:119429706:T:C	7.25513e-24	-4.79564e-10	-1.40301
119429971	chr11:119429971:C:A	6.68931e-25	-2.27869	-1.5081
119429984	chr11:119429984:G:A	2.38694e-24	-2.24558	-0.269129
119430002	chr11:119430002:C:T	1.72786e-24	-2.24467	-0.593166
119430216	chr11:119430216:G:A	8.58757e-24	-4.79564e-10	-1.2344
119430779	chr11:119430779:A:T	6.51555e-24	-4.79564e-10	-1.51053
119430870	chr11:119430870:C:T	6.80941e-25	-2.27353	-1.49547
119430898	chr11:119430898:C:T	2.42785e-24	-2.23761	-0.260106
119431232	chr11:119431232:G:A	7.53906e-25	-2.27995	-1.38726
119431485	chr11:119431485:C:T	6.51574e-24	-4.79564e-10	-1.5105
119431616	chr11:119431616:C:T	8.87038e-24	-4.79564e-10	-1.202
119431626	chr11:119431626:T:TA	7.17632e-24	-4.79564e-10	-1.41393
119431803	chr11:119431803:A:G	3.0218e-24	-2.27887	-4.88941e-10
119431940	chr11:119431940:AG:A	7.40768e-25	-2.19409	-1.4907
119432550	chr11:119432550:G:A	8.53674e-24	-4.79564e-10	-1.24034
119432618	chr11:119432618:A:T	1.79265e-23	-4.79564e-10	-0.498439
119433292	chr11:119433292:A:G	1.1866e-24	-2.26611	-0.94751
119433321	chr11:119433321:TGTGCATGTGTGTGTGTGCACGCGC:T	2.43344e-23	-4.79564e-10	-0.192827
119433912	chr11:119433912:A:G	3.07543e-22	2.3439	-4.88941e-10
119434286	chr11:119434286:T:C	6.59886e-24	-4.79564e-10	-1.49782
119434417	chr11:119434417:C:T	6.73785e-24	-4.79564e-10	-1.47698
119434464	chr11:119434464:G:A	6.558e-24	-4.79564e-10	-1.50403
119434839	chr11:119434839:A:G	3.84835e-24	-2.03707	-4.88941e-10
119434901	chr11:119434901:C:T	9.01403e-25	-2.01129	-1.47723
119434916	chr11:119434916:T:C	7.3485e-24	-4.79564e-10	-1.39022
119435473	chr11:119435473:T:C	1.14279e-24	-2.09701	-1.15424
119435741	chr11:119435741:G:A	1.02406e-24	-1.87924	-1.48169
119435942	chr11:119435942:C:T	8.85569e-24	-4.79564e-10	-1.20366
119436042	chr11:119436042:A:C	6.8612e-25	-2.28067	-1.48075
119436579	chr11:119436579:G:A	2.46198e-23	-4.79564e-10	-0.181164
119436911	chr11:119436911:G:A	7.35288e-24	-4.79564e-10	-1.38962
119437053	chr11:119437053:G:A	8.52884e-24	-4.79564e-10	-1.24126
119437101	chr11:119437101:C:G	7.33643e-24	-4.79564e-10	-1.39186
119437300	chr11:119437300:CCT:C	6.53307e-24	-4.79564e-10	-1.50784
119437491	chr11:119437491:C:T	7.25952e-25	-2.28067	-1.42432
119438034	chr11:119438034:G:A	7.18676e-24	-4.79564e-10	-1.41248
119438094	chr11:119438094:G:A	7.01345e-25	-2.27728	-1.4622
119438178	chr11:119438178:T:C	7.49726e-24	-4.79564e-10	-1.37018
119438196	chr11:119438196:A:G	8.17908e-24	-4.79564e-10	-1.28314
119438290	chr11:119438290:T:A	8.32655e-25	-2.277	-1.29085
119438431	chr11:119438431:A:G	2.70534e-23	-4.79564e-10	-0.0869035
119438583	chr11:119438583:A:T	7.56284e-24	-4.79564e-10	-1.36147
119438633	chr11:119438633:C:T	1.22032e-23	0.522025	-1.40504
119438720	chr11:119438720:C:T	7.58677e-24	-4.79564e-10	-1.35831
119438954	chr11:119438954:C:T	1.29279e-24	-1.93771	-1.1902
119439235	chr11:119439235:C:T	9.79375e-25	-2.16012	-1.24544
119439335	chr11:119439335:A:T	7.40605e-24	-4.79564e-10	-1.38242
119439371	chr11:119439371:C:G	6.78438e-24	-4.79564e-10	-1.4701
119439441	chr11:119439441:T:C	7.381e-24	-4.79564e-10	-1.38581
119439669	chr11:119439669:A:G	2.73522e-24	-1.82767	-0.550839
119439680	chr11:119439680:C:T	7.2925e-24	-4.79564e-10	-1.39787
119439848	chr11:119439848:T:C	7.38829e-24	-4.79564e-10	-1.38482
119440153	chr11:119440153:T:C	7.37609e-24	-4.79564e-10	-1.38647
119440396	chr11:119440396:A:C	6.91399e-24	-4.79564e-10	-1.45117
119440453	chr11:119440453:G:A	9.61356e-24	-4.79564e-10	-1.12154
119440767	chr11:119440767:T:C	1.2291e-24	-1.88549	-1.29294
119440771	chr11:119440771:A:T	1.48271e-24	-2.07494	-0.91591
119440838	chr11:119440838:A:G	7.45559e-24	-4.79564e-10	-1.37575
119441070	chr11:119441070:TA:T	7.0359e-24	-4.79564e-10	-1.43369
119441074	chr11:119441074:G:C	1.27279e-24	-1.81174	-1.33176
119441223	chr11:119441223:T:A	1.02014e-24	-2.13788	-1.2269
119441280	chr11:119441280:T:C	6.54079e-24	-4.79564e-10	-1.50666
119441304	chr11:119441304:G:A	9.60908e-25	-2.06005	-1.36455
119441441	chr11:119441441:A:G	1.13179e-23	-4.79564e-10	-0.958335
119441639	chr11:119441639:G:A	9.94692e-24	-4.79564e-10	-1.08745
119441719	chr11:119441719:A:G	7.36864e-24	-4.79564e-10	-1.38748
119441797	chr11:119441797:G:A	1.50823e-24	-2.08699	-0.886784
119441862	chr11:119441862:G:C	7.45906e-24	-4.79564e-10	-1.37529
119442026	chr11:119442026:A:G	7.41261e-24	-4.79564e-10	-1.38153
119442040	chr11:119442040:G:C	8.39718e-25	-2.28052	-1.27889
119442108	chr11:119442108:C:T	3.01982e-24	-2.27952	-4.88941e-10
119442129	chr11:119442129:G:A	4.18717e-24	-1.95269	-4.88941e-10
119442141	chr11:119442141:C:T	8.43928e-25	-2.27635	-1.27805
119442232	chr11:119442232:A:G	7.43676e-24	-4.79564e-10	-1.37828
119442511	chr11:119442511:C:T	8.62466e-25	-2.26939	-1.26329
119442934	chr11:119442934:C:T	2.4686e-23	-4.79564e-10	-0.178482
119443035	chr11:119443035:TTTTC:T	1.53574e-23	-0.653122	-4.88941e-10
119443219	chr11:119443219:A:G	1.01162e-24	-1.96309	-1.41007
119443586	chr11:119443586:C:G	9.47746e-24	-4.79564e-10	-1.1358
119443789	chr11:119443789:C:G	7.08328e-25	-2.27885	-1.45071
119444055	chr11:119444055:G:A	1.38644e-24	-2.10749	-0.950486
119444606	chr11:119444606:G:A	8.44292e-25	-2.27024	-1.28374
119444706	chr11:119444706:C:T	6.68939e-24	-4.79564e-10	-1.4842
119444707	chr11:119444707:G:A	7.37234e-25	-2.2776	-1.41197
119444768	chr11:119444768:C:T	1.18398e-23	-4.79564e-10	-0.91325
119444953	chr11:119444953:T:C	7.12726e-24	-4.79564e-10	-1.42079
119445063	chr11:119445063:A:G	7.24176e-24	-4.79564e-10	-1.40485
119445079	chr11:119445079:T:C	1.47959e-24	-2.08306	-0.909893
119445251	chr11:119445251:T:C	2.73178e-23	-4.79564e-10	-0.077178
119445253	chr11:119445253:G:A	8.499e-24	-4.79564e-10	-1.24477
119445311	chr11:119445311:T:C	8.38555e-24	-4.79564e-10	-1.25821
119445540	chr11:119445540:C:T	7.26888e-24	-4.79564e-10	-1.40112
119445602	chr11:119445602:A:G	6.99339e-24	-4.79564e-10	-1.43975
119445703	chr11:119445703:G:T	7.04805e-24	-4.79564e-10	-1.43197
119445904	chr11:119445904:T:C	1.53687e-24	-2.06925	-0.885714
119445939	chr11:119445939:C:T	7.21826e-24	-4.79564e-10	-1.4081
119445949	chr11:119445949:T:G	1.62169e-24	-2.06227	-0.838979
119446498	chr11:119446498:G:A	1.05577e-24	-2.1241	-1.20634
119446599	chr11:119446599:T:C	7.00958e-24	-4.79564e-10	-1.43744
119446770	chr11:119446770:CT:C	1.18236e-23	-4.79564e-10	-0.91462
119446905	chr11:119446905:G:A	1.15461e-23	-4.79564e-10	-0.938368
119447596	chr11:119447596:A:G	2.33003e-24	-1.6782	-0.860635
119448287	chr11:119448287:C:T	1.01754e-23	-4.79564e-10	-1.06474
119448820	chr11:119448820:G:A	8.15385e-24	-4.79564e-10	-1.28623
119448991	chr11:119448991:C:A	7.01897e-25	-2.27135	-1.46734
119449065	chr11:119449065:C:G	9.65486e-24	-4.79564e-10	-1.11726
119449066	chr11:119449066:C:T	2.46316e-23	-4.79564e-10	-0.180689
119449101	chr11:119449101:T:C	7.01037e-25	-2.2652	-1.47471
119449409	chr11:119449409:G:T	1.13152e-23	-4.79564e-10	-0.958567
119449734	chr11:119449734:A:G	1.06979e-24	-1.9053	-1.41195
119450151	chr11:119450151:C:T	8.05998e-24	-4.79564e-10	-1.29781
119450169	chr11:119450169:G:A	7.11745e-25	-2.23226	-1.49249
119451214	chr11:119451214:G:A	2.02865e-23	-4.79564e-10	-0.374761
119451341	chr11:119451341:A:G	1.29512e-24	-1.90471	-1.22141
119451402	chr11:119451402:G:A	6.65033e-24	-4.79564e-10	-1.49005
119451487	chr11:119451487:C:T	7.12475e-24	-4.79564e-10	-1.42114
119451491	chr11:119451491:G:A	2.16091e-23	-4.79564e-10	-0.311604
119451604	chr11:119451604:A:G	2.06291e-23	-4.79564e-10	-0.358016
119451718	chr11:119451718:T:C	2.20634e-23	-4.79564e-10	-0.290796
119451937	chr11:119451937:T:C	2.25107e-23	-4.79564e-10	-0.270729
119452050	chr11:119452050:T:C	2.23489e-23	-4.79564e-10	-0.27794
119452059	chr11:119452059:G:A	7.43849e-24	-4.79564e-10	-1.37805
119452694	chr11:119452694:A:G	4.00215e-24	-1.99789	-4.88941e-10
119452859	chr11:119452859:T:C	7.71732e-24	-4.79564e-10	-1.34125
119453085	chr11:119453085:A:G	2.17358e-23	-4.79564e-10	-0.305757
119453558	chr11:119453558:A:G	1.02608e-23	-1.05639	-4.88941e-10
119453588	chr11:119453588:T:C	1.13867e-23	-4.79564e-10	-0.95227
119453846	chr11:119453846:G:A	3.13783e-23	-4.79564e-10	0.0613987
119454121	chr11:119454121:C:A	3.10937e-24	-2.2503	-4.88941e-10
119454213	chr11:119454213:G:A	8.26835e-24	-4.79564e-10	-1.27228
119454725	chr11:119454725:CAT:C	8.69637e-24	-4.79564e-10	-1.22181
119454928	chr11:119454928:A:C	6.83194e-24	-4.79564e-10	-1.46311
119455128	chr11:119455128:A:G	8.7313e-24	-4.79564e-10	-1.2178
119455267	chr11:119455267:G:A	2.29349e-23	-4.79564e-10	-0.252057
119455400	chr11:119455400:A:G	2.33448e-23	-4.79564e-10	-0.234342
119455561	chr11:119455561:C:T	2.53094e-23	-4.79564e-10	-0.153541
119455611	chr11:119455611:T:C	6.68085e-24	-4.79564e-10	-1.48547
119455920	chr11:119455920:C:T	7.3601e-25	-2.27529	-1.41594
119456016	chr11:119456016:G:A	1.1773e-24	-2.11577	-1.10573
119456207	chr11:119456207:T:C	2.53112e-23	-4.79564e-10	-0.153471
119456350	chr11:119456350:C:T	8.4248e-24	-4.79564e-10	-1.25354
119456424	chr11:119456424:T:C	2.36375e-23	-4.79564e-10	-0.221883
119456981	chr11:119456981:A:G	1.68327e-24	-1.47166	-1.39231
119457294	chr11:119457294:A:G	1.98199e-23	-4.79564e-10	-0.398031
119457365	chr11:119457365:T:C	2.48256e-23	-4.79564e-10	-0.172841
119457460	chr11:119457460:A:G	2.49542e-23	-4.79564e-10	-0.167675
119457514	chr11:119457514:T:G	2.71923e-23	-4.79564e-10	-0.0817825
119457782	chr11:119457782:G:A	6.70267e-24	-4.79564e-10	-1.48221
119457783	chr11:119457783:G:C	2.51014e-23	-4.79564e-10	-0.161792
119457891	chr11:119457891:G:A	2.48278e-23	-4.79564e-10	-0.172755
119458349	chr11:119458349:A:G	4.63252e-24	-1.85162	-4.88941e-10
119458482	chr11:119458482:C:A	2.47988e-23	-4.79564e-10	-0.173922
119458890	chr11:119458890:G:T	2.5826e-23	-4.79564e-10	-0.133335
119459229	chr11:119459229:A:T	3.97963e-23	-4.79564e-10	0.299057
119459360	chr11:119459360:A:T	1.06772e-23	-4.79564e-10	-1.01661
119459417	chr11:119459417:G:A	2.44019e-23	-4.79564e-10	-0.190056
119459496	chr11:119459496:G:A	9.30325e-24	-4.79564e-10	-1.15435
119459835	chr11:119459835:G:T	2.05743e-23	-4.79564e-10	-0.360674
119459877	chr11:119459877:A:T	1.06041e-24	-2.05955	-1.26651
119459878	chr11:119459878:G:GAA	2.35636e-23	-4.79564e-10	-0.225016
119459881	chr11:119459881:GGA:G	2.34698e-23	-4.79564e-10	-0.229004
119460315	chr11:119460315:G:A	2.53672e-23	-4.79564e-10	-0.151262
119460429	chr11:119460429:T:C	1.90482e-23	-4.79564e-10	-0.437743
119460543	chr11:119460543:G:C	9.59379e-25	-2.26798	-1.15821
119460634	chr11:119460634:G:T	6.8706e-24	-4.79564e-10	-1.45747
119460789	chr11:119460789:C:T	7.27211e-25	-2.2743	-1.42895
119461110	chr11:119461110:A:G	1.60671e-23	-4.79564e-10	-0.607946
119461126	chr11:119461126:C:T	2.52356e-23	-4.79564e-10	-0.15646
119461403	chr11:119461403:A:G	2.47499e-23	-4.79564e-10	-0.175896
119461760	chr11:119461760:A:G	2.44633e-23	-4.79564e-10	-0.187545
119461886	chr11:119461886:T:G	2.44307e-23	-4.79564e-10	-0.188879
119462075	chr11:119462075:G:A	4.99194e-23	-4.79564e-10	0.525693
119462268	chr11:119462268:G:T	6.73584e-24	-4.79564e-10	-1.47727
119462310	chr11:119462310:C:T	8.12383e-24	-4.79564e-10	-1.28992
119462530	chr11:119462530:C:A	3.68852e-23	-4.79564e-10	0.223092
119462724	chr11:119462724:G:A	1.74328e-23	-4.79564e-10	-0.526362
119462851	chr11:119462851:C:G	6.64649e-24	-4.79564e-10	-1.49063
119463490	chr11:119463490:C:T	2.10164e-23	-4.79564e-10	-0.339412
119463697	chr11:119463697:G:A	2.32742e-23	-4.79564e-10	-0.237372
119463917	chr11:119463917:C:T	1.05722e-24	-1.88584	-1.44324
119463938	chr11:119463938:G:C	3.38584e-24	-2.16512	-4.88941e-10
119463947	chr11:119463947:T:C	2.84751e-23	-4.79564e-10	-0.0356861
119465204	chr11:119465204:G:T	1.06324e-24	-1.86397	-1.45943
119465365	chr11:119465365:A:T	3.20842e-24	-2.21894	-4.88941e-10
119465572	chr11:119465572:T:G	8.4798e-24	-1.24703	-4.88941e-10
119465860	chr11:119465860:T:C	1.34816e-23	-4.79564e-10	-0.783388
119465997	chr11:119465997:A:G	6.09997e-23	-4.79564e-10	0.726152
119466398	chr11:119466398:T:C	9.92043e-25	-1.92492	-1.46779
119466488	chr11:119466488:A:G	1.40075e-24	-1.68855	-1.35916
119466530	chr11:119466530:C:T	1.18736e-24	-1.96163	-1.25135
119466670	chr11:119466670:T:C	9.8693e-25	-1.91837	-1.47951
119466740	chr11:119466740:G:A	7.89753e-23	-4.79564e-10	0.984417
119466752	chr11:119466752:CAT:C	6.96834e-24	-4.79564e-10	-1.44334
119466793	chr11:119466793:A:G	3.91632e-24	-1.2289	-0.790667
119466840	chr11:119466840:T:C	6.95551e-23	-4.79564e-10	0.857402
119466866	chr11:119466866:T:A	1.10736e-23	-4.79564e-10	-0.980153
119466932	chr11:119466932:C:T	7.28524e-23	-4.79564e-10	0.903718
119467375	chr11:119467375:T:C	1.70381e-23	-4.79564e-10	-0.549268
119467534	chr11:119467534:C:T	1.22338e-24	-1.94498	-1.23812
119467651	chr11:119467651:C:A	6.51964e-24	-4.79564e-10	-1.5099
119467837	chr11:119467837:G:C	2.09088e-23	-4.79564e-10	-0.344548
119467971	chr11:119467971:A:G	6.57388e-24	-4.79564e-10	-1.50161
119468002	chr11:119468002:C:T	7.43937e-23	-4.79564e-10	0.924653
119468066	chr11:119468066:T:G	7.15381e-23	-4.79564e-10	0.885513
119468294	chr11:119468294:T:A	7.22841e-23	-4.79564e-10	0.895887
119468570	chr11:119468570:G:A	7.41317e-24	-4.79564e-10	-1.38146
119468699	chr11:119468699:C:T	2.23541e-23	-4.79564e-10	-0.277709
119468803	chr11:119468803:T:G	7.14736e-23	-4.79564e-10	0.884611
119468859	chr11:119468859:T:C	1.67106e-23	-4.79564e-10	-0.568676
119468997	chr11:119468997:G:A	2.3254e-23	-4.79564e-10	-0.238239
119469278	chr11:119469278:G:T	7.11724e-23	-4.79564e-10	0.880387
119470204	chr11:119470204:G:T	9.18471e-23	-4.79564e-10	1.13541
119470286	chr11:119470286:A:T	8.29829e-24	-4.79564e-10	-1.26867
119470293	chr11:119470293:A:G	2.11685e-23	-4.79564e-10	-0.332205
119470327	chr11:119470327:C:T	2.67717e-24	-1.68446	-0.715491
119470364	chr11:119470364:G:A	2.52997e-24	-1.70787	-0.748643
119470434	chr11:119470434:C:T	7.07717e-24	-1.12467	-0.303168
119470670	chr11:119470670:C:T	1.02185e-23	-4.79564e-10	-1.06052
119470904	chr11:119470904:ACAGT:A	8.31305e-24	-1.26689	-4.88941e-10
119470908	chr11:119470908:T:A	7.55525e-24	-4.79564e-10	-1.36247
119471009	chr11:119471009:C:T	5.99804e-24	-1.59329	-4.88941e-10
119471343	chr11:119471343:T:TA	8.95002e-24	-4.79564e-10	-1.19306
119471404	chr11:119471404:A:C	3.39568e-24	-2.22427	0.0620531
119471415	chr11:119471415:C:T	9.53012e-24	-4.79564e-10	-1.13026
119471432	chr11:119471432:T:C	1.56406e-24	-2.06017	-0.877258
119471751	chr11:119471751:G:A	7.39567e-24	-4.79564e-10	-1.38382
119471967	chr11:119471967:G:A	1.20091e-24	-2.06268	-1.13896
119472174	chr11:119472174:A:G	9.82633e-24	-4.79564e-10	-1.09965
119472557	chr11:119472557:G:A	6.85351e-24	-4.79564e-10	-1.45996
119472618	chr11:119472618:A:G	1.90426e-24	-1.44497	-1.29566
119472869	chr11:119472869:G:A	1.31228e-24	-2.13115	-0.981795
119472988	chr11:119472988:G:A	6.67599e-24	-4.79564e-10	-1.4862
119473025	chr11:119473025:G:A	2.01681e-23	-4.79564e-10	-0.380614
119473588	chr11:119473588:G:A	6.81324e-24	-4.79564e-10	-1.46585
119473589	chr11:119473589:C:T	6.71715e-24	-4.79564e-10	-1.48005
119473696	chr11:119473696:T:C	2.52484e-24	-1.5427	-0.915844
119473857	chr11:119473857:A:G	1.13762e-24	-2.27143	-0.98435
119474108	chr11:119474108:T:C	1.08149e-23	-4.79564e-10	-1.0038
119474733	chr11:119474733:C:T	1.61072e-23	-4.79564e-10	-0.605452
119474940	chr11:119474940:C:T	1.03952e-22	-4.79564e-10	1.25921
119475268	chr11:119475268:C:T	1.52641e-24	-1.4512	-1.5106
119475592	chr11:119475592:C:T	1.9166e-23	-2.25359	1.82201
119475818	chr11:119475818:C:T	1.01283e-23	-4.79564e-10	-1.06938
119475982	chr11:119475982:T:C	8.37706e-24	-4.79564e-10	-1.25922
119476026	chr11:119476026:G:A	2.51716e-24	-1.32154	-1.14005
119476210	chr11:119476210:T:C	8.68418e-24	-4.79564e-10	-1.22321
119476584	chr11:119476584:T:C	3.79336e-24	-2.05147	-4.88941e-10
119477004	chr11:119477004:C:T	1.39632e-24	-1.56355	-1.48732
119478305	chr11:119478305:G:A	8.55741e-25	-2.15694	-1.38357
119478351	chr11:119478351:T:C	3.15016e-23	-4.79564e-10	0.0653196
119478387	chr11:119478387:A:G	6.51411e-24	-4.79564e-10	-1.51075
119478669	chr11:119478669:CAAGT:C	2.12753e-24	-1.5021	-1.12765
119478815	chr11:119478815:G:A	2.69261e-24	-1.43356	-0.96065
119478820	chr11:119478820:G:A	2.66412e-24	-1.39493	-1.00991
119479222	chr11:119479222:C:T	1.43956e-24	-1.5144	-1.50598
119479306	chr11:119479306:T:G	8.80049e-24	-1.20991	-4.88941e-10
119479619	chr11:119479619:T:C	6.51415e-24	-4.79564e-10	-1.51074
119479867	chr11:119479867:G:A	6.51382e-24	-4.79564e-10	-1.51079
119480082	chr11:119480082:G:A	8.76821e-25	-2.18033	-1.33584
119480147	chr11:119480147:C:T	1.48187e-24	-2.16321	-0.828202
119480178	chr11:119480178:TCTC:T	2.97465e-23	-4.79564e-10	0.00799239
119480509	chr11:119480509:A:G	2.24338e-24	-1.27139	-1.30535
119480613	chr11:119480613:A:G	2.49412e-24	-1.30276	-1.16802
119480618	chr11:119480618:A:G	2.46212e-24	-1.2596	-1.2241
119480767	chr11:119480767:C:A	1.65946e-23	-4.79564e-10	-0.575641
119480925	chr11:119480925:G:A	2.86257e-24	-1.1293	-1.2037
119480952	chr11:119480952:T:C	6.63524e-24	-4.79564e-10	-1.49232
119480979	chr11:119480979:C:G	6.42236e-23	-4.79564e-10	0.777653
119481151	chr11:119481151:T:C	4.71456e-23	-4.79564e-10	0.468524
119481293	chr11:119481293:A:G	2.96462e-23	-4.79564e-10	0.00461722
119481657	chr11:119481657:T:C	6.75214e-24	-4.79564e-10	-1.47486
119482013	chr11:119482013:C:T	4.58448e-23	-4.79564e-10	0.440544
119482179	chr11:119482179:T:C	2.4708e-24	-1.32028	-1.15989
119482287	chr11:119482287:C:T	7.44767e-24	-4.79564e-10	-1.37682
119482677	chr11:119482677:T:C	1.4577e-24	-1.65273	-1.35513
119482866	chr11:119482866:G:C	3.08395e-24	-1.2896	-0.968908
119482955	chr11:119482955:A:G	1.56854e-24	-1.78905	-1.14552
119482960	chr11:119482960:T:C	1.40659e-24	-1.82518	-1.21837
119483035	chr11:119483035:A:C	3.63345e-24	-1.32674	-0.767798
119483044	chr11:119483044:G:A	3.62423e-24	-1.32001	-0.777063
119483415	chr11:119483415:C:G	1.46711e-23	-2.28024	1.58141
119483425	chr11:119483425:C:T	7.94408e-24	-1.21867	-0.0936194
119483490	chr11:119483490:G:A	3.92915e-24	-2.01629	-4.88941e-10
119483864	chr11:119483864:C:T	6.66169e-24	-4.79564e-10	-1.48834
119483871	chr11:119483871:G:A	2.63313e-23	-4.79564e-10	-0.113959
119483907	chr11:119483907:T:C	8.74809e-24	-4.79564e-10	-1.21588
119483981	chr11:119483981:C:T	7.10848e-24	-4.79564e-10	-1.42343
119484027	chr11:119484027:C:T	5.08832e-23	-4.79564e-10	0.544814
119484121	chr11:119484121:C:A	9.5965e-23	-4.79564e-10	1.17927
119484411	chr11:119484411:G:T	7.89184e-24	-4.79564e-10	-1.31889
119484422	chr11:119484422:T:A	4.2619e-24	-1.42921	-0.505792
119484629	chr11:119484629:G:A	6.05763e-23	-4.79564e-10	0.719187
119484698	chr11:119484698:A:G	8.48858e-24	-4.79564e-10	-1.246
119484726	chr11:119484726:G:A	1.40672e-24	-1.53405	-1.5094
119484966	chr11:119484966:C:T	4.84086e-24	-1.13052	-0.677104
119484983	chr11:119484983:T:C	4.91599e-24	-1.1082	-0.684025
119485061	chr11:119485061:G:A	7.02897e-24	-4.79564e-10	-1.43468
119485142	chr11:119485142:G:A	6.51324e-24	-4.79564e-10	-1.51088
119485160	chr11:119485160:C:T	7.66334e-24	-4.79564e-10	-1.34827
119485161	chr11:119485161:G:A	9.6834e-24	-4.79564e-10	-1.1143
119485204	chr11:119485204:C:T	7.08433e-24	-4.79564e-10	-1.42683
119486247	chr11:119486247:C:CT	5.05974e-23	-4.79564e-10	0.539184
119486250	chr11:119486250:T:C	5.81012e-23	-4.79564e-10	0.677469
119486593	chr11:119486593:A:G	7.12129e-25	-2.27559	-1.44862
119486803	chr11:119486803:C:T	3.99123e-23	-2.25498	2.55694
119487112	chr11:119487112:C:G	4.25762e-24	-1.93601	-4.88941e-10
119487980	chr11:119487980:T:C	1.30055e-24	-2.1187	-1.00323
119488013	chr11:119488013:G:A	3.69802e-23	-4.79564e-10	0.225666
119488025	chr11:119488025:T:C	6.95313e-24	-4.79564e-10	-1.44553
119488123	chr11:119488123:T:C	2.21988e-24	-1.5762	-1.01107
119489881	chr11:119489881:C:T	1.38612e-23	-0.755624	-4.88941e-10
119490848	chr11:119490848:C:T	9.12555e-24	-4.79564e-10	-1.17364
119491071	chr11:119491071:G:C	2.01685e-23	-0.655505	0.274912
119491423	chr11:119491423:AT:A	4.56343e-24	-1.86664	-4.88941e-10
119491427	chr11:119491427:G:A	4.55637e-24	-1.86819	-4.88941e-10
119491439	chr11:119491439:C:T	9.01908e-24	-1.06987	-0.115504
119491524	chr11:119491524:G:A	7.07988e-24	-4.79564e-10	-1.42746
119492107	chr11:119492107:A:G	2.61318e-23	-4.79564e-10	-0.121566
119492176	chr11:119492176:T:C	2.43556e-24	-0.985699	-1.50884
119492219	chr11:119492219:C:T	1.3583e-23	-4.79564e-10	-0.775897
119492657	chr11:119492657:G:A	4.7343e-24	-0.676125	-1.15376
119492773	chr11:119492773:T:C	9.59326e-24	-0.341899	-0.781757
119493174	chr11:119493174:C:T	1.18435e-23	-0.388234	-0.524701
119493367	chr11:119493367:C:T	1.5588e-23	-4.79564e-10	-0.638215
119493547	chr11:119493547:A:G	5.08504e-24	-0.256704	-1.50171
119493585	chr11:119493585:G:T	1.85495e-24	-1.99491	-0.771944
119493734	chr11:119493734:G:C	3.01829e-24	-2.28003	-4.88941e-10
119493750	chr11:119493750:G:T	9.99069e-24	-0.146462	-0.936602
119493844	chr11:119493844:G:A	1.1236e-23	-0.0461602	-0.919438
119494198	chr11:119494198:C:G	3.02219e-24	-2.27873	-4.88941e-10
119494576	chr11:119494576:G:A	1.25378e-23	-0.0705007	-0.785472
119494841	chr11:119494841:C:T	9.60595e-24	-0.213548	-0.908787
119494921	chr11:119494921:G:C	1.12508e-23	-0.172382	-0.791897
119494949	chr11:119494949:C:T	1.09772e-23	-4.79564e-10	-0.9889
119495186	chr11:119495186:C:T	8.73989e-24	-4.79564e-10	-1.21682
119495206	chr11:119495206:C:T	8.40915e-24	-0.293979	-0.961419
119495282	chr11:119495282:G:A	4.32394e-24	-0.775336	-1.14521
119495993	chr11:119495993:T:C	1.84252e-23	-0.470998	-4.88941e-10
119496097	chr11:119496097:A:C	6.84488e-24	-4.79564e-10	-1.46122
119496173	chr11:119496173:G:C	3.90434e-23	-0.372998	0.652955
119496236	chr11:119496236:C:T	4.03569e-23	-0.378932	0.691977
119496326	chr11:119496326:C:T	1.60521e-23	-4.79564e-10	-0.608878
119496416	chr11:119496416:C:T	4.03022e-23	-0.411236	0.722924
119496610	chr11:119496610:A:C	1.09896e-24	-1.85677	-1.43359
119496942	chr11:119496942:A:G	1.4158e-23	-4.79564e-10	-0.734438
119496963	chr11:119496963:A:G	3.29391e-24	-1.742	-0.450643
119497103	chr11:119497103:C:T	6.82543e-23	-4.79564e-10	0.838522
119497155	chr11:119497155:T:TA	6.51529e-24	-4.79564e-10	-1.51057
119497187	chr11:119497187:C:T	1.79616e-23	-0.496481	-4.88941e-10
119497295	chr11:119497295:A:G	1.4592e-22	-1.1376	2.73595
119497442	chr11:119497442:A:G	1.66951e-24	-1.86867	-1.00351
119497516	chr11:119497516:C:T	1.58707e-23	-4.79564e-10	-0.620243
119497746	chr11:119497746:T:G	1.01651e-24	-2.08908	-1.27926
119497931	chr11:119497931:G:A	7.36626e-24	-4.79564e-10	-1.38781
119498324	chr11:119498324:G:A	6.62197e-24	-4.79564e-10	-1.49432
119499005	chr11:119499005:T:C	8.568e-24	-4.79564e-10	-1.23668
119499133	chr11:119499133:G:A	6.51747e-24	-4.79564e-10	-1.51023
119499301	chr11:119499301:C:A	9.94688e-24	-1.08746	-4.88941e-10
119499747	chr11:119499747:C:T	6.75358e-24	-4.79564e-10	-1.47464
119500188	chr11:119500188:C:A	2.33394e-24	-1.9193	-0.617865
119500252	chr11:119500252:A:T	2.34887e-24	-1.91729	-0.613496
119500371	chr11:119500371:A:G	1.62207e-23	-4.79564e-10	-0.598426
119500587	chr11:119500587:G:A	6.54088e-24	-4.79564e-10	-1.50665
119500636	chr11:119500636:C:T	6.63869e-24	-4.79564e-10	-1.4918
119501391	chr11:119501391:G:C	6.7482e-24	-4.79564e-10	-1.47544
119501562	chr11:119501562:A:C	8.17528e-24	-4.79564e-10	-1.2836
119502840	chr11:119502840:G:A	6.71188e-24	-4.79564e-10	-1.48084
119502849	chr11:119502849:C:A	1.17389e-23	-4.79564e-10	-0.92181
119502866	chr11:119502866:C:T	3.31381e-24	-2.18662	-4.88941e-10
119504469	chr11:119504469:G:A	1.74928e-24	-2.21314	-0.612373
119504656	chr11:119504656:ACTC:A	3.55555e-24	-2.00871	-0.107496
119505249	chr11:119505249:A:T	2.10823e-23	-4.79564e-10	-0.336285
119505961	chr11:119505961:A:G	2.77748e-24	-2.03966	-0.323515
119506503	chr11:119506503:G:T	8.38359e-24	-4.79564e-10	-1.25844
119506562	chr11:119506562:C:T	6.51535e-24	-4.79564e-10	-1.51056
119506779	chr11:119506779:G:A	3.29976e-24	-2.14469	-0.0461796
119506868	chr11:119506868:C:T	8.13477e-25	-2.26828	-1.32288
119506930	chr11:119506930:T:C	4.43188e-24	-2.03671	0.140811
119506963	chr11:119506963:TA:T	3.18877e-24	-2.00857	-0.216513
119509136	chr11:119509136:C:T	1.50925e-23	-4.79564e-10	-0.670519
119509185	chr11:119509185:C:T	1.50923e-23	-4.79564e-10	-0.670532
119509627	chr11:119509627:T:G	1.72959e-23	-4.79564e-10	-0.534246
119509896	chr11:119509896:A:T	1.59459e-23	-4.79564e-10	-0.615517
119510346	chr11:119510346:G:A	8.04022e-24	-4.79564e-10	-1.30026
119510433	chr11:119510433:T:C	1.00557e-23	-1.07658	-4.88941e-10
119510723	chr11:119510723:T:C	2.15146e-23	-4.79564e-10	-0.315986
119510758	chr11:119510758:T:C	1.00531e-23	-4.79564e-10	-1.07683
119511378	chr11:119511378:G:A	5.36254e-24	-1.70528	-4.88941e-10
119511694	chr11:119511694:T:C	8.62948e-24	-4.79564e-10	-1.22953
119511891	chr11:119511891:G:A	1.08025e-23	-4.79564e-10	-1.00494
119512047	chr11:119512047:T:C	1.1736e-23	-1.15694	0.234884
119512326	chr11:119512326:C:T	7.86813e-23	-0.853248	1.83394
119512372	chr11:119512372:G:A	6.82119e-24	-1.46468	-4.88941e-10
119512833	chr11:119512833:C:CAAACTGGA	6.57482e-24	-4.79564e-10	-1.50147
119513047	chr11:119513047:TAAG:T	4.51281e-24	-1.84537	-0.0324305
119513127	chr11:119513127:T:C	2.5532e-23	-0.144785	-4.88941e-10
119513368	chr11:119513368:C:T	6.10633e-23	-2.24775	2.97494
119513503	chr11:119513503:G:A	5.24934e-23	-2.27169	2.84766
119513739	chr11:119513739:C:T	1.15386e-24	-2.28007	-0.96154
119514007	chr11:119514007:C:G	1.85085e-23	-4.79564e-10	-0.466485
119514046	chr11:119514046:G:A	1.12308e-23	-4.79564e-10	-0.966058
119514136	chr11:119514136:C:G	2.93817e-24	-2.24067	-0.0662571
119514196	chr11:119514196:T:C	2.01664e-23	-4.79564e-10	-0.380702
119514808	chr11:119514808:TA:T	6.54825e-24	-4.79564e-10	-1.50552
119514906	chr11:119514906:C:T	1.62986e-23	-4.79564e-10	-0.593636
119514998	chr11:119514998:G:T	8.60079e-24	-4.79564e-10	-1.23286
119515061	chr11:119515061:C:T	1.245e-23	-4.79564e-10	-0.862995
119515608	chr11:119515608:C:T	4.69337e-24	-1.83857	-4.88941e-10
119515735	chr11:119515735:C:T	7.87652e-25	-2.11772	-1.50569
119515744	chr11:119515744:G:A	6.52926e-24	-4.79564e-10	-1.50842
119515763	chr11:119515763:C:T	2.75237e-24	-2.09769	-0.274568
119515886	chr11:119515886:C:A	6.56791e-24	-4.79564e-10	-1.50252
119515914	chr11:119515914:T:C	1.25284e-23	-4.79564e-10	-0.856723
119516108	chr11:119516108:C:T	1.04917e-22	-4.79564e-10	1.26846
119516162	chr11:119516162:A:G	2.01154e-23	-4.79564e-10	-0.383234
119516301	chr11:119516301:C:T	7.90416e-23	-4.79564e-10	0.985256
119516340	chr11:119516340:T:C	3.00496e-23	-4.79564e-10	0.0181309
119516549	chr11:119516549:G:A	7.08686e-23	-4.79564e-10	0.87611
119516786	chr11:119516786:C:A	2.65926e-23	-4.79564e-10	-0.104084
119517257	chr11:119517257:C:T	3.97132e-24	-2.00562	-4.88941e-10
119517329	chr11:119517329:C:G	9.71906e-25	-2.26775	-1.14547
119517562	chr11:119517562:T:G	9.54529e-23	-4.79564e-10	1.17392
119517594	chr11:119517594:G:T	7.33276e-24	-4.79564e-10	-1.39237
119517769	chr11:119517769:T:C	9.25772e-24	-4.79564e-10	-1.15926
119517862	chr11:119517862:C:T	3.73202e-24	-2.06777	-4.88941e-10
119517928	chr11:119517928:C:T	6.35187e-23	-4.79564e-10	0.766618
119517970	chr11:119517970:T:C	8.03677e-23	-4.79564e-10	1.00189
119517983	chr11:119517983:G:A	3.24445e-23	-4.79564e-10	0.0948137
119518142	chr11:119518142:C:T	3.71269e-24	-2.07296	-4.88941e-10
119518206	chr11:119518206:C:T	2.23621e-23	-4.79564e-10	-0.277348
119518660	chr11:119518660:T:C	6.77657e-24	-4.79564e-10	-1.47125
119518830	chr11:119518830:G:T	4.96056e-24	-1.7832	-4.88941e-10
119519523	chr11:119519523:G:C	6.81055e-23	-4.79564e-10	0.83634
119519622	chr11:119519622:G:T	2.19946e-23	-1.96915	1.67523
119520068	chr11:119520068:C:T	9.10405e-24	-4.79564e-10	-1.176
119520168	chr11:119520168:C:T	8.73901e-23	-4.79564e-10	1.08566
119520169	chr11:119520169:G:A	6.82076e-24	-2.28064	0.815891
119520278	chr11:119520278:T:G	8.62646e-24	-4.79564e-10	-1.22988
119520290	chr11:119520290:T:A	1.54153e-23	-4.79564e-10	-0.649359
119520408	chr11:119520408:A:G	9.1279e-24	-4.79564e-10	-1.17338
119520842	chr11:119520842:A:C	7.25608e-23	-4.79564e-10	0.899707
119520905	chr11:119520905:G:A	8.71497e-24	-4.79564e-10	-1.21967
119520914	chr11:119520914:A:G	6.69152e-23	-4.79564e-10	0.818708
119521188	chr11:119521188:G:A	6.64991e-24	-4.79564e-10	-1.49011
119521376	chr11:119521376:G:T	6.51983e-24	-4.79564e-10	-1.50987
119521833	chr11:119521833:C:T	6.53511e-24	-4.79564e-10	-1.50753
119522126	chr11:119522126:T:C	6.11323e-23	-4.79564e-10	0.728322
119522361	chr11:119522361:C:T	7.33184e-24	-4.79564e-10	-1.39249
119522599	chr11:119522599:G:A	1.2674e-24	-2.07497	-1.07278
119522855	chr11:119522855:T:C	5.3931e-23	-4.79564e-10	0.602987
119522859	chr11:119522859:G:A	9.19442e-23	-4.79564e-10	1.13646
119523016	chr11:119523016:G:A	6.57272e-24	-4.79564e-10	-1.50179
119523482	chr11:119523482:G:A	3.75897e-23	-4.79564e-10	0.242013
119523637	chr11:119523637:A:G	2.73442e-23	-4.79564e-10	-0.0762128
119523715	chr11:119523715:G:C	2.56299e-22	-4.79564e-10	2.16163
119523721	chr11:119523721:T:G	3.91016e-23	-4.79564e-10	0.281445
119523775	chr11:119523775:G:A	6.8234e-24	-4.79564e-10	-1.46436
119524142	chr11:119524142:G:A	7.02723e-24	-4.79564e-10	-1.43492
119524192	chr11:119524192:G:A	7.35301e-24	-4.79564e-10	-1.38961
119524507	chr11:119524507:C:G	1.06653e-23	-4.79564e-10	-1.01772
119524584	chr11:119524584:C:T	6.5555e-24	-4.79564e-10	-1.50441
119524813	chr11:119524813:A:G	6.55571e-24	-4.79564e-10	-1.50438
119524943	chr11:119524943:G:C	1.5408e-23	-4.79564e-10	-0.649828
119524989	chr11:119524989:A:G	6.54807e-24	-4.79564e-10	-1.50555
119525145	chr11:119525145:G:A	1.44577e-23	-4.79564e-10	-0.713489
119525289	chr11:119525289:G:A	6.70155e-24	-4.79564e-10	-1.48238
119525372	chr11:119525372:C:T	6.74535e-24	-4.79564e-10	-1.47586
119525663	chr11:119525663:C:T	3.90154e-24	-2.02335	-4.88941e-10
119525794	chr11:119525794:G:C	2.66856e-22	-4.79564e-10	2.20199
119525973	chr11:119525973:C:T	6.79851e-24	-4.79564e-10	-1.46801
119525995	chr11:119525995:G:A	6.73825e-24	-4.79564e-10	-1.47692
119526149	chr11:119526149:C:T	2.37942e-23	-0.215276	-4.88941e-10
119526365	chr11:119526365:G:A	6.72705e-24	-4.79564e-10	-1.47858
119526438	chr11:119526438:G:A	6.89301e-24	-4.79564e-10	-1.45421
119526439	chr11:119526439:C:T	1.21108e-23	-0.890616	-4.88941e-10
119526781	chr11:119526781:G:A	2.54159e-23	-1.97438	1.82503
119526784	chr11:119526784:G:A	6.81726e-24	-4.79564e-10	-1.46526
119526824	chr11:119526824:C:A	6.92259e-24	-4.79564e-10	-1.44993
119526970	chr11:119526970:C:T	3.08406e-24	-2.05039	-0.208078
119527837	chr11:119527837:A:T	1.91282e-22	-4.79564e-10	1.86903
119528017	chr11:119528017:G:A	6.85763e-24	-4.79564e-10	-1.45936
119528137	chr11:119528137:G:A	1.74556e-24	-2.07286	-0.754786
119528549	chr11:119528549:C:T	7.65967e-24	-1.56727	0.218517
119529218	chr11:119529218:G:A	1.30937e-23	-4.79564e-10	-0.812589
119529342	chr11:119529342:C:A	8.07173e-25	-2.14082	-1.45811
119529625	chr11:119529625:G:C	6.52194e-24	-4.79564e-10	-1.50955
119530107	chr11:119530107:C:T	1.07041e-24	-2.08072	-1.23596
119530165	chr11:119530165:C:T	1.95444e-24	-1.832	-0.882617
119530323	chr11:119530323:C:G	1.16739e-22	-4.79564e-10	1.37522
119530390	chr11:119530390:G:A	1.16739e-22	-4.79564e-10	1.37522
119530708	chr11:119530708:C:T	8.26841e-24	-4.79564e-10	-1.27228
119530949	chr11:119530949:A:G	9.29807e-23	-4.79564e-10	1.14767
119530999	chr11:119530999:C:A	1.33661e-23	-4.79564e-10	-0.791998
119531371	chr11:119531371:G:C	5.44347e-23	-4.79564e-10	0.612285
119531427	chr11:119531427:C:T	6.61082e-24	-4.79564e-10	-1.49601
119531709	chr11:119531709:T:C	4.40487e-24	-2.23757	0.335561
119532041	chr11:119532041:T:C	1.74446e-24	-2.27984	-0.548434
119532103	chr11:119532103:C:T	1.33137e-23	-4.79564e-10	-0.795921
119532177	chr11:119532177:A:G	3.26368e-24	-2.17192	-0.0299474
119532306	chr11:119532306:C:T	2.91434e-24	-2.27309	-0.0419847
119533190	chr11:119533190:T:C	1.10814e-23	-4.79564e-10	-0.97945
119533479	chr11:119533479:C:T	8.28466e-24	-4.79564e-10	-1.27031
119533524	chr11:119533524:A:G	4.9007e-24	-1.79534	-4.88941e-10
119533534	chr11:119533534:C:T	1.07723e-23	-4.79564e-10	-1.00774
119533744	chr11:119533744:C:T	2.88709e-23	-0.0218834	-4.88941e-10
119534228	chr11:119534228:C:T	6.57158e-24	-4.79564e-10	-1.50196
119534275	chr11:119534275:G:A	2.90639e-22	-4.79564e-10	2.28737
119534487	chr11:119534487:G:A	6.58257e-24	-4.79564e-10	-1.50029
119534682	chr11:119534682:C:G	3.17984e-24	-2.14449	-0.0834006
119534826	chr11:119534826:TA:T	3.05003e-24	-2.26957	-4.88941e-10
119534830	chr11:119534830:T:A	1.40743e-24	-2.27694	-0.766009
119534831	chr11:119534831:T:A	3.39097e-24	-2.26629	0.102692
119534832	chr11:119534832:T:A	3.77844e-24	-2.05541	-4.88941e-10
119534892	chr11:119534892:T:C	8.36923e-24	-4.79564e-10	-1.26016
119535369	chr11:119535369:T:C	7.71343e-24	-4.79564e-10	-1.34175
119535381	chr11:119535381:C:T	1.6877e-24	-2.10707	-0.754281
119535382	chr11:119535382:G:A	6.96569e-24	-4.79564e-10	-1.44372
119535444	chr11:119535444:A:G	8.29623e-24	-4.79564e-10	-1.26892
119535513	chr11:119535513:T:A	3.282e-22	-4.79564e-10	2.40891
119535582	chr11:119535582:G:A	3.14274e-24	-2.2807	0.0410803
119535675	chr11:119535675:C:T	1.69358e-23	-4.79564e-10	-0.555286
119535908	chr11:119535908:T:A	6.93809e-24	-4.79564e-10	-1.44769
119535910	chr11:119535910:A:T	1.95088e-23	-4.79564e-10	-0.413852
119536532	chr11:119536532:G:A	1.13834e-23	-4.79564e-10	-0.952559
119536822	chr11:119536822:G:A	9.82891e-24	-4.79564e-10	-1.09939
119536862	chr11:119536862:T:C	6.51546e-24	-4.79564e-10	-1.51054
119536951	chr11:119536951:C:T	6.77838e-24	-4.79564e-10	-1.47098
119537007	chr11:119537007:A:G	8.37008e-24	-4.79564e-10	-1.26005
119537264	chr11:119537264:C:T	1.25467e-23	-4.79564e-10	-0.855256
119537291	chr11:119537291:T:G	8.0349e-24	-4.79564e-10	-1.30092
119537294	chr11:119537294:T:C	1.44193e-24	-2.04044	-0.978297
119537296	chr11:119537296:G:C	3.02661e-24	-2.27727	-4.88941e-10
119537310	chr11:119537310:G:A	2.17178e-24	-2.23916	-0.37001
119537449	chr11:119537449:C:T	7.70746e-24	-4.79564e-10	-1.34253
119537898	chr11:119537898:T:C	7.69469e-24	-4.79564e-10	-1.34419
119538086	chr11:119538086:A:G	1.33796e-24	-2.23624	-0.857332
119538098	chr11:119538098:A:G	1.31377e-24	-2.25307	-0.858743
119538381	chr11:119538381:C:T	2.04682e-23	-4.79564e-10	-0.365847
119538503	chr11:119538503:A:G	6.30418e-24	-1.5435	-4.88941e-10
119538561	chr11:119538561:G:A	5.85268e-23	-4.79564e-10	0.684767
119538819	chr11:119538819:G:A	2.48698e-23	-4.79564e-10	-0.171062
119539266	chr11:119539266:A:ACATG	7.2132e-25	-2.27956	-1.43183
119539394	chr11:119539394:AAAAAAAAAAAAAG:A	6.93385e-24	-4.79564e-10	-1.4483
119539437	chr11:119539437:A:G	6.5336e-24	-4.79564e-10	-1.50776
119539443	chr11:119539443:T:C	7.01216e-25	-2.28026	-1.45939
119539448	chr11:119539448:T:C	9.00872e-24	-4.79564e-10	-1.18652
119539485	chr11:119539485:T:C	6.53835e-24	-4.79564e-10	-1.50703
119539592	chr11:119539592:T:C	1.07774e-23	-4.79564e-10	-1.00726
119539625	chr11:119539625:A:G	2.03441e-23	-4.79564e-10	-0.371928
119540064	chr11:119540064:T:C	1.57077e-23	-4.79564e-10	-0.630566
119540130	chr11:119540130:G:A	1.22067e-23	-4.79564e-10	-0.882731
119540474	chr11:119540474:A:G	1.37208e-23	-4.79564e-10	-0.765804
119540653	chr11:119540653:C:T	7.47975e-24	-4.79564e-10	-1.37252
119540704	chr11:119540704:A:G	6.95359e-24	-4.79564e-10	-1.44546
119540715	chr11:119540715:T:C	1.10478e-24	-2.2476	-1.03748
119540973	chr11:119540973:T:C	9.1896e-24	-4.79564e-10	-1.16664
119541290	chr11:119541290:T:C	2.48235e-24	-2.21502	-0.260495
119541401	chr11:119541401:T:C	6.83668e-24	-4.79564e-10	-1.46242
119541444	chr11:119541444:G:A	7.29347e-24	-4.79564e-10	-1.39774
119541466	chr11:119541466:A:G	1.18941e-23	-4.79564e-10	-0.908677
119541520	chr11:119541520:A:G	1.19894e-23	-4.79564e-10	-0.900695
119541764	chr11:119541764:T:A	1.05152e-24	-2.1043	-1.23018
119541797	chr11:119541797:G:A	8.05696e-25	-2.21889	-1.38187
119541862	chr11:119541862:T:C	7.93763e-24	-4.79564e-10	-1.3131
119542031	chr11:119542031:G:A	1.59668e-23	-4.79564e-10	-0.614204
119542212	chr11:119542212:C:A	1.09497e-24	-2.17885	-1.11514
119542229	chr11:119542229:G:T	7.31124e-25	-2.23767	-1.46022
119542380	chr11:119542380:C:T	1.34301e-24	-2.04135	-1.04845
119542439	chr11:119542439:G:A	1.30805e-24	-2.25014	-0.866041
119542529	chr11:119542529:G:A	3.92537e-23	-4.79564e-10	0.285327
119542593	chr11:119542593:G:A	1.05905e-24	-2.28	-1.04734
119544198	chr11:119544198:A:G	7.17176e-24	-1.41457	-4.88941e-10
119544204	chr11:119544204:T:C	2.2015e-24	-2.08141	-0.514162
119545557	chr11:119545557:T:C	8.25621e-24	-4.79564e-10	-1.27375
119545637	chr11:119545637:G:T	6.95886e-24	-4.79564e-10	-1.4447
119546035	chr11:119546035:G:A	7.82513e-24	-4.79564e-10	-1.32738
119547157	chr11:119547157:A:G	1.54499e-23	-4.79564e-10	-0.647113
119547268	chr11:119547268:C:A	1.52197e-23	-4.79564e-10	-0.66213
119547329	chr11:119547329:C:T	9.02512e-25	-1.97792	-1.50937
119547450	chr11:119547450:C:T	2.5048e-23	-4.79564e-10	-0.163924
119547467	chr11:119547467:C:A	6.3639e-24	-2.00996	0.475884
119547696	chr11:119547696:G:A	4.75973e-23	0.319137	0.158923
119547775	chr11:119547775:A:G	1.83182e-23	-4.79564e-10	-0.47682
119547929	chr11:119547929:C:T	1.43665e-24	-2.27953	-0.742877
119547950	chr11:119547950:T:A	6.52012e-24	-4.79564e-10	-1.50982
119548322	chr11:119548322:G:A	3.74101e-24	-2.06536	-4.88941e-10
119548406	chr11:119548406:C:T	1.37986e-24	-2.02963	-1.0331
119548422	chr11:119548422:G:A	1.39785e-24	-1.99414	-1.05564
119548487	chr11:119548487:T:C	1.38953e-24	-2.27999	-0.775766
119548836	chr11:119548836:A:G	1.82462e-23	-4.79564e-10	-0.48076
119548857	chr11:119548857:G:C	1.63323e-24	-2.01784	-0.876318
119549265	chr11:119549265:A:C	1.3812e-24	-1.9552	-1.10656
119549275	chr11:119549275:G:T	4.83193e-24	-1.80947	-4.88941e-10
119549577	chr11:119549577:T:C	7.12189e-24	-4.79564e-10	-1.42154
119549690	chr11:119549690:T:C	3.33479e-24	-2.18031	-4.88941e-10
119549757	chr11:119549757:C:T	1.75122e-24	-1.96389	-0.860515
119549758	chr11:119549758:C:T	1.30263e-24	-1.93148	-1.18885
119549975	chr11:119549975:A:AT	1.18435e-24	-2.22135	-0.994173
119550576	chr11:119550576:T:G	6.2008e-24	-1.56004	-4.88941e-10
119550871	chr11:119550871:G:A	1.1989e-22	-4.79564e-10	1.40185
119551217	chr11:119551217:C:T	2.20281e-24	-1.85622	-0.738759
119551240	chr11:119551240:G:T	1.26029e-23	-4.79564e-10	-0.85079
119551264	chr11:119551264:G:A	1.42067e-24	-2.05496	-0.978634
119551299	chr11:119551299:T:C	6.28485e-23	-4.79564e-10	0.756009
119552045	chr11:119552045:C:G	1.42368e-24	-1.97342	-1.05805
119552558	chr11:119552558:G:A	1.36049e-24	-2.20379	-0.87308
119552699	chr11:119552699:G:A	1.36064e-24	-2.21284	-0.863919
119552979	chr11:119552979:T:C	1.92092e-24	-2.02842	-0.703491
119553037	chr11:119553037:C:T	1.40382e-24	-2.21132	-0.834197
119553111	chr11:119553111:T:C	1.32546e-24	-2.22885	-0.874103
119553201	chr11:119553201:C:G	8.88561e-23	-4.79564e-10	1.1023
119553569	chr11:119553569:G:A	1.96278e-23	-4.79564e-10	-0.407769
119554056	chr11:119554056:C:T	6.75086e-24	-4.79564e-10	-1.47505
119554142	chr11:119554142:A:G	8.36332e-24	-4.79564e-10	-1.26086
119554154	chr11:119554154:C:T	1.21981e-24	-2.183	-1.00303
119554452	chr11:119554452:G:A	2.52061e-24	-2.06643	-0.393783
119554547	chr11:119554547:C:A	1.43639e-24	-2.19406	-0.828528
119554631	chr11:119554631:G:A	8.46045e-25	-2.04361	-1.50829
119555096	chr11:119555096:C:T	1.48048e-24	-2.18385	-0.808501
119555344	chr11:119555344:G:A	8.18541e-25	-2.07891	-1.50604
119555393	chr11:119555393:T:G	8.51043e-25	-2.04007	-1.50594
119555423	chr11:119555423:T:C	6.78402e-24	-4.79564e-10	-1.47015
119555533	chr11:119555533:C:T	6.67343e-24	-4.79564e-10	-1.48658
119555572	chr11:119555572:C:T	6.78104e-24	-4.79564e-10	-1.47059
119555851	chr11:119555851:T:C	1.63368e-23	-4.79564e-10	-0.5913
119556268	chr11:119556268:C:G	6.67962e-24	-4.79564e-10	-1.48566
119556459	chr11:119556459:T:A	7.69829e-24	-4.79564e-10	-1.34372
119556531	chr11:119556531:C:T	1.75304e-24	-2.00867	-0.814699
119556598	chr11:119556598:C:T	1.79612e-24	-1.98371	-0.815379
119556635	chr11:119556635:T:C	8.4287e-25	-2.06756	-1.4881
119556913	chr11:119556913:A:G	1.51234e-24	-2.19649	-0.774572
119557146	chr11:119557146:A:C	9.07528e-25	-1.98477	-1.49698
119557182	chr11:119557182:T:G	1.45332e-24	-2.19009	-0.82078
119557201	chr11:119557201:C:G	7.72851e-24	-4.79564e-10	-1.3398
119557398	chr11:119557398:G:T	1.05077e-23	-4.79564e-10	-1.03261
119557430	chr11:119557430:G:A	1.00401e-24	-1.87093	-1.50978
119557433	chr11:119557433:C:T	1.01192e-24	-1.86807	-1.5048
119557447	chr11:119557447:A:G	1.22878e-24	-2.25023	-0.928466
119557710	chr11:119557710:G:A	2.2073e-24	-1.81271	-0.780241
119557912	chr11:119557912:C:G	1.10881e-23	-4.79564e-10	-0.978848
119558369	chr11:119558369:C:T	8.90489e-25	-1.98999	-1.51071
119558372	chr11:119558372:T:C	1.43892e-24	-1.93593	-1.0849
119558428	chr11:119558428:C:T	1.62351e-24	-1.91052	-0.98961
119558671	chr11:119558671:T:C	1.10791e-23	-4.79564e-10	-0.979659
119558903	chr11:119558903:G:A	9.06965e-25	-1.97805	-1.50431
119558951	chr11:119558951:T:G	9.01259e-25	-1.98425	-1.50443
119559025	chr11:119559025:C:T	8.51017e-25	-2.03786	-1.50818
119559137	chr11:119559137:G:A	8.96407e-25	-1.98312	-1.51096
119559212	chr11:119559212:G:A	9.04658e-25	-1.98017	-1.50475
119559244	chr11:119559244:G:C	1.21796e-23	-4.79564e-10	-0.884956
119559423	chr11:119559423:CACACACACACACACAG:C	1.11304e-24	-2.01169	-1.26593
119559427	chr11:119559427:CACACACACACAG:C	3.49961e-24	-2.13207	-4.88941e-10
119559492	chr11:119559492:A:G	9.85493e-25	-1.89021	-1.50912
119559555	chr11:119559555:G:A	9.29912e-25	-1.95235	-1.50504
119560177	chr11:119560177:G:C	7.33976e-24	-4.79564e-10	-1.39141
119560582	chr11:119560582:C:T	1.08516e-24	-1.93848	-1.36451
119560721	chr11:119560721:T:A	7.19992e-24	-4.79564e-10	-1.41065
119560776	chr11:119560776:T:C	1.08186e-24	-1.93022	-1.37581
119560931	chr11:119560931:A:G	1.07613e-23	-1.00876	-4.88941e-10
119560944	chr11:119560944:A:G	1.06962e-24	-1.93888	-1.37854
119561144	chr11:119561144:G:A	3.87208e-24	-2.03093	-4.88941e-10
119561373	chr11:119561373:A:G	1.0599e-24	-1.94043	-1.38611
119561385	chr11:119561385:A:G	6.78276e-24	-4.79564e-10	-1.47033
119561433	chr11:119561433:T:C	1.54736e-24	-1.78792	-1.16025
119561563	chr11:119561563:T:C	1.25899e-23	-4.79564e-10	-0.85182
119561729	chr11:119561729:T:C	3.75311e-24	-2.2765	0.21437
119562224	chr11:119562224:C:T	1.80597e-24	-1.90904	-0.884577
119562294	chr11:119562294:C:T	1.04899e-24	-1.91922	-1.41767
119562331	chr11:119562331:G:T	9.06952e-24	-4.79564e-10	-1.1798
119562357	chr11:119562357:CA:C	6.55542e-24	-4.79564e-10	-1.50443
119562522	chr11:119562522:G:A	7.19477e-24	-4.79564e-10	-1.41136
119562699	chr11:119562699:A:C	6.51924e-24	-4.79564e-10	-1.50996
119562774	chr11:119562774:G:C	3.60845e-24	-2.27902	0.177582
119562810	chr11:119562810:A:G	1.08999e-24	-1.88744	-1.41111
119563029	chr11:119563029:T:C	3.55715e-24	-2.27923	0.163476
119563321	chr11:119563321:A:T	1.00396e-24	-1.96793	-1.41283
119563471	chr11:119563471:C:A	1.92834e-24	-1.81621	-0.911844
119563564	chr11:119563564:C:T	1.04654e-24	-1.93246	-1.40676
119563757	chr11:119563757:G:T	1.04368e-24	-1.93432	-1.40765
119564000	chr11:119564000:G:A	1.03731e-24	-1.94427	-1.40381
119564042	chr11:119564042:A:G	1.84795e-24	-1.8513	-0.919337
119564132	chr11:119564132:C:A	1.01351e-24	-1.96695	-1.40435
119564300	chr11:119564300:G:C	1.01302e-24	-1.96394	-1.40785
119564336	chr11:119564336:A:G	1.00126e-24	-1.97536	-1.40811
119564385	chr11:119564385:T:G	2.09468e-24	-1.13455	-1.51076
119564469	chr11:119564469:A:C	3.65666e-24	-2.27974	0.191573
119564833	chr11:119564833:A:G	1.36129e-24	-1.85813	-1.21815
119565387	chr11:119565387:C:A	1.04252e-24	-1.93948	-1.4036
119565547	chr11:119565547:G:T	1.32833e-23	-4.79564e-10	-0.798208
119565860	chr11:119565860:T:A	1.43942e-23	-4.79564e-10	-0.717893
119565998	chr11:119565998:A:G	1.01835e-24	-1.95334	-1.4132
119566105	chr11:119566105:A:G	1.0269e-24	-1.95054	-1.40764
119566244	chr11:119566244:TA:T	7.18828e-24	-4.79564e-10	-1.41226
119566490	chr11:119566490:T:C	3.87751e-24	-2.27979	0.25027
119566766	chr11:119566766:G:A	6.55431e-24	-4.79564e-10	-1.50459
119566804	chr11:119566804:C:T	2.8251e-23	-0.04359	-4.88941e-10
119566993	chr11:119566993:C:T	6.92823e-24	-4.79564e-10	-1.44911
119567104	chr11:119567104:G:A	1.91534e-24	-1.82131	-0.913509
119567497	chr11:119567497:C:T	7.69243e-25	-2.24798	-1.39909
119567704	chr11:119567704:T:C	1.82005e-24	-1.78386	-1.00199
119568015	chr11:119568015:G:A	4.11028e-24	-1.97123	-4.88941e-10
119568051	chr11:119568051:G:T	1.01092e-23	-2.21024	1.13897
119568054	chr11:119568054:T:C	3.20207e-24	-1.83848	-0.382438
119568393	chr11:119568393:A:G	1.12354e-22	-4.79564e-10	1.33694
119568440	chr11:119568440:A:G	7.9767e-24	-4.79564e-10	-1.30819
119568748	chr11:119568748:A:G	1.38159e-24	-1.94054	-1.12095
119568787	chr11:119568787:C:T	2.06508e-24	-1.53487	-1.12467
119568852	chr11:119568852:T:A	6.53151e-24	-4.79564e-10	-1.50808
119568905	chr11:119568905:G:A	6.9191e-24	-4.79564e-10	-1.45043
119569228	chr11:119569228:CT:C	6.74158e-24	-4.79564e-10	-1.47642
119569355	chr11:119569355:G:A	1.60735e-24	-1.71856	-1.19157
119569403	chr11:119569403:A:G	6.72819e-24	-4.79564e-10	-1.47841
119569422	chr11:119569422:A:T	2.98893e-24	-2.26187	-0.0279352
119569729	chr11:119569729:G:A	9.28912e-24	-4.79564e-10	-1.15587
119569937	chr11:119569937:AT:A	1.298e-24	-1.83084	-1.29306
119570081	chr11:119570081:A:G	7.99091e-24	-4.79564e-10	-1.30641
119570245	chr11:119570245:T:C	8.80209e-24	-1.20973	-4.88941e-10
119570832	chr11:119570832:C:T	3.13177e-24	-2.24312	-4.88941e-10
119570912	chr11:119570912:C:T	7.53697e-24	-4.79564e-10	-1.3649
119570985	chr11:119570985:T:C	1.21127e-24	-1.71647	-1.47658
119571093	chr11:119571093:G:A	1.48258e-24	-1.62205	-1.36888
119571427	chr11:119571427:C:T	6.62906e-24	-4.79564e-10	-1.49325
119571477	chr11:119571477:T:C	1.21219e-24	-1.71644	-1.47585
119571761	chr11:119571761:AC:A	1.1994e-24	-1.73021	-1.47268
119571833	chr11:119571833:A:G	8.27718e-24	-4.79564e-10	-1.27122
119572021	chr11:119572021:A:G	7.86859e-24	-4.79564e-10	-1.32184
119572458	chr11:119572458:A:G	6.63657e-24	-4.79564e-10	-1.49212
119572555	chr11:119572555:A:G	3.0609e-24	-2.26601	-4.88941e-10
119572651	chr11:119572651:C:T	2.84448e-24	-2.2674	-0.0719412
119572851	chr11:119572851:AC:A	1.58188e-23	-4.79564e-10	-0.623516
119572958	chr11:119572958:C:A	2.04213e-24	-1.16084	-1.50988
119573017	chr11:119573017:G:A	3.01857e-24	-2.27993	-4.88941e-10
119573242	chr11:119573242:A:G	7.78844e-24	-4.79564e-10	-1.33208
119573248	chr11:119573248:G:A	1.06594e-23	-4.79564e-10	-1.01828
119573305	chr11:119573305:C:G	1.64725e-24	-1.63854	-1.24707
119573724	chr11:119573724:G:A	1.29936e-24	-1.84985	-1.27299
119573763	chr11:119573763:A:G	1.1007e-23	-1.18224	0.196056
119573983	chr11:119573983:G:A	1.3264e-24	-2.22915	-0.8731
119574152	chr11:119574152:T:C	1.17221e-23	-1.10494	0.181696
119574212	chr11:119574212:A:G	7.60058e-24	-4.79564e-10	-1.35649
119574258	chr11:119574258:C:A	7.6157e-24	-4.79564e-10	-1.35451
119574269	chr11:119574269:G:A	2.11946e-24	-1.71614	-0.917412
119574299	chr11:119574299:T:G	3.03067e-24	-2.27593	-4.88941e-10
119574397	chr11:119574397:C:T	2.15738e-24	-2.24268	-0.373143
119574690	chr11:119574690:T:C	1.14727e-23	-4.79564e-10	-0.944746
119574854	chr11:119574854:C:T	1.88722e-24	-1.51472	-1.23489
119575136	chr11:119575136:G:T	7.31041e-24	-4.79564e-10	-1.39542
119575147	chr11:119575147:A:C	7.35668e-24	-4.79564e-10	-1.38911
119575260	chr11:119575260:C:T	2.60005e-23	-1.10445	0.977847
119575407	chr11:119575407:A:G	1.56636e-24	-1.6921	-1.24386
119575772	chr11:119575772:C:T	2.20248e-24	-2.19466	-0.400474
119575863	chr11:119575863:A:G	1.98448e-24	-1.78512	-0.914237
119575939	chr11:119575939:T:C	2.04394e-23	-4.79564e-10	-0.367255
119575970	chr11:119575970:T:C	8.98449e-24	-4.79564e-10	-1.18922
119576333	chr11:119576333:G:A	1.75682e-24	-2.22497	-0.596237
119576751	chr11:119576751:A:G	1.03342e-23	-4.79564e-10	-1.04926
119576859	chr11:119576859:C:A	7.75346e-24	-4.79564e-10	-1.33658
119576987	chr11:119576987:G:A	1.48876e-23	-4.79564e-10	-0.68419
119577041	chr11:119577041:A:G	1.03825e-23	-4.79564e-10	-1.04459
119577189	chr11:119577189:T:A	6.90616e-24	-4.79564e-10	-1.4523
119577432	chr11:119577432:G:C	6.89486e-24	-4.79564e-10	-1.45394
119577433	chr11:119577433:A:G	9.38897e-23	-4.79564e-10	1.1574
119577868	chr11:119577868:A:C	1.37245e-24	-1.83646	-1.23166
119577968	chr11:119577968:G:A	1.42347e-24	-2.07824	-0.953379
119578162	chr11:119578162:A:G	8.82533e-24	-4.79564e-10	-1.20709
119578560	chr11:119578560:G:A	2.33623e-23	-4.79564e-10	-0.233592
119578994	chr11:119578994:G:A	7.22553e-24	-4.79564e-10	-1.4071
119579159	chr11:119579159:C:T	1.54778e-23	-4.79564e-10	-0.645311
119579621	chr11:119579621:CA:C	1.78708e-23	-4.79564e-10	-0.501552
119579710	chr11:119579710:T:C	7.91458e-24	-4.79564e-10	-1.31601
119579848	chr11:119579848:T:G	1.61187e-23	-4.79564e-10	-0.604735
119580164	chr11:119580164:A:C	9.52676e-24	-4.79564e-10	-1.13061
119580400	chr11:119580400:A:C	1.94962e-24	-1.27538	-1.44171
119580477	chr11:119580477:A:T	1.01072e-23	-1.07519	0.0037283
119580904	chr11:119580904:T:C	9.94071e-25	-2.18339	-1.20727
119580935	chr11:119580935:GAC:G	9.82347e-24	-4.79564e-10	-1.09994
119581229	chr11:119581229:A:G	1.82986e-24	-1.88034	-0.900137
119581819	chr11:119581819:T:C	1.00675e-23	-1.01314	-0.0622633
119582033	chr11:119582033:A:G	7.38694e-24	-4.79564e-10	-1.385
119582226	chr11:119582226:G:A	5.99347e-24	-1.59405	-4.88941e-10
119582541	chr11:119582541:G:A	2.03927e-24	-1.54317	-1.12895
119582763	chr11:119582763:G:C	8.92886e-24	-4.79564e-10	-1.19543
119583177	chr11:119583177:G:A	1.17577e-23	-0.920212	-4.88941e-10
119583727	chr11:119583727:C:T	1.49779e-23	-4.79564e-10	-0.678143
119583877	chr11:119583877:C:T	1.63377e-23	-1.25333	0.662085
119583888	chr11:119583888:T:C	1.08499e-23	-1.00056	-4.88941e-10
119583959	chr11:119583959:T:C	1.74965e-24	-1.48136	-1.34394
119584178	chr11:119584178:G:A	1.34083e-23	-4.79564e-10	-0.788847
119584275	chr11:119584275:C:A	9.57594e-24	-4.79564e-10	-1.12546
119584454	chr11:119584454:T:C	1.16702e-24	-1.75879	-1.47147
119585019	chr11:119585019:G:A	1.11553e-23	-4.79564e-10	-0.9728
119585037	chr11:119585037:A:G	3.71768e-23	-0.678279	0.909245
119585135	chr11:119585135:C:T	1.32827e-24	-1.70932	-1.39152
119585457	chr11:119585457:C:T	1.6133e-24	-1.41624	-1.4902
119585641	chr11:119585641:T:C	1.95767e-23	-4.79564e-10	-0.410377
119585723	chr11:119585723:C:T	1.76818e-23	-4.79564e-10	-0.512181
119585931	chr11:119585931:T:A	9.40275e-24	-4.79564e-10	-1.14372
119586274	chr11:119586274:C:T	1.40093e-23	-4.79564e-10	-0.744996
119586396	chr11:119586396:G:T	9.00064e-24	-4.79564e-10	-1.18742
119586432	chr11:119586432:C:T	6.53548e-24	-4.79564e-10	-1.50747
119586944	chr11:119586944:C:G	1.39945e-23	-4.79564e-10	-0.74605
119587008	chr11:119587008:A:G	3.31294e-24	-2.18688	-4.88941e-10
119587116	chr11:119587116:G:C	1.73406e-24	-1.82107	-1.01318
119587517	chr11:119587517:T:C	6.84479e-24	-4.79564e-10	-1.46123
119587882	chr11:119587882:AT:A	6.51269e-24	-4.79564e-10	-1.51097
119588326	chr11:119588326:C:T	7.59478e-24	-4.79564e-10	-1.35726
119588384	chr11:119588384:A:G	1.33541e-23	-4.79564e-10	-0.792897
119588846	chr11:119588846:C:T	7.67929e-24	-4.79564e-10	-1.34619
119589403	chr11:119589403:C:T	7.3363e-24	-4.79564e-10	-1.39188
119589793	chr11:119589793:C:T	1.79178e-24	-1.3775	-1.42401
119589844	chr11:119589844:G:A	1.09292e-23	-4.79564e-10	-0.993275
119590247	chr11:119590247:A:G	7.884e-24	-4.79564e-10	-1.31988
119590645	chr11:119590645:C:T	7.9567e-24	-4.79564e-10	-1.3107
119591736	chr11:119591736:A:G	8.18383e-24	-4.79564e-10	-1.28256
119591857	chr11:119591857:T:C	7.92491e-24	-4.79564e-10	-1.31471
119591957	chr11:119591957:T:A	7.82697e-24	-4.79564e-10	-1.32714
119592040	chr11:119592040:G:A	1.17342e-23	-4.79564e-10	-0.922209
119592073	chr11:119592073:C:T	8.10883e-24	-4.79564e-10	-1.29176
119592103	chr11:119592103:A:C	8.11361e-24	-4.79564e-10	-1.29117
119592109	chr11:119592109:T:C	8.41098e-24	-4.79564e-10	-1.25518
119592142	chr11:119592142:A:G	1.95941e-23	-1.31724	0.90775
119592154	chr11:119592154:T:C	6.65131e-24	-4.79564e-10	-1.4899
119592414	chr11:119592414:T:TC	6.51804e-24	-4.79564e-10	-1.51014
119592494	chr11:119592494:C:T	8.90819e-24	-4.79564e-10	-1.19775
119592558	chr11:119592558:G:A	3.74802e-23	-1.3011	1.5402
119592566	chr11:119592566:G:A	8.10738e-24	-4.79564e-10	-1.29194
119593141	chr11:119593141:A:G	1.17287e-23	-4.79564e-10	-0.922679
119593163	chr11:119593163:T:C	1.18672e-23	-4.79564e-10	-0.910942
119593192	chr11:119593192:G:A	1.8901e-23	-1.27161	0.826108
119593223	chr11:119593223:A:C	1.17607e-23	-4.79564e-10	-0.919952
119593256	chr11:119593256:A:C	1.18297e-23	-4.79564e-10	-0.914106
119593290	chr11:119593290:T:C	2.14586e-24	-1.16654	-1.45463
119593297	chr11:119593297:T:C	1.55547e-23	-4.79564e-10	-0.640357
119593329	chr11:119593329:G:T	1.176e-23	-4.79564e-10	-0.920018
119593666	chr11:119593666:A:C	1.17451e-23	-4.79564e-10	-0.921283
119594093	chr11:119594093:G:C	1.17458e-23	-4.79564e-10	-0.921221
119594153	chr11:119594153:G:A	1.17342e-23	-4.79564e-10	-0.922209
119594181	chr11:119594181:T:TGAACTCCTGACCTC	2.05667e-23	-1.03	0.668953
119594427	chr11:119594427:G:A	8.74964e-24	-4.79564e-10	-1.2157
119594508	chr11:119594508:T:C	1.17342e-23	-4.79564e-10	-0.922209
119594822	chr11:119594822:T:C	1.17109e-23	-4.79564e-10	-0.924195
119594957	chr11:119594957:A:G	5.06037e-24	-1.95206	0.188788
119595168	chr11:119595168:A:G	1.20384e-23	-1.40384	0.507225
119595348	chr11:119595348:T:C	1.17342e-23	-4.79564e-10	-0.922209
119595349	chr11:119595349:G:A	1.17342e-23	-4.79564e-10	-0.922209
119595666	chr11:119595666:C:T	1.76585e-23	-4.79564e-10	-0.513498
119595938	chr11:119595938:G:A	5.51181e-24	-1.91517	0.237342
119596191	chr11:119596191:A:G	1.42311e-23	-4.79564e-10	-0.729289
119596195	chr11:119596195:G:A	5.91836e-24	-1.60666	-4.88941e-10
119596201	chr11:119596201:G:T	7.25172e-24	-4.79564e-10	-1.40348
119596206	chr11:119596206:T:C	1.16538e-23	-4.79564e-10	-0.929089
119596334	chr11:119596334:T:C	3.00153e-23	-4.79564e-10	0.0169898
119596380	chr11:119596380:T:A	1.45747e-23	-4.79564e-10	-0.705429
119596438	chr11:119596438:T:C	1.85037e-24	-2.10041	-0.668924
119596458	chr11:119596458:A:G	1.13786e-23	-4.79564e-10	-0.952981
119596480	chr11:119596480:A:T	2.56689e-23	-1.06282	0.92338
119596578	chr11:119596578:T:G	9.13875e-24	-4.79564e-10	-1.17219
119596630	chr11:119596630:C:T	6.51346e-24	-4.79564e-10	-1.51085
119596648	chr11:119596648:C:T	1.1716e-23	-4.79564e-10	-0.923763
119596749	chr11:119596749:G:A	7.28552e-24	-4.79564e-10	-1.39883
119597031	chr11:119597031:G:A	7.30151e-24	-4.79564e-10	-1.39664
119597185	chr11:119597185:A:G	2.51439e-23	-4.79564e-10	-0.160102
119597272	chr11:119597272:C:A	2.63886e-23	-4.79564e-10	-0.111787
119597331	chr11:119597331:G:C	8.34471e-24	-4.79564e-10	-1.26309
119597460	chr11:119597460:T:C	2.64247e-23	-4.79564e-10	-0.110418
119597697	chr11:119597697:A:G	8.4128e-24	-4.79564e-10	-1.25496
119597741	chr11:119597741:C:T	8.13736e-24	-4.79564e-10	-1.28825
119597806	chr11:119597806:G:C	2.68217e-23	-4.79564e-10	-0.0955061
119597809	chr11:119597809:G:A	3.211e-24	-2.05739	-0.160747
119597998	chr11:119597998:TGGAGAG:T	5.14869e-23	-4.79564e-10	0.55661
119598177	chr11:119598177:G:A	1.14035e-24	-1.86849	-1.3849
119598282	chr11:119598282:C:T	2.55148e-23	-1.08673	0.94127
119598297	chr11:119598297:G:A	7.01347e-24	-1.3394	-0.097483
119598475	chr11:119598475:TG:T	1.26887e-23	-1.28078	0.436773
119598569	chr11:119598569:T:A	1.43856e-23	-4.79564e-10	-0.718493
119598713	chr11:119598713:A:C	1.3348e-24	-1.67648	-1.41945
119598913	chr11:119598913:T:C	1.40676e-23	-4.79564e-10	-0.740842
119598959	chr11:119598959:A:T	1.36157e-24	-1.67151	-1.40456
119598961	chr11:119598961:A:T	1.37383e-24	-1.66462	-1.4025
119598963	chr11:119598963:A:T	1.32946e-24	-1.68062	-1.41932
119599106	chr11:119599106:T:C	1.41141e-24	-1.64234	-1.39779
119599207	chr11:119599207:T:C	1.43175e-24	-1.63303	-1.39278
119599240	chr11:119599240:C:T	1.38906e-24	-1.65022	-1.40587
119599403	chr11:119599403:T:C	9.32692e-24	-4.79564e-10	-1.15181
119599482	chr11:119599482:GC:G	1.33601e-23	-4.79564e-10	-0.792446
119599546	chr11:119599546:A:G	1.49074e-24	-1.59398	-1.39146
119599621	chr11:119599621:A:G	1.37508e-24	-1.64714	-1.41906
119599677	chr11:119599677:G:A	1.34866e-24	-1.64527	-1.44034
119600089	chr11:119600089:T:G	9.59611e-24	-4.79564e-10	-1.12336
119600372	chr11:119600372:G:A	4.1748e-24	-1.95565	-4.88941e-10
119600531	chr11:119600531:T:C	2.80546e-22	-4.79564e-10	2.25202
119600559	chr11:119600559:G:T	1.63795e-23	-4.79564e-10	-0.58869
119600582	chr11:119600582:C:T	6.76959e-23	-1.64519	2.4755
119600865	chr11:119600865:T:C	2.97611e-22	-4.79564e-10	2.31107
119601223	chr11:119601223:A:G	6.73036e-24	-4.79564e-10	-1.47809
119601571	chr11:119601571:G:A	1.92788e-22	-1.1018	2.97867
119601673	chr11:119601673:C:T	1.33356e-24	-1.60872	-1.48814
119601687	chr11:119601687:C:A	3.50952e-23	-4.79564e-10	0.173346
119601762	chr11:119601762:G:A	1.36485e-24	-1.8376	-1.23607
119601825	chr11:119601825:T:C	2.43028e-23	-4.79564e-10	-0.194125
119601830	chr11:119601830:A:G	2.85861e-23	-4.79564e-10	-0.0317963
119601862	chr11:119601862:A:G	1.52164e-24	-1.75618	-1.20874
119601915	chr11:119601915:T:C	2.18729e-23	-4.79564e-10	-0.299468
119601958	chr11:119601958:A:G	3.69966e-24	-1.27506	-0.801411
119602870	chr11:119602870:A:G	1.87901e-23	-4.79564e-10	-0.451387
119603118	chr11:119603118:C:T	7.99872e-24	-4.79564e-10	-1.30544
119603279	chr11:119603279:C:A	1.22813e-23	-4.79564e-10	-0.876642
119603331	chr11:119603331:C:T	1.20324e-23	-1.73691	0.839798
119603715	chr11:119603715:T:C	1.19322e-23	-4.79564e-10	-0.905477
119603867	chr11:119603867:G:C	1.93662e-23	-4.79564e-10	-0.421187
119603896	chr11:119603896:C:G	1.13676e-24	-1.84982	-1.40672
119604362	chr11:119604362:G:A	1.86756e-23	-1.97263	1.51513
119604596	chr11:119604596:G:A	1.5245e-23	-1.59499	0.934522
119604629	chr11:119604629:C:A	1.58414e-23	-1.6436	1.02151
119604712	chr11:119604712:G:A	3.12793e-24	-2.24435	-4.88941e-10
119605284	chr11:119605284:C:T	1.46825e-24	-1.92202	-1.07863
119605639	chr11:119605639:A:G	1.56249e-24	-1.46656	-1.47188
119605642	chr11:119605642:A:G	1.46506e-24	-1.54021	-1.46262
119605964	chr11:119605964:C:T	9.74963e-25	-2.26893	-1.14114
119606086	chr11:119606086:G:A	4.53784e-24	-1.43131	-0.440952
119606549	chr11:119606549:C:T	1.11564e-24	-1.77052	-1.50477
119607007	chr11:119607007:G:A	3.98161e-24	-1.51772	-0.485308
119608061	chr11:119608061:C:T	4.7769e-24	-1.44054	-0.380389
119608679	chr11:119608679:C:T	1.03268e-24	-1.89386	-1.4587
119608808	chr11:119608808:C:T	9.92111e-25	-1.94071	-1.45193
119608963	chr11:119608963:G:A	4.59901e-24	-1.85888	-4.88941e-10
119609044	chr11:119609044:C:T	9.94279e-24	-4.79564e-10	-1.08787
119609184	chr11:119609184:A:AG	1.04068e-23	-4.79564e-10	-1.04226
119609210	chr11:119609210:A:G	1.02717e-24	-1.88759	-1.47032
119609536	chr11:119609536:C:T	1.08263e-23	-4.79564e-10	-1.00274
119609811	chr11:119609811:C:T	1.14821e-23	-4.79564e-10	-0.943924
119610098	chr11:119610098:C:T	2.04718e-24	-2.1644	-0.503856
119610168	chr11:119610168:G:A	1.04366e-24	-1.87513	-1.46686
119610270	chr11:119610270:G:A	9.58958e-24	-4.79564e-10	-1.12404
119610684	chr11:119610684:C:T	6.51387e-24	-4.79564e-10	-1.51078
119610725	chr11:119610725:T:C	9.35704e-24	-4.79564e-10	-1.14859
119610949	chr11:119610949:A:G	8.76996e-25	-2.05029	-1.46568
119611245	chr11:119611245:G:A	8.66283e-24	-4.79564e-10	-1.22568
119611972	chr11:119611972:C:T	1.11458e-23	-4.79564e-10	-0.973653
119612120	chr11:119612120:C:T	1.05604e-24	-1.83165	-1.49854
119612181	chr11:119612181:C:T	1.02571e-23	-4.79564e-10	-1.05675
119612288	chr11:119612288:CT:C	8.2219e-24	-4.79564e-10	-1.27792
119612476	chr11:119612476:C:T	3.34449e-24	-2.1774	-4.88941e-10
119612581	chr11:119612581:A:G	7.86375e-25	-2.16211	-1.46292
119612887	chr11:119612887:T:C	4.7146e-24	-1.83405	-4.88941e-10
119612927	chr11:119612927:C:T	3.59691e-23	-4.79564e-10	0.197941
119613065	chr11:119613065:A:G	7.52715e-25	-2.16102	-1.50776
119613507	chr11:119613507:C:G	1.17636e-23	-4.79564e-10	-0.919711
119613816	chr11:119613816:A:G	6.53131e-24	-4.79564e-10	-1.50811
119614918	chr11:119614918:A:T	1.16323e-23	-4.79564e-10	-0.930933
119615138	chr11:119615138:T:C	8.95122e-24	-4.79564e-10	-1.19293
119615245	chr11:119615245:ATCAGAGTGTCG:A	1.74167e-23	-4.79564e-10	-0.527286
119615434	chr11:119615434:T:A	1.1639e-23	-4.79564e-10	-0.930358
119615452	chr11:119615452:A:G	9.83562e-24	-4.79564e-10	-1.09871
119615583	chr11:119615583:G:C	6.51982e-24	-4.79564e-10	-1.50987
119616442	chr11:119616442:G:A	1.42793e-23	-4.79564e-10	-0.72591
119617075	chr11:119617075:T:C	8.93747e-24	-4.79564e-10	-1.19446
119617421	chr11:119617421:T:C	1.61466e-23	-1.87978	1.27677
119617464	chr11:119617464:C:T	1.74772e-24	-2.16317	-0.663231
119617934	chr11:119617934:C:T	8.52907e-25	-2.07723	-1.4666
119617976	chr11:119617976:C:T	3.84362e-24	-1.85989	-0.178409
119618256	chr11:119618256:T:TGTGTC	7.07646e-24	-4.79564e-10	-1.42794
119618258	chr11:119618258:A:ATGTGTCGATGT	7.07776e-24	-4.79564e-10	-1.42776
119618339	chr11:119618339:G:A	1.45113e-23	-0.709791	-4.88941e-10
119618428	chr11:119618428:A:G	7.83356e-24	-4.79564e-10	-1.3263
119618498	chr11:119618498:G:C	8.48909e-24	-2.18512	0.939181
119618895	chr11:119618895:C:A	1.17369e-23	-4.79564e-10	-0.92198
119619067	chr11:119619067:C:T	6.66232e-24	-4.79564e-10	-1.48825
119619418	chr11:119619418:C:T	1.62071e-23	-4.79564e-10	-0.599266
119619468	chr11:119619468:G:A	1.76823e-24	-2.00801	-0.806729
119619809	chr11:119619809:T:C	5.74138e-24	-1.7624	0.125383
119620076	chr11:119620076:A:G	1.1782e-24	-1.7157	-1.50503
119620209	chr11:119620209:A:C	4.16359e-23	-0.591528	0.935775
119620360	chr11:119620360:C:A	7.37229e-24	-4.79564e-10	-1.38699
119621074	chr11:119621074:T:C	7.07541e-24	-4.79564e-10	-1.42809
119621383	chr11:119621383:T:C	1.77444e-24	-1.387	-1.42424
119621446	chr11:119621446:C:T	1.48746e-24	-2.21316	-0.77448
119621562	chr11:119621562:C:T	1.16196e-24	-1.79357	-1.44103
119621585	chr11:119621585:T:C	1.16214e-24	-1.81538	-1.41908
119621696	chr11:119621696:T:C	1.42615e-23	-4.79564e-10	-0.727157
119622029	chr11:119622029:C:T	1.98296e-24	-1.55971	-1.14041
119622130	chr11:119622130:TGAGAA:T	1.11392e-23	-4.79564e-10	-0.97425
119622810	chr11:119622810:A:G	9.63275e-24	-4.79564e-10	-1.11955
119623147	chr11:119623147:G:A	3.02246e-24	-1.74444	-0.534205
119623396	chr11:119623396:C:T	6.75226e-24	-4.79564e-10	-1.47484
119624131	chr11:119624131:G:A	9.61994e-25	-1.91811	-1.50536
119624173	chr11:119624173:T:C	1.45618e-23	-1.27218	0.565866
119624254	chr11:119624254:C:T	1.66675e-23	-4.79564e-10	-0.571255
119624331	chr11:119624331:G:C	3.8657e-24	-2.03257	-4.88941e-10
119624640	chr11:119624640:C:T	4.10395e-24	-1.54173	-0.431033
119624815	chr11:119624815:G:A	4.13979e-24	-1.54198	-0.422095
119625119	chr11:119625119:G:A	6.51955e-24	-4.79564e-10	-1.50991
119625159	chr11:119625159:A:G	3.9559e-24	-1.46878	-0.540729
119625330	chr11:119625330:C:T	1.29512e-23	-4.79564e-10	-0.823531
119625373	chr11:119625373:T:C	2.34007e-23	-1.17859	0.946638
119625427	chr11:119625427:C:T	8.2616e-24	-4.79564e-10	-1.2731
119625435	chr11:119625435:C:G	7.48035e-24	-4.79564e-10	-1.37244
119625546	chr11:119625546:C:T	4.81248e-24	-1.8135	-4.88941e-10
119625959	chr11:119625959:T:C	1.26596e-24	-1.76508	-1.38381
119626472	chr11:119626472:C:T	8.27267e-24	-4.79564e-10	-1.27176
119626502	chr11:119626502:C:A	6.73359e-24	-4.79564e-10	-1.47761
119626524	chr11:119626524:A:G	3.10712e-24	-2.25102	-4.88941e-10
119626659	chr11:119626659:C:T	5.615e-24	-1.65928	-4.88941e-10
119626700	chr11:119626700:G:A	8.51646e-24	-4.79564e-10	-1.24272
119626776	chr11:119626776:C:T	9.6699e-25	-2.26945	-1.14884
119626869	chr11:119626869:C:T	1.00047e-24	-2.26752	-1.11672
119627046	chr11:119627046:T:G	8.62195e-24	-2.16882	0.938414
119627095	chr11:119627095:A:G	1.13086e-23	-2.175	1.21584
119627128	chr11:119627128:A:C	6.94178e-24	-4.79564e-10	-1.44716
119627420	chr11:119627420:T:C	2.72936e-23	-4.79564e-10	-0.0780648
119627692	chr11:119627692:C:T	1.14645e-24	-2.16364	-1.08441
119627832	chr11:119627832:G:A	4.4163e-23	-4.79564e-10	0.40317
119627907	chr11:119627907:A:G	6.68808e-24	-2.19143	0.707044
119628067	chr11:119628067:C:G	6.90694e-24	-4.79564e-10	-1.45219
119628240	chr11:119628240:G:A	6.60335e-24	-4.79564e-10	-1.49714
119628418	chr11:119628418:C:G	7.08212e-24	-4.79564e-10	-1.42714
119628605	chr11:119628605:C:G	1.22765e-24	-1.83325	-1.34637
119628867	chr11:119628867:G:A	1.55276e-24	-2.12264	-0.82204
119628869	chr11:119628869:T:G	8.94431e-24	-1.1937	-4.88941e-10
119628875	chr11:119628875:G:A	7.58266e-24	-4.79564e-10	-1.35885
119628881	chr11:119628881:A:G	2.10106e-24	-2.27937	-0.362907
119628945	chr11:119628945:G:C	8.0255e-24	-4.79564e-10	-1.30209
119629036	chr11:119629036:G:A	4.65175e-24	-1.84747	-4.88941e-10
119629560	chr11:119629560:G:GGCCAT	2.23047e-23	-4.79564e-10	-0.27992
119629706	chr11:119629706:T:C	2.6338e-23	-1.90496	1.79126
119630169	chr11:119630169:C:T	2.8086e-24	-1.80835	-0.543678
119630310	chr11:119630310:G:A	7.78984e-25	-2.1368	-1.49768
119630334	chr11:119630334:C:A	8.19426e-24	-4.79564e-10	-1.28128
119630489	chr11:119630489:G:A	4.71628e-24	-1.8337	-4.88941e-10
119630950	chr11:119630950:C:T	6.51272e-24	-4.79564e-10	-1.51096
119631009	chr11:119631009:G:A	1.17317e-24	-1.86376	-1.36125
119631039	chr11:119631039:G:A	9.10803e-24	-4.79564e-10	-1.17556
119631198	chr11:119631198:G:T	3.26376e-24	-1.9731	-0.228739
119631269	chr11:119631269:C:T	6.5144e-24	-4.79564e-10	-1.5107
119631287	chr11:119631287:A:G	1.50754e-23	-4.79564e-10	-0.671655
119631836	chr11:119631836:G:A	1.6071e-24	-1.89576	-1.01452
119631888	chr11:119631888:T:C	8.97015e-25	-2.26712	-1.22628
119631957	chr11:119631957:T:C	6.56949e-24	-4.79564e-10	-1.50228
119631992	chr11:119631992:C:T	1.10932e-24	-2.0031	-1.27787
119632322	chr11:119632322:C:T	8.0739e-24	-4.79564e-10	-1.29608
119632550	chr11:119632550:C:T	7.23965e-24	-4.79564e-10	-1.40515
119632553	chr11:119632553:T:G	1.178e-24	-1.7314	-1.4895
119632609	chr11:119632609:A:G	1.32283e-23	-0.802357	-4.88941e-10
119632691	chr11:119632691:T:G	1.24124e-24	-2.27748	-0.89113
119632805	chr11:119632805:G:A	1.20511e-24	-1.70863	-1.48951
119632865	chr11:119632865:G:A	9.572e-25	-2.05573	-1.37273
119632901	chr11:119632901:A:G	3.33647e-24	-2.1798	-4.88941e-10
119632959	chr11:119632959:A:C	9.71568e-25	-2.27642	-1.13715
119632963	chr11:119632963:A:G	7.29631e-24	-4.79564e-10	-1.39735
119633140	chr11:119633140:G:T	7.09121e-24	-4.79564e-10	-1.42586
119633154	chr11:119633154:T:C	1.3131e-24	-1.65442	-1.4579
119633280	chr11:119633280:A:G	1.24644e-24	-1.67516	-1.48927
119633461	chr11:119633461:C:A	6.53285e-24	-4.79564e-10	-1.50787
119633546	chr11:119633546:G:C	1.87739e-24	-1.82404	-0.930791
119633562	chr11:119633562:C:T	7.89041e-24	-4.79564e-10	-1.31907
119633743	chr11:119633743:C:A	7.50582e-24	-4.79564e-10	-1.36904
119633771	chr11:119633771:G:A	1.10628e-24	-1.92841	-1.35531
119633942	chr11:119633942:A:G	7.23658e-24	-4.79564e-10	-1.40557
119634210	chr11:119634210:C:T	7.0331e-24	-4.79564e-10	-1.43409
119634226	chr11:119634226:C:A	7.0331e-24	-4.79564e-10	-1.43409
119634241	chr11:119634241:C:T	1.03379e-24	-2.23927	-1.11222
119634321	chr11:119634321:A:G	1.10095e-24	-1.92182	-1.36673
119634331	chr11:119634331:G:C	1.24302e-24	-1.6693	-1.49788
119634428	chr11:119634428:G:C	1.27517e-24	-1.64712	-1.49452
119634541	chr11:119634541:C:T	8.29823e-24	-4.79564e-10	-1.26867
119634589	chr11:119634589:G:A	9.74838e-24	-4.79564e-10	-1.10762
119634611	chr11:119634611:G:A	8.45569e-24	-4.79564e-10	-1.24988
119635245	chr11:119635245:C:A	1.24292e-24	-1.69012	-1.47714
119635433	chr11:119635433:C:T	8.87049e-24	-4.79564e-10	-1.20199
119635589	chr11:119635589:C:T	7.60912e-24	-4.79564e-10	-1.35537
119635773	chr11:119635773:G:A	8.90784e-25	-2.15096	-1.34941
119635932	chr11:119635932:T:C	8.57065e-25	-2.06269	-1.47627
119636039	chr11:119636039:A:G	9.08629e-25	-1.97357	-1.50697
119636223	chr11:119636223:G:A	9.79471e-24	-4.79564e-10	-1.10287
119636325	chr11:119636325:T:G	3.01658e-24	-2.2806	-4.88941e-10
119636450	chr11:119636450:T:C	8.62557e-24	-4.79564e-10	-1.22999
119636470	chr11:119636470:C:G	1.77813e-24	-2.17911	-0.630049
119636518	chr11:119636518:A:G	9.02678e-24	-4.79564e-10	-1.18452
119636758	chr11:119636758:T:C	1.60202e-24	-2.27432	-0.639135
119636767	chr11:119636767:G:A	9.47613e-25	-2.00005	-1.43848
119636783	chr11:119636783:G:A	9.65587e-24	-4.79564e-10	-1.11715
119636916	chr11:119636916:G:C	1.00889e-24	-1.87031	-1.50556
119636937	chr11:119636937:C:T	1.11805e-24	-1.79141	-1.48172
119637013	chr11:119637013:C:T	6.88369e-25	-2.27899	-1.47916
119637215	chr11:119637215:G:A	1.60884e-24	-2.08336	-0.825845
119637513	chr11:119637513:G:T	6.52306e-24	-4.79564e-10	-1.50937
119638046	chr11:119638046:C:G	8.37642e-24	-4.79564e-10	-1.2593
119638073	chr11:119638073:C:T	8.54265e-24	-4.79564e-10	-1.23965
119638135	chr11:119638135:G:A	9.48597e-24	-4.79564e-10	-1.1349
119638408	chr11:119638408:G:A	8.6251e-24	-2.09489	0.864852
119638469	chr11:119638469:C:T	6.71182e-24	-4.79564e-10	-1.48085
119638915	chr11:119638915:C:T	1.18759e-24	-1.83634	-1.37645
119639311	chr11:119639311:G:A	1.0312e-23	-4.79564e-10	-1.05141
119639378	chr11:119639378:G:C	1.62287e-23	-4.79564e-10	-0.597939
119639403	chr11:119639403:T:A	1.08009e-24	-1.8042	-1.50347
119639593	chr11:119639593:G:T	1.51279e-24	-2.00942	-0.961343
119639656	chr11:119639656:T:C	1.50784e-24	-2.12483	-0.849211
119639679	chr11:119639679:C:T	1.50458e-23	-4.79564e-10	-0.67362
119640200	chr11:119640200:C:G	7.45269e-24	-4.79564e-10	-1.37614
119640826	chr11:119640826:C:T	1.20076e-23	-4.79564e-10	-0.899179
119640901	chr11:119640901:A:G	9.79651e-24	-4.79564e-10	-1.10269
119641068	chr11:119641068:CTCTCTCCCCT:C	2.10848e-23	-4.79564e-10	-0.336163
119641208	chr11:119641208:C:T	7.03939e-24	-1.4332	-4.88941e-10
119641405	chr11:119641405:A:G	1.3041e-24	-2.1021	-1.01711
119641931	chr11:119641931:A:G	8.86017e-25	-2.09731	-1.40842
119641951	chr11:119641951:G:A	6.63222e-24	-4.79564e-10	-1.49278
119642060	chr11:119642060:G:A	3.01714e-24	-2.28041	-4.88941e-10
119642181	chr11:119642181:CCGGG:C	7.65439e-24	-4.79564e-10	-1.34944
119643419	chr11:119643419:A:C	8.00392e-25	-2.27919	-1.32818
119644100	chr11:119644100:G:A	1.16979e-24	-2.07463	-1.15326
119644243	chr11:119644243:T:C	1.2396e-23	-4.79564e-10	-0.867344
119644336	chr11:119644336:T:G	7.00179e-25	-2.24388	-1.49726
119644536	chr11:119644536:G:A	8.65555e-24	-4.79564e-10	-1.22652
119644595	chr11:119644595:A:C	6.51753e-24	-4.79564e-10	-1.51022
119644688	chr11:119644688:A:G	7.18504e-24	-4.79564e-10	-1.41272
119644839	chr11:119644839:A:C	7.04363e-24	-4.79564e-10	-1.43259
119645195	chr11:119645195:T:C	8.32531e-25	-2.06654	-1.50146
119645277	chr11:119645277:A:G	6.52144e-24	-4.79564e-10	-1.50962
119645390	chr11:119645390:T:C	8.30939e-25	-2.06765	-1.50227
119645512	chr11:119645512:G:A	6.74533e-24	-4.79564e-10	-1.47587
119645763	chr11:119645763:T:C	8.09241e-25	-2.09381	-1.50257
119645779	chr11:119645779:G:A	6.52244e-24	-4.79564e-10	-1.50947
119646213	chr11:119646213:A:C	1.32203e-23	-4.79564e-10	-0.802967
119646507	chr11:119646507:G:A	1.01495e-23	-4.79564e-10	-1.06729
119646739	chr11:119646739:C:T	3.28998e-24	-2.19384	-4.88941e-10
119646971	chr11:119646971:T:C	6.51561e-24	-4.79564e-10	-1.51052
119647296	chr11:119647296:A:G	1.82707e-24	-2.28058	-0.501425
119647448	chr11:119647448:C:T	3.69783e-24	-2.07697	-4.88941e-10
119647611	chr11:119647611:C:G	8.18765e-24	-4.79564e-10	-1.28209
119647671	chr11:119647671:A:T	5.83965e-24	-1.62005	-4.88941e-10
119647905	chr11:119647905:A:G	6.51938e-24	-4.79564e-10	-1.50994
119647988	chr11:119647988:T:C	6.58758e-24	-4.79564e-10	-1.49953
119648147	chr11:119648147:G:A	6.51499e-24	-4.79564e-10	-1.51061
119648507	chr11:119648507:C:G	9.54636e-25	-1.94706	-1.48409
119649206	chr11:119649206:C:G	9.8069e-25	-1.92911	-1.4751
119649731	chr11:119649731:G:A	6.62002e-24	-4.79564e-10	-1.49462
119649820	chr11:119649820:A:C	4.087e-24	-1.97691	-4.88941e-10
119650406	chr11:119650406:C:T	7.86074e-24	-4.79564e-10	-1.32284
119650631	chr11:119650631:G:A	7.92358e-24	-1.31487	-4.88941e-10
119652471	chr11:119652471:T:C	7.57912e-25	-2.1995	-1.46241
119652523	chr11:119652523:T:C	6.95236e-24	-4.79564e-10	-1.44564
119652730	chr11:119652730:G:C	6.75565e-24	-4.79564e-10	-1.47434
119652866	chr11:119652866:G:A	6.63688e-24	-4.79564e-10	-1.49208
119652912	chr11:119652912:C:T	5.98207e-24	-1.59595	-4.88941e-10
119653380	chr11:119653380:G:A	7.16359e-24	-4.79564e-10	-1.41571
119653773	chr11:119653773:G:A	3.02637e-24	-2.27735	-4.88941e-10
119653881	chr11:119653881:G:T	1.02963e-23	-4.79564e-10	-1.05293
119654654	chr11:119654654:C:T	3.75447e-24	-2.06177	-4.88941e-10
119654658	chr11:119654658:G:A	7.98822e-24	-4.79564e-10	-1.30675
119655096	chr11:119655096:A:G	1.50686e-23	-4.79564e-10	-0.672104
119655103	chr11:119655103:G:C	8.4942e-24	-4.79564e-10	-1.24533
119655191	chr11:119655191:G:A	8.45717e-24	-4.79564e-10	-1.2497
119656280	chr11:119656280:G:A	4.35885e-24	-1.91251	-4.88941e-10
119656283	chr11:119656283:TA:T	4.35564e-24	-1.91325	-4.88941e-10
119656286	chr11:119656286:TG:T	4.34351e-24	-1.91603	-4.88941e-10
119656548	chr11:119656548:G:A	7.22664e-24	-4.79564e-10	-1.40694
119656592	chr11:119656592:T:C	1.67771e-24	-1.44315	-1.42414
119657229	chr11:119657229:C:T	6.51485e-24	-4.79564e-10	-1.51063
119657262	chr11:119657262:G:A	7.83051e-24	-4.79564e-10	-1.32669
119657353	chr11:119657353:T:C	8.68147e-25	-2.24072	-1.2854
119657354	chr11:119657354:G:A	6.64702e-24	-4.79564e-10	-1.49055
119657611	chr11:119657611:CT:C	3.03363e-24	-2.27496	-4.88941e-10
119657844	chr11:119657844:C:T	6.62365e-24	-4.79564e-10	-1.49407
119657971	chr11:119657971:T:A	9.46771e-24	-4.79564e-10	-1.13683
119658237	chr11:119658237:G:A	1.06218e-23	-4.79564e-10	-1.0218
119658396	chr11:119658396:A:G	1.71595e-24	-1.38361	-1.46114
119658565	chr11:119658565:G:A	6.66296e-24	-4.79564e-10	-1.48815
119658814	chr11:119658814:T:C	1.97836e-24	-1.19552	-1.50693
119659419	chr11:119659419:C:T	9.64742e-25	-2.16088	-1.25973
119659846	chr11:119659846:G:A	6.90845e-24	-4.79564e-10	-1.45197
119659884	chr11:119659884:G:A	6.51449e-24	-4.79564e-10	-1.51069
119660056	chr11:119660056:G:A	1.04512e-24	-2.2807	-1.05988
119660201	chr11:119660201:C:T	6.54362e-24	-4.79564e-10	-1.50623
119660213	chr11:119660213:G:A	3.05059e-24	-2.26938	-4.88941e-10
119660576	chr11:119660576:G:A	2.04712e-23	-4.79564e-10	-0.365697
119660762	chr11:119660762:C:T	8.72971e-24	-4.79564e-10	-1.21799
119660887	chr11:119660887:T:TG	2.61461e-23	-4.79564e-10	-0.121018
119661033	chr11:119661033:T:A	1.15394e-23	-4.79564e-10	-0.938947
119661307	chr11:119661307:C:T	6.61118e-24	-4.79564e-10	-1.49595
119661446	chr11:119661446:A:G	1.95368e-24	-2.22402	-0.490981
119661574	chr11:119661574:C:T	6.52175e-24	-4.79564e-10	-1.50957
119661863	chr11:119661863:C:T	3.77725e-23	-4.79564e-10	0.246864
119661890	chr11:119661890:T:G	7.02972e-24	-4.79564e-10	-1.43457
119662045	chr11:119662045:A:G	9.26106e-24	-4.79564e-10	-1.1589
119662266	chr11:119662266:T:C	6.76157e-24	-4.79564e-10	-1.47346
119662331	chr11:119662331:T:C	3.23289e-23	-4.79564e-10	0.0912453
119662334	chr11:119662334:T:C	6.6463e-24	-4.79564e-10	-1.49066
119662644	chr11:119662644:G:A	8.20833e-24	-4.79564e-10	-1.27957
119662744	chr11:119662744:TG:T	6.51304e-24	-4.79564e-10	-1.51091
119663193	chr11:119663193:C:T	1.09578e-23	-4.79564e-10	-0.990664
119663608	chr11:119663608:C:T	1.48898e-23	-4.79564e-10	-0.684039
119664020	chr11:119664020:A:G	6.55997e-24	-4.79564e-10	-1.50373
119664140	chr11:119664140:G:T	3.34439e-24	-2.17743	-4.88941e-10
119664210	chr11:119664210:G:A	8.1056e-24	-4.79564e-10	-1.29216
119664215	chr11:119664215:A:G	2.18702e-23	-4.79564e-10	-0.299591
119665518	chr11:119665518:G:A	1.81196e-23	-4.79564e-10	-0.487722
119665523	chr11:119665523:G:A	1.81196e-23	-4.79564e-10	-0.487722
119665766	chr11:119665766:C:T	2.198e-23	-4.79564e-10	-0.294585
119666222	chr11:119666222:G:A	6.53443e-24	-4.79564e-10	-1.50763
119666314	chr11:119666314:C:T	6.53834e-24	-4.79564e-10	-1.50703
119666815	chr11:119666815:A:G	1.25508e-23	-4.79564e-10	-0.854936
119666896	chr11:119666896:C:T	6.95531e-24	-4.79564e-10	-1.44521
119666973	chr11:119666973:C:T	1.02827e-24	-1.85382	-1.50302
119667047	chr11:119667047:C:T	2.90627e-23	-4.79564e-10	-0.0152628
119667232	chr11:119667232:T:A	2.98302e-23	-4.79564e-10	0.0108055
119667350	chr11:119667350:ATC:A	6.69566e-24	-4.79564e-10	-1.48326
119667353	chr11:119667353:C:G	6.70856e-24	-4.79564e-10	-1.48133
119667356	chr11:119667356:C:G	6.70856e-24	-4.79564e-10	-1.48133
119667476	chr11:119667476:A:T	2.77638e-23	-4.79564e-10	-0.0609847
119667843	chr11:119667843:C:T	5.50431e-23	-4.79564e-10	0.623399
119668183	chr11:119668183:T:G	2.15176e-23	-4.79564e-10	-0.315846
119668603	chr11:119668603:C:T	6.79876e-25	-2.27495	-1.49561
119668838	chr11:119668838:C:G	6.64457e-24	-4.79564e-10	-1.49092
119669333	chr11:119669333:G:GC	6.67266e-24	-4.79564e-10	-1.4867
119669605	chr11:119669605:A:AGT	6.91206e-24	-4.79564e-10	-1.45145
119669660	chr11:119669660:T:G	6.91527e-24	-4.79564e-10	-1.45099
119669760	chr11:119669760:A:G	8.10304e-25	-2.2711	-1.32396
119669995	chr11:119669995:T:C	1.2359e-24	-2.25145	-0.921464
119670807	chr11:119670807:C:T	6.9157e-24	-4.79564e-10	-1.45092
119670937	chr11:119670937:C:T	7.02968e-24	-4.79564e-10	-1.43458
119671068	chr11:119671068:C:T	8.04394e-25	-2.26951	-1.33288
119671290	chr11:119671290:C:T	1.50858e-24	-2.23835	-0.735196
119671415	chr11:119671415:A:G	6.99475e-24	-4.79564e-10	-1.43956
119672120	chr11:119672120:T:C	6.53934e-24	-4.79564e-10	-1.50688
119672179	chr11:119672179:T:TGGGATGGGAGTG	2.59922e-23	-4.79564e-10	-0.126919
119672276	chr11:119672276:C:T	1.43215e-23	-4.79564e-10	-0.722955
119672391	chr11:119672391:A:C	7.16503e-24	-4.79564e-10	-1.41551
119672497	chr11:119672497:C:T	1.46324e-23	-4.79564e-10	-0.701482
119672613	chr11:119672613:C:G	1.08092e-23	-4.79564e-10	-1.00432
119672773	chr11:119672773:A:C	4.9429e-24	-2.25637	0.469606
119674012	chr11:119674012:C:T	4.48808e-24	-1.88329	-4.88941e-10
119674227	chr11:119674227:A:G	9.44356e-24	-4.79564e-10	-1.13938
119674520	chr11:119674520:G:A	8.17837e-24	-4.79564e-10	-1.28322
119674602	chr11:119674602:C:A	6.57054e-24	-4.79564e-10	-1.50212
119674861	chr11:119674861:T:C	9.00039e-24	-4.79564e-10	-1.18745
119675174	chr11:119675174:C:T	1.20381e-23	-4.79564e-10	-0.896638
119675513	chr11:119675513:A:G	9.17346e-24	-4.79564e-10	-1.1684
119675551	chr11:119675551:C:A	6.80114e-24	-4.79564e-10	-1.46763
119675630	chr11:119675630:C:T	6.51507e-24	-4.79564e-10	-1.5106
119675745	chr11:119675745:C:T	1.02952e-23	-4.79564e-10	-1.05304
119676479	chr11:119676479:G:A	2.32359e-24	-2.05587	-0.485735
119676529	chr11:119676529:G:A	3.40016e-24	-2.1609	-4.88941e-10
119676565	chr11:119676565:C:T	2.28298e-23	-4.79564e-10	-0.256653
119677002	chr11:119677002:T:G	1.14609e-23	-4.79564e-10	-0.94578
119677342	chr11:119677342:G:A	1.71977e-24	-1.35566	-1.48687
119677692	chr11:119677692:C:T	6.01196e-24	-1.59097	-4.88941e-10
119678581	chr11:119678581:G:A	2.43035e-23	-4.79564e-10	-0.194097
119679551	chr11:119679551:G:C	8.1072e-24	-4.79564e-10	-1.29196
119679972	chr11:119679972:A:T	6.6768e-24	-4.79564e-10	-1.48608
119680857	chr11:119680857:GC:G	9.45749e-24	-4.79564e-10	-1.13791
119681122	chr11:119681122:C:T	3.83346e-24	-2.04095	-4.88941e-10
119681139	chr11:119681139:C:T	2.08572e-24	-2.2574	-0.392206
119681620	chr11:119681620:C:T	1.51569e-23	-4.79564e-10	-0.666258
119681803	chr11:119681803:G:A	9.44575e-24	-4.79564e-10	-1.13915
119681941	chr11:119681941:G:T	3.21174e-24	-2.2179	-4.88941e-10
119682499	chr11:119682499:C:T	8.84842e-24	-4.79564e-10	-1.20448
119682938	chr11:119682938:C:T	2.65347e-24	-2.27875	-0.130103
119682968	chr11:119682968:C:T	1.46748e-24	-2.28061	-0.720561
119683085	chr11:119683085:C:A	6.59134e-24	-4.79564e-10	-1.49896
119684050	chr11:119684050:C:T	1.27578e-23	-4.79564e-10	-0.838573
119685112	chr11:119685112:G:C	6.72276e-24	-4.79564e-10	-1.47922
119685570	chr11:119685570:C:T	8.90019e-24	-4.79564e-10	-1.19865
119685809	chr11:119685809:C:T	6.80483e-25	-2.25897	-1.5107
119685813	chr11:119685813:C:G	8.11852e-24	-4.79564e-10	-1.29057
119685875	chr11:119685875:G:C	6.72113e-24	-4.79564e-10	-1.47946
119686022	chr11:119686022:A:C	6.87606e-24	-4.79564e-10	-1.45667
119686118	chr11:119686118:C:T	1.01163e-23	-4.79564e-10	-1.07057
119686240	chr11:119686240:C:T	5.37955e-24	-1.70211	-4.88941e-10
119686705	chr11:119686705:A:T	9.29001e-24	-4.79564e-10	-1.15578
119687742	chr11:119687742:C:T	1.14328e-23	-4.79564e-10	-0.948232
119688079	chr11:119688079:G:C	2.36634e-23	-4.79564e-10	-0.220788
119688105	chr11:119688105:T:C	5.30054e-24	-1.71691	-4.88941e-10
119688119	chr11:119688119:C:T	6.58276e-24	-4.79564e-10	-1.50026
119688184	chr11:119688184:T:A	6.86805e-24	-4.79564e-10	-1.45784
119688317	chr11:119688317:C:T	1.43812e-23	-4.79564e-10	-0.718795
119688410	chr11:119688410:C:T	8.49411e-24	-4.79564e-10	-1.24534
119688421	chr11:119688421:C:T	9.99856e-24	-4.79564e-10	-1.08228
119688754	chr11:119688754:A:G	7.55634e-25	-2.21888	-1.44603
119689640	chr11:119689640:A:C	6.52656e-24	-4.79564e-10	-1.50884
119690070	chr11:119690070:A:G	1.30603e-23	-4.79564e-10	-0.815138
119690137	chr11:119690137:C:T	6.99852e-25	-2.27342	-1.46818
119690415	chr11:119690415:G:A	7.08367e-24	-4.79564e-10	-1.42693
119690652	chr11:119690652:C:T	7.06854e-25	-2.26969	-1.46196
119691604	chr11:119691604:T:C	1.86378e-23	-4.79564e-10	-0.459526
119691812	chr11:119691812:T:C	7.06432e-24	-4.79564e-10	-1.42966
119691946	chr11:119691946:C:T	2.98247e-23	-4.79564e-10	0.010618
119692676	chr11:119692676:A:G	7.26017e-24	-4.79564e-10	-1.40231
119692907	chr11:119692907:C:G	3.65841e-23	-4.79564e-10	0.214897
119692971	chr11:119692971:T:C	1.02489e-24	-2.1624	-1.19774
119692999	chr11:119692999:T:C	6.85789e-25	-2.2603	-1.5016
119693470	chr11:119693470:G:A	4.09931e-23	-4.79564e-10	0.328687
119693602	chr11:119693602:C:A	3.10408e-23	-4.79564e-10	0.0505852
119693786	chr11:119693786:T:C	4.57709e-23	-4.79564e-10	0.438932
119693818	chr11:119693818:A:G	4.63823e-24	-1.85038	-4.88941e-10
119694025	chr11:119694025:A:G	9.4864e-24	-4.79564e-10	-1.13486
119694071	chr11:119694071:A:G	7.43376e-25	-2.26132	-1.41995
119694198	chr11:119694198:C:A	6.9657e-25	-2.2676	-1.4787
119694331	chr11:119694331:G:A	1.33701e-24	-2.27594	-0.818344
119694785	chr11:119694785:C:T	6.81667e-25	-2.25782	-1.51011
119695092	chr11:119695092:C:T	1.58951e-24	-1.6826	-1.23869
119695464	chr11:119695464:T:C	1.11663e-24	-2.22258	-1.05182
119695518	chr11:119695518:C:T	9.27215e-25	-2.27725	-1.18304
119695525	chr11:119695525:G:A	6.04564e-24	-1.58538	-4.88941e-10
119695930	chr11:119695930:C:T	1.38338e-24	-1.81214	-1.24805
119696018	chr11:119696018:C:T	1.05813e-23	-4.79564e-10	-1.02563
119696130	chr11:119696130:G:C	1.59457e-24	-1.43313	-1.48499
119696261	chr11:119696261:C:T	1.41022e-24	-1.69027	-1.35071
119696641	chr11:119696641:C:T	7.19244e-24	-4.79564e-10	-1.41169
119696848	chr11:119696848:C:T	6.06823e-23	-4.79564e-10	0.720934
119697360	chr11:119697360:A:T	9.33191e-25	-2.2806	-1.17326
119697591	chr11:119697591:T:C	7.221e-25	-2.27919	-1.43112
119697762	chr11:119697762:A:C	2.06928e-23	-4.79564e-10	-0.354933
119698246	chr11:119698246:G:A	2.36215e-23	-4.79564e-10	-0.222562
119698284	chr11:119698284:C:T	6.95477e-25	-2.2807	-1.46717
119699027	chr11:119699027:G:A	8.3674e-25	-2.27956	-1.2834
119699092	chr11:119699092:G:T	7.99128e-25	-2.2735	-1.33545
119699176	chr11:119699176:C:T	1.57989e-23	-4.79564e-10	-0.624775
119699418	chr11:119699418:C:T	1.19216e-24	-2.28003	-0.928923
119699463	chr11:119699463:G:A	6.59378e-24	-4.79564e-10	-1.49859
119699903	chr11:119699903:T:C	6.52073e-24	-4.79564e-10	-1.50973
119700641	chr11:119700641:G:C	2.27861e-23	-4.79564e-10	-0.258568
119701265	chr11:119701265:A:G	8.80414e-25	-2.26219	-1.24989
119701393	chr11:119701393:T:C	6.71858e-25	-2.27147	-1.51095
119701475	chr11:119701475:G:A	6.66692e-25	-2.2802	-1.50994
119701521	chr11:119701521:C:T	8.28102e-24	-4.79564e-10	-1.27075
119701535	chr11:119701535:C:T	6.52208e-24	-4.79564e-10	-1.50952
119702814	chr11:119702814:G:A	7.40083e-25	-2.28062	-1.40509
119702945	chr11:119702945:C:T	5.35668e-24	-1.70637	-4.88941e-10
119703305	chr11:119703305:G:A	2.06957e-23	-4.79564e-10	-0.354789
119703806	chr11:119703806:T:C	4.45442e-23	0.411764	-4.88941e-10
119703848	chr11:119703848:C:T	6.69054e-25	-2.27752	-1.50909
119703899	chr11:119703899:C:T	7.97295e-25	-2.2806	-1.33065
119703941	chr11:119703941:G:A	9.37383e-24	-4.79564e-10	-1.1468
119703977	chr11:119703977:G:A	7.68347e-24	-4.79564e-10	-1.34565
119703985	chr11:119703985:T:C	6.54422e-24	-4.79564e-10	-1.50613
119704261	chr11:119704261:C:T	6.35384e-23	-4.79564e-10	0.766926
119704394	chr11:119704394:T:C	9.6218e-25	-2.24022	-1.18305
119704767	chr11:119704767:C:T	1.22979e-23	-4.79564e-10	-0.875289
119705014	chr11:119705014:A:G	6.84342e-25	-2.2533	-1.51072
119705647	chr11:119705647:G:A	9.57633e-24	-1.12542	-4.88941e-10
119705825	chr11:119705825:C:T	8.45208e-24	-4.79564e-10	-1.25031
119705845	chr11:119705845:G:T	4.18694e-24	-2.03684	0.084091
119706201	chr11:119706201:C:T	8.43709e-25	-2.04665	-1.50801
119706487	chr11:119706487:T:C	3.0174e-24	-2.28032	-4.88941e-10
119706614	chr11:119706614:G:A	1.23954e-24	-1.99135	-1.17862
119706681	chr11:119706681:G:C	1.38243e-24	-2.05734	-1.00353
119706706	chr11:119706706:T:A	1.19324e-23	-4.79564e-10	-0.905461
119706922	chr11:119706922:A:G	9.61068e-25	-2.21215	-1.21228
119706967	chr11:119706967:C:T	1.93004e-23	-0.424591	-4.88941e-10
119707109	chr11:119707109:G:A	3.07991e-24	-2.25982	-4.88941e-10
119707500	chr11:119707500:C:T	3.16021e-24	-2.23408	-4.88941e-10
119707514	chr11:119707514:G:A	5.52514e-24	-2.17958	0.504175
119707832	chr11:119707832:G:A	3.0334e-24	-2.27503	-4.88941e-10
119708550	chr11:119708550:C:T	1.39572e-24	-2.05287	-0.998437
119708608	chr11:119708608:G:C	3.3821e-24	-2.16622	-4.88941e-10
119708636	chr11:119708636:T:A	7.43707e-24	-2.14712	0.768875
119709123	chr11:119709123:C:T	6.5975e-24	-4.79564e-10	-1.49803
119709536	chr11:119709536:G:A	1.59822e-23	-0.613242	-4.88941e-10
119709621	chr11:119709621:T:C	4.21723e-23	0.357046	-4.88941e-10
119709762	chr11:119709762:A:G	1.05772e-24	-2.1917	-1.1369
119710142	chr11:119710142:T:C	1.46543e-23	-4.79564e-10	-0.699982
119710358	chr11:119710358:C:T	7.04497e-24	-4.79564e-10	-1.4324
119710361	chr11:119710361:A:G	3.22908e-24	-2.21252	-4.88941e-10
119710659	chr11:119710659:T:C	3.26074e-24	-2.20276	-4.88941e-10
119710692	chr11:119710692:C:T	8.93371e-24	-4.79564e-10	-1.19489
119711118	chr11:119711118:G:A	7.43663e-25	-2.23283	-1.44806
119711146	chr11:119711146:T:C	3.37616e-24	-2.16798	-4.88941e-10
119711381	chr11:119711381:C:G	7.22729e-24	-4.79564e-10	-1.40685
119711768	chr11:119711768:A:G	8.98797e-24	-4.79564e-10	-1.18883
119711895	chr11:119711895:TA:T	6.53088e-24	-4.79564e-10	-1.50818
119711952	chr11:119711952:G:A	7.84837e-25	-2.20697	-1.42003
119712122	chr11:119712122:G:A	9.48244e-25	-2.19697	-1.24089
119712127	chr11:119712127:G:A	3.30867e-24	-2.18817	-4.88941e-10
119712529	chr11:119712529:C:A	8.86389e-24	-4.79564e-10	-1.20273
119712769	chr11:119712769:C:T	9.03075e-24	-4.79564e-10	-1.18408
119713032	chr11:119713032:G:A	1.30817e-24	-1.95617	-1.15992
119713041	chr11:119713041:C:T	7.35822e-25	-2.19957	-1.49191
119713195	chr11:119713195:G:A	9.50888e-24	-4.79564e-10	-1.13249
119713564	chr11:119713564:T:C	4.50679e-24	-1.87913	-4.88941e-10
119713637	chr11:119713637:T:C	6.97755e-25	-2.23849	-1.50612
119713796	chr11:119713796:T:C	6.98388e-25	-2.23575	-1.50795
119714166	chr11:119714166:A:T	7.19718e-25	-2.22562	-1.488
119714315	chr11:119714315:A:AT	7.25149e-24	-4.79564e-10	-1.40351
119714341	chr11:119714341:A:G	8.38996e-25	-2.10241	-1.45786
119714497	chr11:119714497:G:A	8.56222e-24	-4.79564e-10	-1.23736
119714532	chr11:119714532:G:A	1.10221e-23	-4.79564e-10	-0.984819
119714606	chr11:119714606:C:T	3.0333e-24	-2.27507	-4.88941e-10
119714971	chr11:119714971:C:T	1.77743e-24	-2.16971	-0.639838
119715034	chr11:119715034:G:A	9.43837e-24	-4.79564e-10	-1.13993
119715050	chr11:119715050:A:C	3.2128e-24	-2.21757	-4.88941e-10
119715407	chr11:119715407:G:A	1.04119e-24	-1.92426	-1.42009
119715424	chr11:119715424:C:T	8.67467e-24	-2.11869	0.894382
119715643	chr11:119715643:A:G	9.30646e-24	-4.79564e-10	-1.15401
119715679	chr11:119715679:G:T	1.1297e-24	-1.95093	-1.31183
119716003	chr11:119716003:C:T	2.60889e-23	-4.79564e-10	-0.123206
119716369	chr11:119716369:C:T	9.07279e-24	-4.79564e-10	-1.17944
119716385	chr11:119716385:C:T	9.48379e-25	-2.221	-1.21671
119716841	chr11:119716841:C:T	7.24714e-24	-4.79564e-10	-1.40411
119716851	chr11:119716851:C:T	7.96726e-24	-4.79564e-10	-1.30938
119717045	chr11:119717045:G:A	6.72339e-24	-4.79564e-10	-1.47913
119717167	chr11:119717167:C:T	1.48015e-22	1.61259	-4.88941e-10
119717352	chr11:119717352:A:G	7.64224e-24	-4.79564e-10	-1.35103
119717544	chr11:119717544:C:A	7.33151e-24	-4.79564e-10	-1.39254
119717690	chr11:119717690:C:T	8.03427e-24	-4.79564e-10	-1.301
119717700	chr11:119717700:G:A	8.03427e-24	-4.79564e-10	-1.301
119717930	chr11:119717930:C:T	1.17518e-23	-4.79564e-10	-0.920707
119718030	chr11:119718030:C:T	8.67117e-24	-4.79564e-10	-1.22471
119718993	chr11:119718993:G:C	3.79158e-22	-0.307316	2.86055
119719610	chr11:119719610:C:G	7.36992e-24	-4.79564e-10	-1.38731
119719906	chr11:119719906:A:G	9.192e-24	-4.79564e-10	-1.16638
119720168	chr11:119720168:C:T	7.14085e-22	-0.536933	3.72322
119720177	chr11:119720177:C:T	7.02185e-24	-4.79564e-10	-1.43569
119720771	chr11:119720771:A:G	6.91762e-24	-4.79564e-10	-1.45065
119721744	chr11:119721744:G:A	7.12921e-25	-2.22558	-1.49752
119721913	chr11:119721913:A:C	5.2055e-24	-1.735	-4.88941e-10
119722255	chr11:119722255:T:C	3.6151e-24	-2.0996	-4.88941e-10
119722723	chr11:119722723:G:A	7.16531e-24	-4.79564e-10	-1.41547
119722736	chr11:119722736:G:A	3.39127e-24	-2.16351	-4.88941e-10
119722742	chr11:119722742:A:G	6.66429e-25	-2.28012	-1.51042
119722889	chr11:119722889:T:C	8.29676e-24	-4.79564e-10	-1.26885
119723347	chr11:119723347:T:G	2.03787e-22	-0.168304	2.10066
119723815	chr11:119723815:C:T	3.42203e-22	-0.0930447	2.54373
119723975	chr11:119723975:C:G	1.47404e-23	-4.79564e-10	-0.694122
119724435	chr11:119724435:A:G	7.55763e-24	-4.79564e-10	-1.36216
119724499	chr11:119724499:G:A	2.72067e-23	-0.62267	0.541414
119724638	chr11:119724638:T:C	8.31663e-23	-0.325908	1.36203
119724769	chr11:119724769:C:G	9.12772e-24	-4.79564e-10	-1.1734
119725212	chr11:119725212:G:A	9.91268e-24	-4.79564e-10	-1.0909
119725437	chr11:119725437:C:G	5.56319e-23	-0.121499	0.755539
119726062	chr11:119726062:C:T	7.53635e-23	-0.296608	1.23421
119726462	chr11:119726462:C:T	7.15421e-24	-4.79564e-10	-1.41702
119726936	chr11:119726936:GAGA:G	3.43634e-24	-2.15031	-4.88941e-10
119727233	chr11:119727233:T:G	3.15888e-23	-0.116647	0.184731
119727388	chr11:119727388:C:A	3.02471e-23	-4.79564e-10	0.0246841
119727943	chr11:119727943:T:C	5.39737e-24	-0.588605	-1.1102
119728261	chr11:119728261:A:T	2.21919e-22	2.0176	-4.88941e-10
119728790	chr11:119728790:T:A	7.78184e-24	-4.79564e-10	-1.33292
119728820	chr11:119728820:C:A	7.01762e-24	-4.79564e-10	-1.43629
119729339	chr11:119729339:G:A	2.34645e-23	-4.79564e-10	-0.22923
119729369	chr11:119729369:G:A	3.51342e-24	-2.12813	-4.88941e-10
119729606	chr11:119729606:G:A	2.89159e-22	0.0631636	2.21909
119729700	chr11:119729700:C:T	2.50486e-22	0.029316	2.10937
119729852	chr11:119729852:T:C	8.91849e-24	-4.79564e-10	-1.19659
119730123	chr11:119730123:G:C	2.23363e-23	-4.79564e-10	-0.278504
119730603	chr11:119730603:G:A	3.06877e-22	0.0320435	2.30969
119730670	chr11:119730670:C:T	3.42174e-24	-2.15457	-4.88941e-10
119730787	chr11:119730787:G:C	2.47097e-22	-0.104983	2.23005
119731069	chr11:119731069:C:T	2.58333e-22	-0.0365099	2.20604
119731303	chr11:119731303:C:G	1.14625e-23	-4.79564e-10	-0.945635
119731394	chr11:119731394:G:A	3.34707e-24	-2.17663	-4.88941e-10
119731820	chr11:119731820:C:G	3.35942e-24	-2.17295	-4.88941e-10
119732932	chr11:119732932:T:C	2.53686e-24	-1.16749	-1.2863
119733137	chr11:119733137:C:T	4.38852e-24	-2.12273	0.217005
119733273	chr11:119733273:G:A	2.84585e-22	0.0284798	2.23784
119733609	chr11:119733609:T:C	8.87133e-24	-4.79564e-10	-1.20189
119733992	chr11:119733992:GGGA:G	8.69849e-24	-4.79564e-10	-1.22157
119734122	chr11:119734122:G:A	8.70501e-24	-4.79564e-10	-1.22082
119734134	chr11:119734134:C:A	7.81723e-25	-2.12215	-1.50882
119734192	chr11:119734192:C:T	9.72358e-24	-4.79564e-10	-1.11016
119734445	chr11:119734445:G:A	8.77554e-24	-4.79564e-10	-1.21275
119734591	chr11:119734591:T:C	1.05421e-23	-4.79564e-10	-1.02934
119734770	chr11:119734770:T:G	4.51484e-23	-0.16851	0.593748
119734934	chr11:119734934:T:G	6.69867e-24	-4.79564e-10	-1.48281
119734961	chr11:119734961:A:T	3.38946e-24	-2.16405	-4.88941e-10
119735387	chr11:119735387:T:C	1.06507e-23	-4.79564e-10	-1.01909
119736309	chr11:119736309:C:T	2.44871e-22	0.0554619	2.06055
119736321	chr11:119736321:C:T	3.42665e-23	-4.79564e-10	0.149449
119736500	chr11:119736500:T:C	1.16043e-23	-4.79564e-10	-0.933338
119737009	chr11:119737009:T:C	1.08327e-24	-2.08303	-1.2217
119737029	chr11:119737029:C:T	6.75672e-24	-4.79564e-10	-1.47418
119737223	chr11:119737223:G:A	3.30824e-23	0.0946715	0.0196131
119737382	chr11:119737382:G:A	9.47014e-24	-4.79564e-10	-1.13657
119737606	chr11:119737606:G:A	1.89027e-22	0.396998	1.46017
119737919	chr11:119737919:G:A	3.01629e-24	-2.28069	-4.88941e-10
119738158	chr11:119738158:C:A	1.00254e-23	-4.79564e-10	-1.0796
119738554	chr11:119738554:A:T	1.98244e-22	0.392446	1.51233
119738604	chr11:119738604:A:C	9.62878e-24	-0.480919	-0.639041
119738666	chr11:119738666:A:C	9.31845e-24	-4.79564e-10	-1.15272
119739004	chr11:119739004:G:T	2.52181e-22	0.43092	1.71451
119739118	chr11:119739118:A:C	8.07629e-25	-2.14737	-1.451
119739136	chr11:119739136:C:T	2.34874e-22	0.412909	1.66142
119739559	chr11:119739559:A:G	1.00421e-23	-4.79564e-10	-1.07793
119739780	chr11:119739780:C:T	2.5566e-23	-0.562837	0.419381
119739900	chr11:119739900:C:G	9.16201e-24	-4.79564e-10	-1.16965
119740352	chr11:119740352:T:G	7.648e-24	-1.35027	-4.88941e-10
119740638	chr11:119740638:G:A	2.13729e-22	0.318794	1.6612
119740650	chr11:119740650:A:G	2.42795e-22	0.347312	1.76019
119740890	chr11:119740890:C:T	9.26299e-24	-4.79564e-10	-1.15869
119740899	chr11:119740899:A:T	2.81154e-23	-4.79564e-10	-0.0483996
119741007	chr11:119741007:C:T	7.00828e-24	-4.79564e-10	-1.43762
119741169	chr11:119741169:C:T	9.31845e-24	-4.79564e-10	-1.15272
119741455	chr11:119741455:C:T	7.20411e-24	-4.79564e-10	-1.41007
119742380	chr11:119742380:C:A	7.58082e-24	-0.0993582	-1.25974
119742382	chr11:119742382:G:A	2.8096e-22	0.400156	1.85334
119743078	chr11:119743078:G:C	6.2634e-22	0.452617	2.60256
119743136	chr11:119743136:A:C	6.51405e-24	-4.79564e-10	-1.51076
119743789	chr11:119743789:G:C	5.89991e-23	-0.0670722	0.759877
119743805	chr11:119743805:ATGAAACTC:A	1.59863e-23	-4.79564e-10	-0.612987
119743814	chr11:119743814:T:G	2.9884e-23	-0.566466	0.579073
119744464	chr11:119744464:A:G	1.14598e-23	-4.79564e-10	-0.945871
119744511	chr11:119744511:G:A	3.04174e-23	-4.79564e-10	0.0302972
119744894	chr11:119744894:C:T	7.67834e-24	-4.79564e-10	-1.34631
119744895	chr11:119744895:G:A	3.92731e-23	-4.79564e-10	0.285821
119745037	chr11:119745037:CAA:C	1.41913e-24	-1.68724	-1.34743
119745118	chr11:119745118:A:T	8.94301e-25	-2.10602	-1.39041
119745480	chr11:119745480:A:G	1.22136e-24	-1.7017	-1.48305
119745986	chr11:119745986:C:T	6.74403e-24	-4.79564e-10	-1.47606
119746929	chr11:119746929:A:G	1.25153e-23	0.218548	-1.07632
119747586	chr11:119747586:G:A	1.22584e-23	-4.79564e-10	-0.878506
119747793	chr11:119747793:G:A	8.70597e-24	0.210312	-1.43102
119747952	chr11:119747952:G:T	7.89437e-24	-4.79564e-10	-1.31857
119748395	chr11:119748395:C:T	7.94796e-24	-4.79564e-10	-1.3118
119748503	chr11:119748503:C:T	7.84574e-24	-4.79564e-10	-1.32475
119748983	chr11:119748983:G:A	1.17582e-23	-4.79564e-10	-0.92017
119749203	chr11:119749203:C:T	9.27492e-25	-2.16538	-1.29461
119749392	chr11:119749392:C:T	4.61601e-24	-1.85519	-4.88941e-10
119749532	chr11:119749532:C:T	3.58818e-23	-4.79564e-10	0.195512
119749629	chr11:119749629:A:T	1.01473e-24	-1.86174	-1.50835
119749746	chr11:119749746:A:G	7.01739e-25	-2.2302	-1.50871
119749967	chr11:119749967:G:T	5.21301e-24	-0.266048	-1.46751
119750010	chr11:119750010:C:T	4.63762e-24	-1.85052	-4.88941e-10
119750085	chr11:119750085:A:G	1.58683e-23	-4.79564e-10	-0.620394
119750230	chr11:119750230:A:G	1.27641e-24	-2.08048	-1.06018
119750231	chr11:119750231:C:G	1.9306e-23	-4.79564e-10	-0.424303
119750621	chr11:119750621:A:G	6.55739e-24	-4.79564e-10	-1.50412
119750766	chr11:119750766:G:T	6.63357e-24	-4.79564e-10	-1.49257
119750779	chr11:119750779:C:T	1.02544e-23	-4.79564e-10	-1.05701
119750981	chr11:119750981:T:C	4.58888e-24	-2.16839	0.307308
119751088	chr11:119751088:A:G	2.87413e-23	-4.79564e-10	-0.0263818
119751681	chr11:119751681:G:A	7.55519e-25	-2.18532	-1.47975
119751788	chr11:119751788:G:A	4.68491e-24	-1.84037	-4.88941e-10
119751903	chr11:119751903:A:G	5.45922e-24	-0.176499	-1.51091
119752071	chr11:119752071:G:A	1.8279e-24	-1.91488	-0.866673
119752516	chr11:119752516:G:A	1.35919e-24	-2.27	-0.807824
119752743	chr11:119752743:T:C	9.09938e-24	-4.79564e-10	-1.17651
119752874	chr11:119752874:A:G	6.53892e-24	-4.79564e-10	-1.50695
119753036	chr11:119753036:T:A	1.367e-23	-0.769515	-4.88941e-10
119753397	chr11:119753397:T:G	6.8386e-24	-4.79564e-10	-1.46213
119753463	chr11:119753463:C:A	9.0896e-24	-4.79564e-10	-1.17759
119753528	chr11:119753528:C:T	3.9311e-24	-2.0158	-4.88941e-10
119753899	chr11:119753899:C:G	8.36939e-24	-4.79564e-10	-1.26014
119754015	chr11:119754015:T:C	9.75976e-24	-4.79564e-10	-1.10645
119754283	chr11:119754283:A:T	3.4812e-24	-1.88711	-0.250225
119755026	chr11:119755026:C:T	1.11642e-24	-2.01761	-1.25698
119755712	chr11:119755712:G:A	5.00417e-24	-1.77445	-4.88941e-10
119756360	chr11:119756360:G:A	1.11162e-23	-4.79564e-10	-0.97631
119756741	chr11:119756741:G:A	3.75962e-23	-1.69275	1.93493
119756840	chr11:119756840:T:C	7.1189e-24	-4.79564e-10	-1.42196
119756920	chr11:119756920:T:C	7.21946e-24	-4.79564e-10	-1.40794
119757559	chr11:119757559:C:T	2.65166e-23	-4.79564e-10	-0.106946
119757626	chr11:119757626:T:C	1.14651e-24	-1.75397	-1.49402
119757748	chr11:119757748:A:G	5.87911e-24	-1.61331	-4.88941e-10
119757840	chr11:119757840:T:C	1.20707e-23	-4.79564e-10	-0.893938
119757880	chr11:119757880:G:T	1.20674e-24	-2.23231	-0.964487
119758039	chr11:119758039:G:A	1.28787e-23	-4.79564e-10	-0.829142
119758076	chr11:119758076:G:A	9.30905e-25	-2.15179	-1.30453
119758309	chr11:119758309:A:T	5.05428e-24	-1.76448	-4.88941e-10
119758540	chr11:119758540:T:C	1.56376e-23	0.240075	-0.875113
119759676	chr11:119759676:T:C	1.28394e-24	-2.15153	-0.98325
119759854	chr11:119759854:TTGTC:T	1.06748e-23	-4.79564e-10	-1.01684
119759932	chr11:119759932:A:G	4.26439e-24	-1.79515	-0.139269
119760054	chr11:119760054:T:C	3.76392e-23	0.425191	-0.181864
119760098	chr11:119760098:C:G	6.86177e-24	-4.79564e-10	-1.45875
119760572	chr11:119760572:A:G	1.98961e-23	0.702142	-1.09634
119760616	chr11:119760616:G:A	1.39964e-24	-2.05326	-0.995236
119760858	chr11:119760858:C:A	8.27479e-24	-4.79564e-10	-1.2715
119760968	chr11:119760968:C:A	1.21734e-23	-4.79564e-10	-0.885464
119761132	chr11:119761132:G:A	1.25379e-23	-4.79564e-10	-0.855958
119762013	chr11:119762013:A:G	1.1241e-24	-2.04209	-1.22565
119762266	chr11:119762266:G:A	1.04709e-24	-2.07544	-1.26327
119762379	chr11:119762379:G:A	7.12622e-24	-4.79564e-10	-1.42094
119762457	chr11:119762457:G:T	6.51336e-24	-4.79564e-10	-1.51086
119762574	chr11:119762574:C:T	2.83171e-23	-4.79564e-10	-0.0412533
119762840	chr11:119762840:C:T	6.51809e-24	-4.79564e-10	-1.51014
119762884	chr11:119762884:G:A	1.80384e-23	-4.79564e-10	-0.492215
119762912	chr11:119762912:CCT:C	6.99897e-24	-4.79564e-10	-1.43895
119763054	chr11:119763054:C:T	9.49127e-24	-4.79564e-10	-1.13435
119763154	chr11:119763154:G:A	9.02492e-25	-1.99075	-1.49656
119763220	chr11:119763220:G:T	9.37845e-24	-4.79564e-10	-1.1463
119763221	chr11:119763221:C:A	1.14968e-24	-2.28023	-0.965007
119763457	chr11:119763457:G:A	8.02677e-24	-4.79564e-10	-1.30194
119763640	chr11:119763640:C:A	1.34969e-23	-4.79564e-10	-0.78226
119763835	chr11:119763835:G:A	6.52031e-24	-1.5098	-4.88941e-10
119764061	chr11:119764061:T:G	2.34302e-23	-4.79564e-10	-0.230691
119764134	chr11:119764134:A:G	6.6235e-24	-4.79564e-10	-1.49409
119764253	chr11:119764253:T:C	1.63224e-24	-2.14149	-0.753277
119764744	chr11:119764744:C:T	1.31152e-23	0.526896	-1.33784
119766233	chr11:119766233:A:G	2.00379e-24	-1.18265	-1.50703
119766352	chr11:119766352:C:A	7.63317e-24	-1.82993	0.477714
119766705	chr11:119766705:A:G	1.24591e-24	-1.66572	-1.49913
119766904	chr11:119766904:AT:A	4.06701e-23	-4.79564e-10	0.320775
119767063	chr11:119767063:A:C	5.87783e-23	-4.79564e-10	0.689055
119768473	chr11:119768473:G:A	3.00087e-24	-1.58687	-0.698947
119768611	chr11:119768611:C:T	9.94766e-24	-4.79564e-10	-1.08738
119768689	chr11:119768689:A:G	1.48843e-24	-1.56983	-1.41717
119769449	chr11:119769449:G:T	4.07122e-23	-4.79564e-10	0.321811
119769718	chr11:119769718:G:A	1.55869e-24	-2.22861	-0.71226
119770115	chr11:119770115:C:T	1.33339e-23	-4.79564e-10	-0.794408
119770186	chr11:119770186:C:T	1.31391e-23	-4.79564e-10	-0.809126
119770197	chr11:119770197:C:T	3.89953e-22	-4.79564e-10	2.58131
119770340	chr11:119770340:T:C	4.5144e-24	-1.93241	0.0549648
119770462	chr11:119770462:A:G	3.71809e-23	-4.79564e-10	0.231079
119770499	chr11:119770499:A:C	1.16149e-23	-4.79564e-10	-0.932433
119770883	chr11:119770883:C:T	6.855e-24	-4.79564e-10	-1.45974
119771103	chr11:119771103:A:G	3.94502e-24	-2.01226	-4.88941e-10
119771104	chr11:119771104:G:A	6.53897e-24	-4.79564e-10	-1.50694
119771105	chr11:119771105:G:A	5.91424e-22	-4.79564e-10	2.99782
119771134	chr11:119771134:C:T	3.58405e-24	-0.916255	-1.19197
119771397	chr11:119771397:C:T	5.97596e-24	-1.59697	-4.88941e-10
119771881	chr11:119771881:A:T	5.16698e-24	-0.796967	-0.945463
119772146	chr11:119772146:G:A	3.28791e-24	-2.19447	-4.88941e-10
119772163	chr11:119772163:C:T	6.6245e-24	-4.79564e-10	-1.49394
119772477	chr11:119772477:G:C	6.71585e-24	-4.79564e-10	-1.48025
119772549	chr11:119772549:C:A	5.86776e-23	-4.79564e-10	0.68734
119772947	chr11:119772947:T:C	6.55345e-24	-4.79564e-10	-1.50473
119773108	chr11:119773108:T:C	1.30466e-23	-4.79564e-10	-0.816192
119773540	chr11:119773540:T:C	1.4918e-24	-2.0833	-0.90143
119773651	chr11:119773651:G:A	9.74367e-23	-0.481356	1.67584
119773742	chr11:119773742:T:C	6.88627e-24	-0.964284	-0.490903
119773837	chr11:119773837:G:A	8.17764e-24	-4.79564e-10	-1.28331
119774602	chr11:119774602:A:G	6.40959e-22	-4.79564e-10	3.07825
119774866	chr11:119774866:G:A	3.041e-24	-2.27253	-4.88941e-10
119775048	chr11:119775048:G:A	3.13876e-24	-1.03558	-1.20531
119775126	chr11:119775126:TA:T	4.14878e-24	-1.9619	-4.88941e-10
119776023	chr11:119776023:G:A	1.49513e-24	-2.049	-0.933505
119776240	chr11:119776240:C:T	1.83067e-23	-4.79564e-10	-0.477448
119776370	chr11:119776370:T:C	7.42406e-23	-0.660439	1.58303
119776450	chr11:119776450:T:C	1.45884e-24	-2.10506	-0.902016
119776621	chr11:119776621:G:A	4.22855e-24	-1.94286	-4.88941e-10
119776991	chr11:119776991:C:T	1.4284e-24	-2.07663	-0.951532
119777184	chr11:119777184:A:G	2.07784e-23	-4.79564e-10	-0.350803
119777443	chr11:119777443:T:C	1.51838e-24	-2.07119	-0.895883
119777618	chr11:119777618:G:A	2.11985e-23	-4.79564e-10	-0.330788
119777685	chr11:119777685:G:A	3.80711e-24	-2.04785	-4.88941e-10
119777711	chr11:119777711:C:T	9.21779e-24	-4.79564e-10	-1.16358
119777749	chr11:119777749:A:C	2.93813e-23	-0.769157	0.764797
119778037	chr11:119778037:G:A	4.64543e-24	-1.84883	-4.88941e-10
119778121	chr11:119778121:T:C	2.57228e-23	-0.785605	0.648265
119778122	chr11:119778122:G:A	1.44947e-24	-2.06771	-0.945809
119778145	chr11:119778145:G:A	2.5139e-23	-4.79564e-10	-0.160298
119778228	chr11:119778228:C:T	9.23763e-23	-4.79564e-10	1.14115
119778229	chr11:119778229:A:G	2.21163e-23	-0.772273	0.483871
119778247	chr11:119778247:T:G	1.33983e-24	-2.08779	-1.00438
119778303	chr11:119778303:AAGTGGAAG:A	1.02217e-23	-1.06021	-4.88941e-10
119778549	chr11:119778549:G:A	2.02458e-23	-4.79564e-10	-0.376769
119778633	chr11:119778633:A:G	3.21254e-23	-0.742675	0.827604
119778650	chr11:119778650:C:T	7.49649e-23	-0.786918	1.71922
119779044	chr11:119779044:C:T	6.864e-24	-4.79564e-10	-1.45843
119779135	chr11:119779135:T:C	3.36371e-23	-0.652301	0.783214
119779154	chr11:119779154:C:T	3.38013e-23	-0.694943	0.830725
119779194	chr11:119779194:C:T	9.79158e-25	-2.20786	-1.19792
119779260	chr11:119779260:G:A	3.37628e-23	-0.688667	0.823308
119779396	chr11:119779396:A:G	3.59461e-23	-1.10652	1.30383
119779969	chr11:119779969:C:T	6.75212e-24	-4.79564e-10	-1.47486
119779986	chr11:119779986:GC:G	7.2898e-24	-4.79564e-10	-1.39824
119780139	chr11:119780139:C:T	1.5008e-23	-1.77958	1.10344
119780380	chr11:119780380:C:T	1.47063e-23	-0.696439	-4.88941e-10
119780735	chr11:119780735:CTT:C	6.79837e-24	-4.79564e-10	-1.46803
119780754	chr11:119780754:TTTTC:T	1.33029e-24	-1.65577	-1.44355
119780781	chr11:119780781:T:TC	1.71996e-23	-1.78176	1.24193
119781977	chr11:119781977:T:C	1.11626e-24	-1.88096	-1.39378
119782054	chr11:119782054:G:A	1.24278e-24	-1.78203	-1.38533
119782288	chr11:119782288:G:A	4.10413e-24	-1.97272	-4.88941e-10
119783060	chr11:119783060:G:C	2.83304e-22	-4.79564e-10	2.2618
119783072	chr11:119783072:T:C	1.04365e-24	-1.97357	-1.36842
119783174	chr11:119783174:C:G	1.02201e-24	-1.9697	-1.39325
119783202	chr11:119783202:C:T	1.9829e-24	-2.28018	-0.419973
119783238	chr11:119783238:C:T	1.3862e-24	-1.78647	-1.27168
119783282	chr11:119783282:G:A	4.69941e-24	-1.83728	-4.88941e-10
119783344	chr11:119783344:A:G	1.16776e-24	-1.76801	-1.46163
119783349	chr11:119783349:T:C	1.04211e-24	-1.96208	-1.38139
119783499	chr11:119783499:T:C	1.06862e-24	-1.9782	-1.34015
119783980	chr11:119783980:A:G	1.06105e-23	-4.79564e-10	-1.02288
119784098	chr11:119784098:T:C	1.05306e-24	-1.97006	-1.36296
119784610	chr11:119784610:C:G	3.03738e-24	-2.27372	-4.88941e-10
119784757	chr11:119784757:T:G	1.03398e-24	-1.85189	-1.49941
```
