## Supplementary material for "Characterization of shared and ancestry-specific signals driving complex traits using multi-ancestry fine-mapping": susiex_nc2.cs80.cs

```
CS_ID	SNP	BP	REF_ALLELE	ALT_ALLELE	REF_FRQ	BETA	SE	-LOG10P	CS_PIP	OVRL_PIP
1	chr11:119297660:G:A	119297660	A,A	G,G	1,1	-inf,-inf	inf,inf	21.5469,3.94606	0.142615	0.142616
1	chr11:119284908:G:T	119284908	T,T	G,G	1,1	-inf,-inf	inf,inf	21.6393,3.77186	0.1142	0.114201
1	chr11:119292609:A:G	119292609	G,G	A,A	1,1	-inf,-inf	inf,inf	21.4039,3.89193	0.106733	0.106734
1	chr11:119226075:T:G	119226075	G,G	T,T	1,1	-inf,-inf	inf,inf	20.9839,4.07896	0.064977	0.0649776
1	chr11:119190254:T:C	119190254	C,C	T,T	1,1	-inf,-inf	inf,inf	21.1518,3.98057	0.0622788	0.0622795
1	chr11:119212608:A:C	119212608	C,C	A,A	1,1	-inf,-inf	inf,inf	21.009,4.08045	0.0612806	0.0612812
1	chr11:119241793:G:C	119241793	C,C	G,G	1,1	-inf,-inf	inf,inf	21.0139,4.04046	0.0597994	0.0598
1	chr11:119242188:T:C	119242188	C,C	T,T	1,1	-inf,-inf	inf,inf	20.9764,4.06193	0.05823	0.0582306
1	chr11:119274564:A:G	119274564	G,G	A,A	1,1	-inf,-inf	inf,inf	20.9806,4.04315	0.0543266	0.0543272
1	chr11:119242420:C:T	119242420	T,T	C,C	1,1	-inf,-inf	inf,inf	20.9437,4.04827	0.0533371	0.0533377
1	chr11:119209327:A:G	119209327	G,G	A,A	1,1	-inf,-inf	inf,inf	20.8231,4.12611	0.0475889	0.0475895
2	chr11:119136078:G:A	119136078	A,A	G,G	1,1	-inf,-inf	inf,inf	17.0454,0.0142405	0.0803293	0.0803293
2	chr11:119145829:G:C	119145829	C,C	G,G	1,1	-inf,-inf	inf,inf	16.8367,0.0759576	0.0736146	0.0736146
2	chr11:119129621:C:T	119129621	T,T	C,C	1,1	-inf,-inf	inf,inf	16.9468,0.00815153	0.0680024	0.0680024
2	chr11:119282649:G:A	119282649	A,A	G,G	1,1	-inf,-inf	inf,inf	17.8727,0.816823	0.0472784	0.0472784
2	chr11:119131729:A:G	119131729	G,G	A,A	1,1	-inf,-inf	inf,inf	16.5493,0.229099	0.0463206	0.0463206
2	chr11:119281974:C:T	119281974	T,T	C,C	1,1	-inf,-inf	inf,inf	17.7583,0.80044	0.0402772	0.0402772
2	chr11:119112724:C:T	119112724	T,NA	C,NA	1,NA	-inf,NA	inf,NA	14.1041,NA	0.0399657	0.0399657
2	chr11:119143030:C:T	119143030	T,T	C,C	1,1	-inf,-inf	inf,inf	16.5387,0.0411331	0.0384631	0.0384631
2	chr11:119144661:G:A	119144661	A,A	G,G	1,1	-inf,inf	inf,inf	16.3735,0.0116045	0.0349014	0.0349014
2	chr11:119155750:C:T	119155750	T,T	C,C	1,1	-inf,-inf	inf,inf	16.8526,0.891787	0.0343745	0.0343745
2	chr11:119155620:A:C	119155620	C,C	A,A	1,1	-inf,-inf	inf,inf	16.7555,0.810616	0.0318366	0.0318366
2	chr11:119148765:A:T	119148765	T,T	A,A	1,1	-inf,inf	inf,inf	16.3588,0.0874071	0.0296322	0.0296322
2	chr11:119145651:T:C	119145651	C,C	T,T	1,1	-inf,-inf	inf,inf	15.9375,0.034005	0.0271465	0.0271465
2	chr11:119156835:G:A	119156835	A,A	G,G	1,1	-inf,-inf	inf,inf	16.0132,1.53919	0.0216544	0.0216544
2	chr11:119154221:A:G	119154221	G,G	A,A	1,1	-inf,-inf	inf,inf	16.2401,1.27712	0.0204127	0.0204127
2	chr11:119155759:A:T	119155759	T,T	A,A	1,1	-inf,-inf	inf,inf	15.9059,1.53433	0.0200777	0.0200777
2	chr11:119157120:A:G	119157120	G,G	A,A	1,1	-inf,-inf	inf,inf	16.4553,0.920335	0.0197114	0.0197114
2	chr11:119148056:G:T	119148056	T,T	G,G	1,1	-inf,inf	inf,inf	15.9313,0.0750076	0.0172152	0.0172152
2	chr11:118228902:G:A	118228902	A,A	G,G	1,1	-inf,-inf	inf,inf	5.62323,2.56062	0.0166773	0.0166773
2	chr11:119163141:G:A	119163141	A,A	G,G	1,1	-inf,-inf	inf,inf	16.3954,2.6242	0.0152287	0.0152287
2	chr11:119204613:G:A	119204613	A,A	G,G	1,1	-inf,-inf	inf,inf	16.9664,0.848339	0.0149892	0.0149892
2	chr11:119148442:C:T	119148442	T,T	C,C	1,1	-inf,inf	inf,inf	15.8307,0.0742473	0.0148429	0.0148429
2	chr11:119191170:G:C	119191170	C,C	G,G	1,1	-inf,-inf	inf,inf	16.8873,0.823068	0.0139222	0.0139222
2	chr11:119218345:C:T	119218345	T,T	C,C	1,1	-inf,-inf	inf,inf	16.7534,0.894949	0.0114933	0.0114933
2	chr11:119149609:TAG:T	119149609	T,T	TAG,TAG	1,1	-inf,-inf	inf,inf	15.4605,0.124012	0.0113522	0.0113522
2	chr11:119168319:C:T	119168319	T,T	C,C	1,1	-inf,-inf	inf,inf	16.2602,2.52206	0.0112768	0.0112768
```
