## Supplementary material for "Characterization of shared and ancestry-specific signals driving complex traits using multi-ancestry fine-mapping": susiex_nc2.cs80.snp

```
BP	SNP	PIP(CS1)	LogBF(CS1,Pop1)	LogBF(CS1,Pop2)	PIP(CS2)	LogBF(CS2,Pop1)	LogBF(CS2,Pop2)
118043198	chr11:118043198:T:C	9.9279e-17	-2.14247	-4.88941e-10	3.419e-07	-2.23534	-4.88941e-10
118043438	chr11:118043438:C:T	2.30711e-16	-4.79564e-10	-1.29924	8.87564e-07	-4.79564e-10	-1.28138
118043465	chr11:118043465:G:T	2.31051e-16	-4.79564e-10	-1.29777	8.63073e-07	-4.79564e-10	-1.30936
118043735	chr11:118043735:G:A	2.49168e-17	-2.21988	-1.30499	1.01991e-07	-2.16298	-1.28199
118043835	chr11:118043835:G:A	5.65164e-17	-1.24794	-1.45793	2.57053e-07	-1.07765	-1.44293
118043937	chr11:118043937:G:C	1.76965e-16	-0.160035	-1.40442	6.57785e-07	-0.165494	-1.41549
118044340	chr11:118044340:C:T	1.447e-16	-0.398653	-1.36709	5.3655e-07	-0.408204	-1.3765
118044667	chr11:118044667:C:T	2.01895e-16	-4.79564e-10	-1.43266	7.72835e-07	-4.79564e-10	-1.41979
118044730	chr11:118044730:C:T	3.36741e-17	-2.22158	-1.0021	1.3649e-07	-2.16137	-0.992233
118045571	chr11:118045571:C:T	1.20941e-16	-1.9451	-4.88941e-10	3.74603e-07	-2.14399	-4.88941e-10
118045591	chr11:118045591:C:A	2.29847e-16	-4.79564e-10	-1.30299	8.6533e-07	-4.79564e-10	-1.30675
118045731	chr11:118045731:T:C	2.20096e-16	-4.79564e-10	-1.34634	8.2279e-07	-4.79564e-10	-1.35716
118045977	chr11:118045977:C:T	1.30061e-16	-0.363917	-1.50848	5.12031e-07	-0.321899	-1.50958
118046441	chr11:118046441:A:C	5.20128e-17	-1.58995	-1.19896	1.9333e-07	-1.58989	-1.21557
118046542	chr11:118046542:A:G	3.01883e-17	-2.27305	-1.0599	1.07039e-07	-2.2749	-1.12177
118046723	chr11:118046723:T:C	1.91459e-16	-4.79564e-10	-1.48573	7.31821e-07	-4.79564e-10	-1.47432
118046907	chr11:118046907:C:T	5.27406e-17	-1.38809	-1.38693	2.34456e-07	-1.23772	-1.37487
118047247	chr11:118047247:T:C	2.66874e-17	-1.97407	-1.48214	9.9833e-08	-2.00135	-1.46502
118047336	chr11:118047336:G:C	1.86721e-16	-4.79564e-10	-1.51079	7.06697e-07	-4.79564e-10	-1.50926
118047964	chr11:118047964:T:A	2.69798e-16	-4.79564e-10	-1.14273	9.62286e-07	-4.79564e-10	-1.20055
118047987	chr11:118047987:C:T	1.38347e-16	-0.301183	-1.50946	5.44286e-07	-0.260087	-1.5103
118048251	chr11:118048251:G:A	1.96501e-16	-4.79564e-10	-1.45974	7.51013e-07	-4.79564e-10	-1.44844
118048662	chr11:118048662:G:A	1.22e-16	-0.43575	-1.50064	3.70643e-07	-0.653328	-1.50129
118048679	chr11:118048679:T:C	9.05e-17	-2.23506	-4.88941e-10	3.27707e-07	-2.27774	-4.88941e-10
118048798	chr11:118048798:G:A	1.86937e-16	-4.79564e-10	-1.50963	7.07532e-07	-4.79564e-10	-1.50808
118049031	chr11:118049031:T:A	1.18637e-16	-0.470797	-1.49354	3.55439e-07	-0.701877	-1.49463
118049096	chr11:118049096:C:A	2.29097e-16	-4.79564e-10	-1.30626	8.48293e-07	-4.79564e-10	-1.32663
118049862	chr11:118049862:C:T	2.05468e-16	0.074067	-1.48918	7.43923e-07	0.0315516	-1.48947
118050839	chr11:118050839:T:A	3.53579e-17	-2.27927	-0.895619	1.28061e-07	-2.28006	-0.937292
118051025	chr11:118051025:A:G	1.88365e-16	-4.79564e-10	-1.50202	7.15977e-07	-4.79564e-10	-1.49621
118051428	chr11:118051428:G:A	2.44926e-17	-2.1694	-1.37263	9.68064e-08	-2.12302	-1.37413
118051595	chr11:118051595:C:T	8.77161e-17	-2.2663	-4.88941e-10	3.30162e-07	-2.27028	-4.88941e-10
118051609	chr11:118051609:A:G	1.97209e-16	-4.79564e-10	-1.45614	7.37551e-07	-4.79564e-10	-1.46652
118051771	chr11:118051771:C:T	3.25503e-17	-1.77979	-1.47783	1.56848e-07	-1.52645	-1.48813
118052119	chr11:118052119:GCAACTCTTGGAA:G	1.90259e-16	-4.79564e-10	-1.49202	7.15454e-07	-4.79564e-10	-1.49694
118052316	chr11:118052316:A:G	2.13928e-17	-2.17278	-1.50457	9.26313e-08	-2.03822	-1.50302
118052327	chr11:118052327:AGTGG:A	1.91628e-17	-2.27928	-1.50815	7.49261e-08	-2.24347	-1.50988
118052364	chr11:118052364:C:T	2.35361e-17	-2.08752	-1.49435	8.68791e-08	-2.1189	-1.48644
118052537	chr11:118052537:G:T	4.52567e-17	-1.67246	-1.2556	1.6857e-07	-1.67254	-1.26997
118052643	chr11:118052643:G:A	4.78972e-17	-1.63218	-1.23917	1.78121e-07	-1.63444	-1.25296
118052862	chr11:118052862:A:G	2.15354e-15	0.934462	-4.88941e-10	8.31399e-06	0.955835	-4.88941e-10
118052869	chr11:118052869:G:GTGC	1.87011e-16	-4.79564e-10	-1.50924	7.07626e-07	-4.79564e-10	-1.50795
118053268	chr11:118053268:G:A	2.73329e-17	-2.28078	-1.15154	1.00956e-07	-2.28067	-1.17451
118053440	chr11:118053440:G:A	1.59134e-16	-0.160006	-1.51065	6.26621e-07	-0.120238	-1.50928
118053563	chr11:118053563:C:T	2.0478e-17	-2.2545	-1.46656	8.06689e-08	-2.21044	-1.46906
118054259	chr11:118054259:C:T	2.05122e-17	-2.24197	-1.47741	7.47354e-08	-2.26833	-1.48757
118054270	chr11:118054270:C:T	8.64588e-17	-2.28074	-4.88941e-10	3.33779e-07	-2.25938	-4.88941e-10
118054457	chr11:118054457:C:G	2.56463e-16	-4.79564e-10	-1.19342	9.99708e-07	-4.79564e-10	-1.1624
118054536	chr11:118054536:C:T	1.91178e-17	-2.27959	-1.5102	7.47127e-08	-2.24527	-1.51094
118054675	chr11:118054675:A:G	2.68309e-16	-4.79564e-10	-1.14827	1.00847e-06	-4.79564e-10	-1.15367
118054866	chr11:118054866:C:T	2.15666e-17	-2.24191	-1.42735	8.85024e-08	-2.16268	-1.42415
118054953	chr11:118054953:G:A	2.15073e-17	-2.24819	-1.42383	8.57426e-08	-2.20355	-1.41496
118055036	chr11:118055036:C:T	2.17423e-17	-2.23674	-1.42441	8.71732e-08	-2.18683	-1.41514
118055443	chr11:118055443:G:A	2.20634e-17	-2.27468	-1.37181	8.21157e-08	-2.27582	-1.38591
118055457	chr11:118055457:T:A	2.06388e-17	-2.20355	-1.50968	8.66759e-08	-2.09818	-1.50951
118055741	chr11:118055741:C:T	1.87951e-16	-4.79564e-10	-1.50422	7.07506e-07	-4.79564e-10	-1.50811
118056020	chr11:118056020:A:G	3.31957e-17	-2.05285	-1.18514	1.19112e-07	-2.08312	-1.20668
118056055	chr11:118056055:A:G	2.16703e-17	-2.21379	-1.45068	8.74022e-08	-2.14786	-1.45148
118056333	chr11:118056333:G:T	9.30596e-17	-2.20717	-4.88941e-10	3.38618e-07	-2.24499	-4.88941e-10
118056334	chr11:118056334:G:A	2.21072e-16	-4.79564e-10	-1.34192	8.47949e-07	-4.79564e-10	-1.32704
118056961	chr11:118056961:G:A	2.31414e-17	-2.16457	-1.43421	9.13608e-08	-2.13399	-1.42105
118057044	chr11:118057044:A:G	2.24928e-17	-2.1163	-1.51091	9.97318e-08	-1.95663	-1.51074
118057074	chr11:118057074:A:T	1.9194e-17	-2.27613	-1.50968	7.23857e-08	-2.27693	-1.51092
118057246	chr11:118057246:A:G	2.3418e-17	-2.10222	-1.48468	9.67831e-08	-2.0065	-1.49089
118057707	chr11:118057707:A:G	2.16786e-16	-4.79564e-10	-1.36149	8.17056e-07	-4.79564e-10	-1.36415
118057831	chr11:118057831:G:A	7.88149e-16	-4.79564e-10	-0.0707187	3.17337e-06	-4.79564e-10	-0.00730995
118057950	chr11:118057950:C:G	2.02098e-16	-4.79564e-10	-1.43165	7.62836e-07	-4.79564e-10	-1.43282
118058080	chr11:118058080:C:T	8.7734e-17	-2.2661	-4.88941e-10	3.27034e-07	-2.2798	-4.88941e-10
118058143	chr11:118058143:C:T	9.00835e-16	-4.79564e-10	0.0629164	3.52165e-06	-4.79564e-10	0.096824
118058286	chr11:118058286:G:C	2.28663e-17	-2.18356	-1.42719	9.02461e-08	-2.15736	-1.40996
118058774	chr11:118058774:G:A	1.99684e-16	-4.79564e-10	-1.44367	7.60422e-07	-4.79564e-10	-1.43599
118058775	chr11:118058775:G:A	1.12494e-16	-2.0175	-4.88941e-10	3.58607e-07	-2.18763	-4.88941e-10
118058957	chr11:118058957:C:T	2.36649e-17	-2.20941	-1.367	9.91898e-08	-2.1101	-1.36272
118059462	chr11:118059462:CCT:C	1.94717e-16	-4.79564e-10	-1.46886	7.40707e-07	-4.79564e-10	-1.46226
118059713	chr11:118059713:G:A	2.3104e-17	-2.17255	-1.42785	9.11731e-08	-2.14694	-1.41016
118060103	chr11:118060103:GC:G	1.26179e-16	-1.90271	-4.88941e-10	4.78728e-07	-1.89873	-4.88941e-10
118060135	chr11:118060135:G:A	1.88854e-16	-4.79564e-10	-1.49943	7.10385e-07	-4.79564e-10	-1.50405
118060363	chr11:118060363:C:T	6.42477e-16	-4.79564e-10	-0.275074	2.49552e-06	-4.79564e-10	-0.247607
118060585	chr11:118060585:G:A	1.13906e-16	-2.00504	-4.88941e-10	4.44858e-07	-1.9721	-4.88941e-10
118060638	chr11:118060638:G:A	2.2497e-17	-2.18752	-1.43951	8.82583e-08	-2.16373	-1.42586
118060774	chr11:118060774:T:A	2.88918e-16	0.432447	-1.50671	1.07651e-06	0.413793	-1.50217
118060810	chr11:118060810:T:G	1.87223e-16	-4.79564e-10	-1.50811	7.09457e-07	-4.79564e-10	-1.50536
118060861	chr11:118060861:C:T	2.34063e-17	-2.19702	-1.39038	9.20047e-08	-2.1746	-1.37342
118060910	chr11:118060910:T:C	2.25518e-16	-4.79564e-10	-1.32201	8.71794e-07	-4.79564e-10	-1.29931
118061209	chr11:118061209:C:T	2.36097e-17	-2.06877	-1.50997	9.00252e-08	-2.06384	-1.50593
118061327	chr11:118061327:C:T	2.08984e-17	-2.24214	-1.45859	8.36355e-08	-2.19785	-1.44555
118061376	chr11:118061376:C:T	1.87278e-16	-4.79564e-10	-1.50781	7.06467e-07	-4.79564e-10	-1.50958
118061857	chr11:118061857:G:A	1.9114e-16	-4.79564e-10	-1.4874	7.15173e-07	-4.79564e-10	-1.49734
118061915	chr11:118061915:T:C	3.99575e-17	-1.75709	-1.2955	1.17259e-07	-2.00731	-1.29816
118061949	chr11:118061949:G:A	2.01486e-16	-4.79564e-10	-1.43468	7.50043e-07	-4.79564e-10	-1.44973
118062002	chr11:118062002:C:T	6.96781e-16	-4.79564e-10	-0.193935	2.71108e-06	-4.79564e-10	-0.164758
118063400	chr11:118063400:A:C	2.47537e-17	-2.12699	-1.40444	9.82962e-08	-2.09165	-1.39022
118063403	chr11:118063403:T:C	8.85027e-17	-2.25737	-4.88941e-10	3.26707e-07	-2.2808	-4.88941e-10
118063558	chr11:118063558:T:A	2.39601e-17	-2.25997	-1.30405	9.21431e-08	-2.2762	-1.27031
118063580	chr11:118063580:A:G	4.07891e-17	-1.88133	-1.15067	1.46842e-07	-1.88557	-1.19494
118063883	chr11:118063883:G:A	3.94164e-17	-1.90673	-1.15949	1.405e-07	-1.91166	-1.21299
118063989	chr11:118063989:C:G	2.46896e-17	-2.07656	-1.45746	8.22852e-08	-2.21088	-1.44879
118064394	chr11:118064394:TC:T	2.06902e-16	-4.79564e-10	-1.40816	7.90409e-07	-4.79564e-10	-1.39731
118064621	chr11:118064621:GA:G	1.97264e-16	-1.45586	-4.88941e-10	6.73934e-07	-1.55673	-4.88941e-10
118064699	chr11:118064699:A:G	6.79567e-16	-4.79564e-10	-0.21895	2.64039e-06	-4.79564e-10	-0.191179
118064800	chr11:118064800:C:T	1.8841e-16	-4.79564e-10	-1.50178	7.09143e-07	-4.79564e-10	-1.5058
118065068	chr11:118065068:C:T	2.2352e-17	-2.26503	-1.36846	8.56804e-08	-2.27849	-1.34074
118065125	chr11:118065125:T:G	2.53997e-17	-2.15299	-1.35268	1.01126e-07	-2.11761	-1.33589
118065524	chr11:118065524:T:C	2.08895e-17	-2.20831	-1.49285	8.40042e-08	-2.14935	-1.48964
118065838	chr11:118065838:G:A	1.91458e-16	-4.79564e-10	-1.48574	7.21264e-07	-4.79564e-10	-1.48886
118065994	chr11:118065994:C:T	8.92337e-17	-2.24915	-4.88941e-10	3.26914e-07	-2.28016	-4.88941e-10
118066416	chr11:118066416:A:G	2.47158e-17	-2.07355	-1.45941	8.22691e-08	-2.20922	-1.45064
118066469	chr11:118066469:C:T	4.9647e-16	-4.79564e-10	-0.532882	1.91237e-06	-4.79564e-10	-0.513761
118066510	chr11:118066510:C:A	9.6544e-16	1.63787	-1.5057	3.6136e-06	1.62457	-1.50197
118066633	chr11:118066633:A:G	2.22793e-17	-2.18639	-1.45036	9.07755e-08	-2.09729	-1.46418
118067451	chr11:118067451:T:A	2.43379e-16	-4.79564e-10	-1.24578	9.06386e-07	-4.79564e-10	-1.26039
118067608	chr11:118067608:C:T	8.69907e-17	-2.2746	-4.88941e-10	3.28457e-07	-2.27545	-4.88941e-10
118067662	chr11:118067662:C:T	2.05467e-17	-2.20786	-1.50985	8.24722e-08	-2.14914	-1.50826
118068043	chr11:118068043:A:G	8.79356e-17	-2.2638	-4.88941e-10	3.26864e-07	-2.28031	-4.88941e-10
118068928	chr11:118068928:G:A	2.01397e-16	-4.79564e-10	-1.43513	7.52299e-07	-4.79564e-10	-1.44673
118069018	chr11:118069018:C:A	2.04303e-17	-2.21321	-1.51018	7.44974e-08	-2.25301	-1.50609
118069020	chr11:118069020:A:G	2.06221e-17	-2.20538	-1.50866	7.51205e-08	-2.24793	-1.50284
118069105	chr11:118069105:T:C	1.09805e-16	-2.0417	-4.88941e-10	4.26775e-07	-2.0136	-4.88941e-10
118069617	chr11:118069617:C:T	2.49548e-17	-2.02229	-1.50105	1.13569e-07	-1.83627	-1.50118
118069897	chr11:118069897:G:A	2.5507e-17	-1.9951	-1.50635	1.16846e-07	-1.80202	-1.50698
118070367	chr11:118070367:G:T	1.49647e-15	0.570461	-4.88941e-10	6.09089e-06	0.64469	-4.88941e-10
118070460	chr11:118070460:AGCCACCGT:A	3.22044e-16	-4.79564e-10	-0.965718	1.19895e-06	-4.79564e-10	-0.980661
118070475	chr11:118070475:C:A	3.22007e-16	-4.79564e-10	-0.965831	1.19874e-06	-4.79564e-10	-0.980833
118070476	chr11:118070476:C:T	3.22007e-16	-4.79564e-10	-0.965831	1.19874e-06	-4.79564e-10	-0.980833
118070554	chr11:118070554:A:G	2.01012e-16	-4.79564e-10	-1.43704	7.76659e-07	-4.79564e-10	-1.41486
118070657	chr11:118070657:G:A	9.27906e-16	-4.79564e-10	0.092525	3.88042e-06	-4.79564e-10	0.193838
118070731	chr11:118070731:TCACTGAGACTGCCGGCAAATTA:T	6.02047e-17	-1.16161	-1.48105	2.53771e-07	-1.05625	-1.47718
118070827	chr11:118070827:C:T	3.3096e-16	-4.79564e-10	-0.938409	1.23161e-06	-4.79564e-10	-0.953786
118070839	chr11:118070839:A:G	2.53081e-17	-2.00271	-1.50658	1.16094e-07	-1.80965	-1.50581
118071006	chr11:118071006:C:T	9.2218e-16	-4.79564e-10	0.0863345	3.46951e-06	-4.79564e-10	0.0819096
118071132	chr11:118071132:A:C	2.87233e-17	-1.96059	-1.42211	1.34495e-07	-1.75132	-1.41701
118071183	chr11:118071183:T:C	2.43992e-17	-2.05502	-1.49084	1.09893e-07	-1.87827	-1.49209
118071410	chr11:118071410:C:T	2.50012e-17	-2.02581	-1.49567	1.1365e-07	-1.83989	-1.49685
118071495	chr11:118071495:A:G	2.07425e-16	-4.79564e-10	-1.40564	7.71678e-07	-4.79564e-10	-1.42129
118071634	chr11:118071634:A:C	2.07299e-16	-4.79564e-10	-1.40624	7.71283e-07	-4.79564e-10	-1.4218
118071915	chr11:118071915:T:C	2.0234e-16	-4.79564e-10	-1.43046	7.82681e-07	-4.79564e-10	-1.40713
118071994	chr11:118071994:AGGGAAGG:A	2.35083e-16	-4.79564e-10	-1.28047	9.04326e-07	-4.79564e-10	-1.26267
118073080	chr11:118073080:G:A	1.89978e-16	-4.79564e-10	-1.4935	7.15174e-07	-4.79564e-10	-1.49733
118073355	chr11:118073355:A:T	2.10199e-16	-4.79564e-10	-1.39235	7.81492e-07	-4.79564e-10	-1.40865
118073770	chr11:118073770:T:C	1.39961e-15	2.0145	-1.51095	5.2092e-06	1.99857	-1.51025
118073824	chr11:118073824:G:A	2.09509e-16	-4.79564e-10	-1.39564	7.78245e-07	-4.79564e-10	-1.41282
118073880	chr11:118073880:C:G	7.38138e-16	-4.79564e-10	-0.136275	2.76769e-06	-4.79564e-10	-0.144091
118074446	chr11:118074446:C:T	7.16862e-17	-1.44515	-1.02296	2.38016e-07	-1.4999	-1.09762
118074557	chr11:118074557:G:T	1.87337e-16	-4.79564e-10	-1.5075	7.07375e-07	-4.79564e-10	-1.5083
118074724	chr11:118074724:G:A	1.86781e-16	-4.79564e-10	-1.51047	7.05501e-07	-4.79564e-10	-1.51095
118074770	chr11:118074770:G:T	2.99962e-17	-1.88145	-1.45788	1.21606e-07	-1.81736	-1.45171
118075360	chr11:118075360:A:G	2.09741e-17	-2.25751	-1.43961	7.92664e-08	-2.27518	-1.42187
118075423	chr11:118075423:C:T	4.93273e-16	0.909691	-1.44903	1.8091e-06	0.874372	-1.44365
118075671	chr11:118075671:C:T	2.6409e-17	-1.95583	-1.51087	1.04551e-07	-1.90973	-1.51046
118075929	chr11:118075929:A:AG	2.45292e-17	-2.03632	-1.50423	1.1095e-07	-1.85686	-1.50392
118075976	chr11:118075976:T:C	2.47783e-17	-2.02842	-1.50202	1.12341e-07	-1.84556	-1.50276
118076005	chr11:118076005:A:G	2.65038e-17	-1.95354	-1.50957	1.04971e-07	-1.90768	-1.5085
118076134	chr11:118076134:C:T	5.08106e-17	-1.37383	-1.43847	1.5805e-07	-1.54346	-1.4635
118076388	chr11:118076388:A:G	2.44252e-17	-2.03499	-1.5098	9.56531e-08	-2.00039	-1.50874
118076470	chr11:118076470:A:G	5.54021e-16	-0.423203	-4.88941e-10	1.32953e-06	-0.877281	-4.88941e-10
118076493	chr11:118076493:C:T	2.55963e-17	-1.98731	-1.51065	1.08639e-07	-1.87104	-1.51079
118076509	chr11:118076509:TG:T	5.04516e-16	0.874951	-1.39176	1.85468e-06	0.84092	-1.38531
118076718	chr11:118076718:T:C	3.39208e-17	-1.85891	-1.35747	1.05098e-07	-2.06334	-1.35163
118076739	chr11:118076739:C:T	2.68661e-17	-1.94648	-1.50306	1.1473e-07	-1.82359	-1.50369
118076983	chr11:118076983:A:G	2.82705e-17	-2.03312	-1.36547	1.15204e-07	-1.93767	-1.38548
118077075	chr11:118077075:A:G	1.90078e-16	-4.79564e-10	-1.49297	7.16803e-07	-4.79564e-10	-1.49506
118077162	chr11:118077162:C:T	2.27066e-16	-4.79564e-10	-1.31517	8.71038e-07	-4.79564e-10	-1.30018
118077365	chr11:118077365:C:T	2.84006e-17	-1.89072	-1.50328	1.13408e-07	-1.83892	-1.49995
118077596	chr11:118077596:T:C	2.80062e-16	-4.79564e-10	-1.10539	1.03379e-06	-4.79564e-10	-1.12887
118077598	chr11:118077598:G:A	2.25179e-16	-4.79564e-10	-1.32351	8.34544e-07	-4.79564e-10	-1.34297
118077777	chr11:118077777:T:C	2.00901e-17	-2.23623	-1.50395	7.3234e-08	-2.27666	-1.49954
118077916	chr11:118077916:G:A	1.94095e-16	-4.79564e-10	-1.47206	7.26156e-07	-4.79564e-10	-1.4821
118078182	chr11:118078182:G:A	1.98964e-17	-2.24645	-1.50341	7.30921e-08	-2.27927	-1.49887
118078547	chr11:118078547:C:A	2.31634e-16	-4.79564e-10	-1.29525	8.57768e-07	-4.79564e-10	-1.31553
118078606	chr11:118078606:C:T	2.01517e-17	-2.23403	-1.50309	7.33773e-08	-2.27579	-1.49846
118079074	chr11:118079074:A:C	9.50298e-17	-2.18621	-4.88941e-10	3.3475e-07	-2.25647	-4.88941e-10
118079083	chr11:118079083:G:A	9.43094e-17	-2.19382	-4.88941e-10	3.3351e-07	-2.26019	-4.88941e-10
118079092	chr11:118079092:A:G	2.7792e-17	-1.91058	-1.50507	1.01246e-07	-1.95481	-1.4975
118079146	chr11:118079146:G:A	2.84868e-17	-1.92	-1.47097	9.01029e-08	-2.10064	-1.46826
118079256	chr11:118079256:T:C	2.28575e-16	-4.79564e-10	-1.30854	8.40853e-07	-4.79564e-10	-1.33544
118079356	chr11:118079356:T:C	9.29489e-17	-2.20836	-4.88941e-10	3.31284e-07	-2.26689	-4.88941e-10
118079484	chr11:118079484:G:A	5.45534e-17	-1.59401	-1.14722	1.89737e-07	-1.62468	-1.19954
118079671	chr11:118079671:C:G	9.30044e-17	-2.20776	-4.88941e-10	3.31371e-07	-2.26662	-4.88941e-10
118079820	chr11:118079820:T:G	2.49121e-16	-4.79564e-10	-1.22247	9.14295e-07	-4.79564e-10	-1.25171
118080081	chr11:118080081:T:C	3.01837e-17	-1.8313	-1.50181	1.11044e-07	-1.86201	-1.49792
118080806	chr11:118080806:G:C	3.51979e-17	-1.81946	-1.35996	1.4722e-07	-1.74124	-1.33669
118081376	chr11:118081376:G:A	2.88674e-17	-1.90286	-1.47483	1.22973e-07	-1.79457	-1.46332
118081382	chr11:118081382:C:T	2.45451e-17	-2.20599	-1.3339	9.08013e-08	-2.19223	-1.36896
118081393	chr11:118081393:A:T	2.0316e-16	-4.79564e-10	-1.42641	7.85815e-07	-4.79564e-10	-1.40314
118081672	chr11:118081672:C:T	4.3237e-17	-1.92876	-1.04495	1.46693e-07	-2.03108	-1.05043
118081899	chr11:118081899:A:C	2.39744e-16	-4.79564e-10	-1.26084	9.51422e-07	-4.79564e-10	-1.2119
118082056	chr11:118082056:G:T	4.45172e-17	-1.77055	-1.17398	1.89854e-07	-1.68657	-1.13704
118082133	chr11:118082133:C:T	1.87635e-16	-4.79564e-10	-1.50591	7.09524e-07	-4.79564e-10	-1.50527
118082184	chr11:118082184:T:C	3.55937e-17	-1.81951	-1.34873	1.33315e-07	-1.83996	-1.33719
118082245	chr11:118082245:A:G	3.25311e-17	-1.75249	-1.50572	1.18107e-07	-1.78764	-1.51063
118082319	chr11:118082319:G:A	2.82272e-16	-4.79564e-10	-1.09753	1.05306e-06	-4.79564e-10	-1.1104
118082688	chr11:118082688:A:G	1.03694e-16	-2.09896	-4.88941e-10	3.44407e-07	-2.22804	-4.88941e-10
118082973	chr11:118082973:G:A	5.83198e-17	-2.15064	-0.52382	2.03394e-07	-2.21947	-0.535243
118083221	chr11:118083221:A:G	1.20043e-16	-1.95255	-4.88941e-10	5.4217e-07	-1.77428	-4.88941e-10
118083366	chr11:118083366:A:G	3.77165e-17	-2.20079	-0.909512	1.4568e-07	-2.12893	-0.959512
118083535	chr11:118083535:T:C	2.5542e-17	-2.13566	-1.36442	8.90209e-08	-2.17749	-1.4035
118083594	chr11:118083594:A:G	2.46916e-17	-2.27233	-1.26162	1.03754e-07	-2.23126	-1.19658
118083635	chr11:118083635:T:C	2.31876e-17	-2.17949	-1.41729	8.35365e-08	-2.21786	-1.42672
118083942	chr11:118083942:C:G	1.97993e-17	-2.24399	-1.51077	7.44994e-08	-2.24862	-1.51044
118083944	chr11:118083944:A:G	9.78283e-17	-2.15719	-4.88941e-10	3.68616e-07	-2.1601	-4.88941e-10
118084009	chr11:118084009:G:A	2.80137e-17	-2.27383	-1.13388	9.77477e-08	-2.27553	-1.21194
118084435	chr11:118084435:C:T	1.88302e-16	-4.79564e-10	-1.50236	7.08609e-07	-4.79564e-10	-1.50656
118085044	chr11:118085044:A:G	2.1211e-17	-2.27346	-1.41243	7.75529e-08	-2.27656	-1.44234
118085095	chr11:118085095:T:C	2.10446e-17	-2.27366	-1.4201	7.70581e-08	-2.27647	-1.44883
118085240	chr11:118085240:T:C	1.91193e-16	-4.79564e-10	-1.48712	7.28993e-07	-4.79564e-10	-1.4782
118085623	chr11:118085623:G:T	2.20622e-17	-2.26411	-1.38243	8.01623e-08	-2.26823	-1.41757
118085694	chr11:118085694:T:C	2.18682e-17	-2.26984	-1.38554	7.94364e-08	-2.27309	-1.42181
118085779	chr11:118085779:C:T	1.86885e-16	-4.79564e-10	-1.50991	7.05557e-07	-4.79564e-10	-1.51087
118085935	chr11:118085935:G:C	1.87615e-16	-4.79564e-10	-1.50601	7.0708e-07	-4.79564e-10	-1.50872
118086228	chr11:118086228:A:G	1.99569e-17	-2.24086	-1.50598	7.46703e-08	-2.24623	-1.51055
118086256	chr11:118086256:G:A	2.03041e-17	-2.22205	-1.50753	7.58438e-08	-2.23029	-1.5109
118087035	chr11:118087035:C:T	2.65186e-17	-2.20001	-1.26255	1.00196e-07	-2.17843	-1.2843
118087433	chr11:118087433:T:C	1.97168e-17	-2.26546	-1.49347	7.37051e-08	-2.27823	-1.49155
118087470	chr11:118087470:A:T	2.41781e-16	-4.79564e-10	-1.25237	9.37539e-07	-4.79564e-10	-1.2266
118087681	chr11:118087681:T:C	2.20861e-17	-2.23881	-1.40665	8.55364e-08	-2.23497	-1.38595
118087714	chr11:118087714:A:T	3.00747e-17	-2.22817	-1.10855	1.12846e-07	-2.20944	-1.13439
118087932	chr11:118087932:T:C	1.9821e-16	-4.79564e-10	-1.45108	7.48316e-07	-4.79564e-10	-1.45204
118088012	chr11:118088012:GGA:G	2.44193e-17	-2.24011	-1.30492	9.17258e-08	-2.2235	-1.32756
118088194	chr11:118088194:A:G	2.00731e-17	-2.23489	-1.50613	7.6535e-08	-2.23023	-1.50188
118088396	chr11:118088396:T:TG	2.06231e-17	-2.2178	-1.49619	7.89053e-08	-2.21162	-1.49
118088657	chr11:118088657:G:A	2.21375e-17	-2.26497	-1.37816	8.02567e-08	-2.26788	-1.41675
118089129	chr11:118089129:C:A	1.86716e-16	-4.79564e-10	-1.51082	7.07034e-07	-4.79564e-10	-1.50878
118089525	chr11:118089525:T:C	1.87319e-16	-4.79564e-10	-1.50759	7.10567e-07	-4.79564e-10	-1.5038
118089712	chr11:118089712:A:G	2.22968e-17	-2.27697	-1.35899	9.03694e-08	-2.25321	-1.31275
118089875	chr11:118089875:G:C	2.02432e-17	-2.26831	-1.46428	7.91039e-08	-2.26347	-1.43562
118089946	chr11:118089946:G:A	2.49714e-17	-2.10912	-1.41356	9.2618e-08	-2.15557	-1.38581
118089989	chr11:118089989:C:T	2.56006e-16	-4.79564e-10	-1.1952	9.83418e-07	-4.79564e-10	-1.17883
118090094	chr11:118090094:A:G	2.16931e-17	-2.27441	-1.38901	8.50926e-08	-2.27997	-1.34615
118090226	chr11:118090226:C:T	3.03286e-16	-4.79564e-10	-1.02573	1.15017e-06	-4.79564e-10	-1.0222
118090317	chr11:118090317:C:CT	2.28306e-16	-4.79564e-10	-1.30972	8.56789e-07	-4.79564e-10	-1.31667
118090594	chr11:118090594:C:G	1.92798e-17	-2.27998	-1.50137	7.31743e-08	-2.27774	-1.49928
118090781	chr11:118090781:CTCTT:C	1.92869e-17	-2.28079	-1.50019	7.33805e-08	-2.27782	-1.49638
118090945	chr11:118090945:G:A	3.37161e-16	-4.79564e-10	-0.919844	1.30204e-06	-4.79564e-10	-0.89817
118091019	chr11:118091019:A:G	3.23526e-17	-1.79592	-1.4678	1.1869e-07	-1.81253	-1.48082
118091089	chr11:118091089:C:T	1.90428e-16	-4.79564e-10	-1.49113	7.11307e-07	-4.79564e-10	-1.50276
118091124	chr11:118091124:C:T	1.91112e-17	-2.28068	-1.50945	7.26495e-08	-2.27555	-1.50866
118091193	chr11:118091193:T:C	2.45711e-17	-2.02893	-1.5099	8.86467e-08	-2.07442	-1.51079
118091194	chr11:118091194:T:C	2.33001e-16	-4.79564e-10	-1.28936	8.82989e-07	-4.79564e-10	-1.28655
118091392	chr11:118091392:G:A	1.88585e-16	-4.79564e-10	-1.50086	7.11278e-07	-4.79564e-10	-1.5028
118091458	chr11:118091458:A:C	2.2903e-16	-4.79564e-10	-1.30655	8.68e-07	-4.79564e-10	-1.30367
118091712	chr11:118091712:TC:T	2.04706e-17	-2.28018	-1.44124	7.86714e-08	-2.27549	-1.42909
118091813	chr11:118091813:G:A	2.84602e-16	-4.79564e-10	-1.08931	1.0709e-06	-4.79564e-10	-1.0936
118092017	chr11:118092017:G:C	1.92581e-17	-2.28064	-1.50183	7.31054e-08	-2.27949	-1.49846
118092456	chr11:118092456:T:C	2.53898e-16	-4.79564e-10	-1.20347	9.87978e-07	-4.79564e-10	-1.1742
118092520	chr11:118092520:C:T	1.86692e-16	-4.79564e-10	-1.51095	7.05647e-07	-4.79564e-10	-1.51075
118092920	chr11:118092920:A:T	2.54726e-17	-1.99955	-1.50325	9.14593e-08	-2.04774	-1.50623
118093051	chr11:118093051:G:A	3.66319e-17	-1.89866	-1.24082	1.2208e-07	-2.03166	-1.23352
118093224	chr11:118093224:A:G	3.27314e-17	-1.86491	-1.38716	1.13747e-07	-1.93545	-1.40043
118093226	chr11:118093226:C:A	3.37013e-17	-1.84888	-1.37399	1.16844e-07	-1.92089	-1.38812
118093240	chr11:118093240:C:T	3.28372e-17	-1.809	-1.43985	1.19734e-07	-1.82675	-1.45783
118093624	chr11:118093624:C:T	1.96911e-17	-2.28075	-1.47949	7.41794e-08	-2.27835	-1.48502
118093750	chr11:118093750:T:C	2.00879e-17	-2.28075	-1.45954	7.69536e-08	-2.27784	-1.44882
118093775	chr11:118093775:T:A	2.02138e-17	-2.28074	-1.4533	7.73688e-08	-2.27917	-1.44211
118093898	chr11:118093898:C:T	8.6491e-17	-2.28037	-4.88941e-10	3.26745e-07	-2.28068	-4.88941e-10
118094158	chr11:118094158:C:G	2.01818e-17	-2.28056	-1.45507	7.7177e-08	-2.27973	-1.44403
118094367	chr11:118094367:G:A	3.14683e-17	-1.84104	-1.45039	1.11728e-07	-1.8847	-1.4691
118094390	chr11:118094390:A:G	3.1558e-17	-1.84033	-1.44825	1.11989e-07	-1.88409	-1.46737
118094630	chr11:118094630:T:C	2.10304e-16	-4.79564e-10	-1.39185	8.11533e-07	-4.79564e-10	-1.37094
118094706	chr11:118094706:C:T	2.46736e-17	-2.03303	-1.50164	8.55668e-08	-2.11094	-1.50962
118094815	chr11:118094815:A:G	3.17891e-17	-1.79521	-1.48607	1.02846e-07	-1.9492	-1.48743
118094880	chr11:118094880:C:T	3.1093e-17	-1.80448	-1.49894	1.13402e-07	-1.85203	-1.4869
118094887	chr11:118094887:C:T	8.14792e-15	3.70136	-1.43625	2.17941e-05	3.33991	-1.42037
118094931	chr11:118094931:G:A	3.12046e-17	-1.85003	-1.44981	1.14125e-07	-1.86654	-1.46603
118095068	chr11:118095068:A:G	3.14601e-17	-1.84025	-1.45143	1.11766e-07	-1.88348	-1.46997
118095463	chr11:118095463:G:A	2.03483e-17	-2.27479	-1.45262	7.85693e-08	-2.25702	-1.44886
118095470	chr11:118095470:G:T	2.05008e-17	-2.27332	-1.44662	7.92842e-08	-2.25417	-1.44265
118095595	chr11:118095595:A:G	8.86592e-17	-2.25561	-4.88941e-10	3.32513e-07	-2.26318	-4.88941e-10
118095922	chr11:118095922:G:T	1.87881e-16	-4.79564e-10	-1.5046	7.18325e-07	-4.79564e-10	-1.49294
118096501	chr11:118096501:G:C	8.66988e-17	-2.27797	-4.88941e-10	3.2714e-07	-2.27947	-4.88941e-10
118096761	chr11:118096761:C:T	2.03794e-17	-2.27934	-1.44654	7.70493e-08	-2.2752	-1.45021
118097083	chr11:118097083:C:T	1.98844e-17	-2.2732	-1.47727	7.53008e-08	-2.28034	-1.46803
118097124	chr11:118097124:G:T	1.96664e-17	-2.2808	-1.4807	7.52135e-08	-2.27438	-1.47515
118097154	chr11:118097154:G:A	1.86715e-16	-4.79564e-10	-1.51082	7.06093e-07	-4.79564e-10	-1.51011
118097243	chr11:118097243:C:T	1.88304e-16	-4.79564e-10	-1.50235	7.10654e-07	-4.79564e-10	-1.50367
118097440	chr11:118097440:T:C	2.745e-16	-4.79564e-10	-1.12546	1.02622e-06	-4.79564e-10	-1.13623
118097715	chr11:118097715:TC:T	4.2009e-16	-4.79564e-10	-0.699936	1.63432e-06	-4.79564e-10	-0.670878
118098250	chr11:118098250:A:ACCAGGCAGCCTACAGGCACC	1.86822e-16	-4.79564e-10	-1.51025	7.06134e-07	-4.79564e-10	-1.51006
118098407	chr11:118098407:G:A	1.92519e-17	-2.27189	-1.51091	7.23125e-08	-2.27853	-1.51033
118098439	chr11:118098439:G:A	1.98088e-16	-4.79564e-10	-1.45169	7.40054e-07	-4.79564e-10	-1.46314
118098448	chr11:118098448:T:C	3.75066e-17	-2.23957	-0.876317	1.45559e-07	-2.27394	-0.815345
118098659	chr11:118098659:C:T	2.27301e-17	-2.11047	-1.50625	8.66991e-08	-2.09762	-1.5098
118099113	chr11:118099113:G:A	2.47106e-16	-4.79564e-10	-1.23059	9.68177e-07	-4.79564e-10	-1.19445
118099362	chr11:118099362:G:C	1.93293e-16	-4.79564e-10	-1.4762	7.31266e-07	-4.79564e-10	-1.47508
118099606	chr11:118099606:C:A	1.88983e-16	-4.79564e-10	-1.49875	7.24783e-07	-4.79564e-10	-1.48399
118099974	chr11:118099974:G:A	2.2977e-17	-2.09948	-1.50643	8.78847e-08	-2.08391	-1.50993
118099981	chr11:118099981:T:C	2.31239e-17	-2.09463	-1.50491	8.8387e-08	-2.07896	-1.50918
118100183	chr11:118100183:C:T	1.89863e-16	-4.79564e-10	-1.4941	7.15779e-07	-4.79564e-10	-1.49649
118100314	chr11:118100314:G:T	1.87042e-16	-4.79564e-10	-1.50907	7.05986e-07	-4.79564e-10	-1.51027
118100315	chr11:118100315:A:C	1.8705e-16	-4.79564e-10	-1.50903	7.05998e-07	-4.79564e-10	-1.51025
118100810	chr11:118100810:T:C	1.87053e-16	-4.79564e-10	-1.50901	7.08812e-07	-4.79564e-10	-1.50627
118101058	chr11:118101058:C:T	1.97033e-16	-4.79564e-10	-1.45704	7.34693e-07	-4.79564e-10	-1.47041
118101238	chr11:118101238:T:C	1.87478e-16	-4.79564e-10	-1.50675	7.06204e-07	-4.79564e-10	-1.50996
118101253	chr11:118101253:G:A	8.70831e-17	-2.27354	-4.88941e-10	3.29862e-07	-2.27119	-4.88941e-10
118101256	chr11:118101256:G:A	1.98705e-17	-2.27371	-1.47746	7.4357e-08	-2.27887	-1.48211
118101280	chr11:118101280:T:A	2.20798e-16	-4.79564e-10	-1.34316	8.59289e-07	-4.79564e-10	-1.31375
118101828	chr11:118101828:A:T	2.47505e-17	-2.07567	-1.45589	9.62685e-08	-2.06932	-1.4334
118101853	chr11:118101853:A:T	1.88175e-16	-4.79564e-10	-1.50303	7.14371e-07	-4.79564e-10	-1.49846
118102221	chr11:118102221:C:A	2.0422e-17	-2.27569	-1.44811	7.81743e-08	-2.27994	-1.43098
118102332	chr11:118102332:C:T	2.51012e-17	-2.00654	-1.51095	9.49441e-08	-2.0067	-1.50987
118102430	chr11:118102430:G:A	3.01215e-17	-1.83018	-1.50498	1.01403e-07	-1.94047	-1.51028
118102503	chr11:118102503:G:T	2.03138e-17	-2.27565	-1.45346	7.74804e-08	-2.27983	-1.44001
118102593	chr11:118102593:C:A	2.1102e-16	-4.79564e-10	-1.38845	7.8449e-07	-4.79564e-10	-1.40483
118102623	chr11:118102623:C:G	2.13928e-17	-2.16715	-1.5102	8.08584e-08	-2.16942	-1.50774
118102724	chr11:118102724:G:A	2.23332e-17	-2.16226	-1.47207	8.55198e-08	-2.15976	-1.46136
118102739	chr11:118102739:G:A	2.28314e-17	-2.14718	-1.46509	8.74834e-08	-2.145	-1.45342
118102796	chr11:118102796:A:G	2.46088e-17	-2.06812	-1.46918	9.35697e-08	-2.07448	-1.45668
118102843	chr11:118102843:C:A	3.13392e-17	-2.08457	-1.21097	1.22522e-07	-2.08796	-1.17361
118103463	chr11:118103463:C:A	2.22806e-16	-4.79564e-10	-1.3341	8.48153e-07	-4.79564e-10	-1.3268
118103682	chr11:118103682:G:A	1.73626e-16	-1.5835	-4.88941e-10	6.54328e-07	-1.58625	-4.88941e-10
118103768	chr11:118103768:C:A	4.04263e-17	-1.99548	-1.04545	1.42983e-07	-2.015	-1.09213
118103769	chr11:118103769:C:T	4.28912e-17	-2.03244	-0.949299	1.6138e-07	-2.09541	-0.890691
118103885	chr11:118103885:A:G	3.19094e-17	-1.77473	-1.50278	1.07497e-07	-1.88493	-1.50747
118103924	chr11:118103924:C:A	3.62769e-17	-1.68998	-1.45924	1.20105e-07	-1.80949	-1.472
118103978	chr11:118103978:T:C	3.44972e-17	-1.69363	-1.5059	1.24817e-07	-1.73239	-1.51061
118103988	chr11:118103988:C:T	2.66226e-16	-4.79564e-10	-1.15606	9.89201e-07	-4.79564e-10	-1.17296
118104044	chr11:118104044:G:A	3.56225e-17	-1.70597	-1.46145	1.18143e-07	-1.82324	-1.47472
118104058	chr11:118104058:TGGG:T	3.48719e-17	-1.67989	-1.50883	1.26504e-07	-1.71868	-1.5109
118104117	chr11:118104117:G:A	3.35635e-17	-1.73109	-1.49587	1.12552e-07	-1.84462	-1.50182
118104222	chr11:118104222:C:T	7.73855e-17	-1.14296	-1.24864	2.12207e-07	-1.40538	-1.30691
118104346	chr11:118104346:A:G	3.24686e-17	-1.74976	-1.51038	1.18259e-07	-1.78689	-1.5101
118104358	chr11:118104358:C:T	3.34015e-17	-1.72155	-1.51025	1.21425e-07	-1.76032	-1.51024
118104861	chr11:118104861:C:T	3.24083e-17	-1.75104	-1.51095	1.17287e-07	-1.79719	-1.50805
118104916	chr11:118104916:G:A	3.02506e-16	-4.79564e-10	-1.0283	1.1218e-06	-4.79564e-10	-1.04717
118105052	chr11:118105052:C:G	3.33938e-17	-1.7213	-1.51073	1.20517e-07	-1.76855	-1.50952
118105133	chr11:118105133:T:A	2.90805e-16	-4.79564e-10	-1.06775	1.08089e-06	-4.79564e-10	-1.08432
118105154	chr11:118105154:T:C	3.32374e-17	-1.72749	-1.50924	1.19616e-07	-1.77473	-1.51084
118105162	chr11:118105162:G:A	3.40247e-17	-1.70532	-1.508	1.2217e-07	-1.7535	-1.51095
118105353	chr11:118105353:A:G	3.6064e-17	-1.64497	-1.51014	1.30918e-07	-1.69077	-1.50452
118105559	chr11:118105559:C:T	3.30097e-16	-4.79564e-10	-0.94102	1.27392e-06	-4.79564e-10	-0.920008
118105632	chr11:118105632:A:G	3.43225e-17	-1.69601	-1.5086	1.24818e-07	-1.7421	-1.50091
118105853	chr11:118105853:A:G	2.75745e-17	-1.94941	-1.4741	9.70106e-08	-2.02836	-1.46669
118105913	chr11:118105913:A:C	1.86696e-16	-4.79564e-10	-1.51092	7.05606e-07	-4.79564e-10	-1.5108
118106060	chr11:118106060:C:T	1.87995e-16	-4.79564e-10	-1.50399	7.08568e-07	-4.79564e-10	-1.50661
118106963	chr11:118106963:G:A	2.68353e-17	-2.00543	-1.44526	9.60391e-08	-2.07198	-1.43312
118106978	chr11:118106978:T:C	3.47536e-17	-1.68244	-1.50968	1.26159e-07	-1.72908	-1.50324
118107008	chr11:118107008:A:G	2.45401e-17	-2.06697	-1.47313	8.60204e-08	-2.12915	-1.48612
118107133	chr11:118107133:G:T	3.40019e-17	-1.70343	-1.51056	1.2336e-07	-1.74913	-1.50562
118107161	chr11:118107161:C:G	3.4425e-17	-1.69182	-1.5098	1.24973e-07	-1.73835	-1.50342
118107234	chr11:118107234:T:C	5.22078e-17	-1.33321	-1.45196	1.59111e-07	-1.57263	-1.42764
118107388	chr11:118107388:C:T	2.66154e-17	-2.01643	-1.44249	9.52366e-08	-2.08322	-1.43028
118107532	chr11:118107532:C:T	2.98139e-17	-1.93023	-1.4152	1.06227e-07	-2.00447	-1.39982
118107549	chr11:118107549:A:G	5.71943e-17	-1.26613	-1.42782	1.64225e-07	-1.50971	-1.45891
118107863	chr11:118107863:G:A	2.47906e-16	-4.79564e-10	-1.22736	9.25121e-07	-4.79564e-10	-1.23994
118108152	chr11:118108152:A:G	3.47612e-17	-1.68099	-1.51092	1.25624e-07	-1.72769	-1.50887
118108436	chr11:118108436:C:T	3.49442e-17	-1.67611	-1.51054	1.26543e-07	-1.72355	-1.50573
118108629	chr11:118108629:A:G	3.45875e-17	-1.68598	-1.51093	1.25153e-07	-1.73249	-1.50784
118108725	chr11:118108725:C:T	3.47181e-17	-1.68221	-1.51093	1.25614e-07	-1.72887	-1.50777
118108749	chr11:118108749:C:T	3.4775e-17	-1.68055	-1.51095	1.25733e-07	-1.72729	-1.50841
118108964	chr11:118108964:C:T	2.44519e-16	-4.79564e-10	-1.24111	9.51341e-07	-4.79564e-10	-1.21199
118109029	chr11:118109029:C:A	2.72857e-17	-1.93838	-1.49566	9.55432e-08	-2.01972	-1.49056
118109099	chr11:118109099:C:T	2.70999e-17	-1.9303	-1.51058	9.42785e-08	-2.01266	-1.51095
118109126	chr11:118109126:A:G	4.70876e-16	-4.79564e-10	-0.585811	1.73115e-06	-4.79564e-10	-0.613318
118109135	chr11:118109135:T:C	3.46009e-17	-1.68557	-1.51095	1.25123e-07	-1.73235	-1.50821
118109136	chr11:118109136:G:A	3.4789e-17	-1.68024	-1.51087	1.25684e-07	-1.72695	-1.50914
118109174	chr11:118109174:C:T	3.81601e-17	-1.58771	-1.51091	1.38299e-07	-1.63293	-1.50752
118109418	chr11:118109418:G:A	2.32529e-16	-4.79564e-10	-1.29139	8.67485e-07	-4.79564e-10	-1.30426
118109624	chr11:118109624:T:C	3.54854e-17	-1.66101	-1.51028	1.28532e-07	-1.70882	-1.50486
118109967	chr11:118109967:G:C	1.90707e-16	-4.79564e-10	-1.48967	7.19954e-07	-4.79564e-10	-1.49067
118110587	chr11:118110587:A:G	3.73259e-17	-1.60988	-1.51084	1.34671e-07	-1.65988	-1.50715
118110853	chr11:118110853:A:G	3.34349e-17	-1.81051	-1.4203	1.1429e-07	-1.88167	-1.44945
118110893	chr11:118110893:T:G	3.14298e-17	-1.78379	-1.50886	1.14684e-07	-1.82588	-1.5018
118111563	chr11:118111563:C:T	2.97703e-16	-4.79564e-10	-1.04431	1.13903e-06	-4.79564e-10	-1.03193
118111574	chr11:118111574:G:T	2.49597e-17	-2.03507	-1.48807	8.94813e-08	-2.09648	-1.47935
118111664	chr11:118111664:T:G	7.57597e-17	-1.79882	-0.614019	2.43194e-07	-1.85173	-0.72427
118111677	chr11:118111677:T:G	7.51147e-17	-1.79872	-0.62267	2.41423e-07	-1.85149	-0.731818
118111749	chr11:118111749:A:G	7.36229e-17	-1.90642	-0.535032	2.37291e-07	-1.95307	-0.647505
118111780	chr11:118111780:T:G	3.61017e-17	-2.14736	-1.0067	1.33612e-07	-2.14857	-1.02635
118111960	chr11:118111960:T:C	3.63939e-16	-4.79564e-10	-0.843419	1.26111e-06	-4.79564e-10	-0.93011
118112016	chr11:118112016:T:C	2.43701e-16	-4.79564e-10	-1.24447	9.05105e-07	-4.79564e-10	-1.26181
118112339	chr11:118112339:G:A	8.08234e-17	-2.26874	-0.0793946	3.11554e-07	-2.27712	-0.0511692
118112341	chr11:118112341:C:G	2.86778e-16	-4.79564e-10	-1.0817	1.00645e-06	-4.79564e-10	-1.15568
118112764	chr11:118112764:T:G	5.39254e-17	-2.13953	-0.613278	1.76286e-07	-2.17466	-0.723089
118113086	chr11:118113086:C:T	6.10745e-17	-2.16714	-0.461175	2.00024e-07	-2.19916	-0.572263
118113460	chr11:118113460:T:A	1.96571e-16	-4.79564e-10	-1.45938	7.37132e-07	-4.79564e-10	-1.46709
118113541	chr11:118113541:T:A	5.95471e-17	-2.17302	-0.480616	1.95825e-07	-2.20406	-0.588582
118113627	chr11:118113627:A:C	2.45837e-16	-4.79564e-10	-1.23574	9.13709e-07	-4.79564e-10	-1.25235
118113926	chr11:118113926:A:G	1.15915e-15	-4.79564e-10	0.315039	3.9497e-06	-4.79564e-10	0.211534
118114002	chr11:118114002:G:A	2.82883e-16	-4.79564e-10	-1.09537	1.05694e-06	-4.79564e-10	-1.10672
118114280	chr11:118114280:C:T	6.55597e-17	-1.80714	-0.750307	2.0586e-07	-1.92112	-0.821546
118115005	chr11:118115005:G:A	3.10507e-16	-4.79564e-10	-1.0022	1.18489e-06	-4.79564e-10	-0.992456
118115072	chr11:118115072:G:A	2.99009e-16	-4.79564e-10	-1.03993	1.03577e-06	-4.79564e-10	-1.12696
118115537	chr11:118115537:T:C	2.49598e-16	-4.79564e-10	-1.22055	9.72703e-07	-4.79564e-10	-1.18978
118115592	chr11:118115592:G:A	1.19244e-15	-4.79564e-10	0.343348	4.04115e-06	-4.79564e-10	0.234424
118116007	chr11:118116007:T:C	3.54762e-17	-1.8884	-1.28314	1.29613e-07	-1.9528	-1.25251
118116037	chr11:118116037:AG:A	9.00234e-17	-0.890916	-1.34942	2.42295e-07	-1.18814	-1.39157
118116116	chr11:118116116:T:C	1.91274e-16	-4.79564e-10	-1.4867	7.29887e-07	-4.79564e-10	-1.47697
118116326	chr11:118116326:G:A	2.93539e-17	-1.93612	-1.42486	1.05608e-07	-2.00124	-1.40889
118116403	chr11:118116403:G:A	2.2053e-16	-4.79564e-10	-1.34437	8.57145e-07	-4.79564e-10	-1.31625
118116676	chr11:118116676:C:T	4.18408e-16	-1.76457	1.06062	1.51774e-06	-1.72329	0.978411
118116768	chr11:118116768:A:C	5.73082e-17	-1.66919	-1.02277	1.77022e-07	-1.85478	-1.03881
118116858	chr11:118116858:C:T	1.54157e-15	-0.929122	1.52927	5.92392e-06	-0.881052	1.49794
118116890	chr11:118116890:G:T	4.48104e-16	-2.19004	1.55466	1.4991e-06	-2.17536	1.41812
118116895	chr11:118116895:A:G	1.89439e-16	-4.79564e-10	-1.49634	7.15204e-07	-4.79564e-10	-1.49729
118116902	chr11:118116902:G:A	2.22925e-16	-4.79564e-10	-1.33357	8.26986e-07	-4.79564e-10	-1.35207
118117019	chr11:118117019:G:T	1.88044e-16	-4.79564e-10	-1.50373	7.10522e-07	-4.79564e-10	-1.50386
118117367	chr11:118117367:T:C	7.42906e-17	-2.2279	-0.204518	2.83308e-07	-2.21404	-0.209287
118117390	chr11:118117390:C:T	9.09979e-17	-2.22957	-4.88941e-10	3.27283e-07	-2.27904	-4.88941e-10
118117508	chr11:118117508:G:A	8.54136e-17	-2.22834	-0.0645578	3.25124e-07	-2.21366	-0.0719986
118117824	chr11:118117824:G:A	6.22689e-17	-1.58066	-1.02828	2.38979e-07	-1.60899	-0.984491
118118082	chr11:118118082:G:A	1.166e-16	-1.98166	-4.88941e-10	4.07821e-07	-2.05903	-4.88941e-10
118118285	chr11:118118285:G:T	1.87714e-16	-1.50549	-4.88941e-10	5.45712e-07	-1.76777	-4.88941e-10
118118531	chr11:118118531:G:A	4.41352e-17	-1.47325	-1.4799	1.67431e-07	-1.46232	-1.48697
118118586	chr11:118118586:G:C	3.66575e-17	-2.27741	-0.861379	1.43198e-07	-2.25626	-0.84937
118118706	chr11:118118706:G:T	2.17941e-16	-4.79564e-10	-1.35618	8.23027e-07	-4.79564e-10	-1.35687
118118722	chr11:118118722:AG:A	2.63285e-17	-1.99668	-1.47308	1.09414e-07	-1.90258	-1.47215
118118839	chr11:118118839:G:A	5.14726e-17	-1.32362	-1.47574	1.9507e-07	-1.31105	-1.48545
118119038	chr11:118119038:A:G	1.37312e-16	-0.583509	-1.23464	3.01849e-07	-1.09416	-1.26577
118119083	chr11:118119083:C:T	1.10215e-16	-2.03797	-4.88941e-10	3.9579e-07	-2.08898	-4.88941e-10
118119120	chr11:118119120:A:T	2.72026e-17	-1.97317	-1.46392	1.1353e-07	-1.87501	-1.46278
118119229	chr11:118119229:G:T	2.69489e-17	-1.98454	-1.46193	1.12251e-07	-1.88833	-1.46079
118119274	chr11:118119274:C:T	2.73572e-17	-1.97394	-1.45749	1.14112e-07	-1.87654	-1.45613
118119506	chr11:118119506:G:C	2.24151e-16	-4.79564e-10	-1.32809	8.30173e-07	-4.79564e-10	-1.34823
118119838	chr11:118119838:T:C	1.53387e-16	-1.50193	-0.205514	3.69834e-07	-1.81944	-0.337365
118119849	chr11:118119849:T:C	2.40876e-16	-4.79564e-10	-1.25612	9.09129e-07	-4.79564e-10	-1.25737
118120111	chr11:118120111:T:G	3.19411e-17	-2.20627	-1.07024	1.2508e-07	-2.15156	-1.08935
118120319	chr11:118120319:G:A	3.00941e-17	-2.10765	-1.22843	1.17102e-07	-2.0734	-1.23341
118120401	chr11:118120401:A:G	1.36006e-16	-1.8277	-4.88941e-10	3.96715e-07	-2.08664	-4.88941e-10
118120461	chr11:118120461:A:T	3.11279e-17	-2.21563	-1.08667	1.21655e-07	-2.16401	-1.10466
118120565	chr11:118120565:A:T	2.21636e-16	-4.79564e-10	-1.33937	8.38439e-07	-4.79564e-10	-1.33832
118120585	chr11:118120585:TA:T	6.01365e-17	-1.58845	-1.05534	2.22772e-07	-1.60987	-1.05384
118120618	chr11:118120618:A:G	2.65858e-17	-1.99278	-1.46725	1.10558e-07	-1.898	-1.46633
118120666	chr11:118120666:A:G	3.23314e-17	-2.20887	-1.0555	1.26779e-07	-2.15512	-1.07229
118121090	chr11:118121090:A:G	2.66053e-17	-2.11853	-1.34077	1.03631e-07	-2.08616	-1.34286
118121102	chr11:118121102:T:G	2.54349e-17	-2.12414	-1.38014	9.89689e-08	-2.09252	-1.38253
118121172	chr11:118121172:C:G	3.84002e-16	-4.79564e-10	-0.789757	1.38092e-06	-4.79564e-10	-0.839354
118121254	chr11:118121254:T:C	1.94426e-16	-4.79564e-10	-1.47036	7.37757e-07	-4.79564e-10	-1.46625
118121266	chr11:118121266:G:A	2.19509e-16	-4.79564e-10	-1.34901	8.43658e-07	-4.79564e-10	-1.33211
118121440	chr11:118121440:T:C	4.41358e-16	-0.650549	-4.88941e-10	1.62799e-06	-0.67476	-4.88941e-10
118121468	chr11:118121468:T:A	3.43516e-17	-2.19168	-1.01208	1.35328e-07	-2.13212	-1.03004
118121733	chr11:118121733:A:C	2.14615e-16	-4.79564e-10	-1.37156	8.10496e-07	-4.79564e-10	-1.37221
118121850	chr11:118121850:T:C	9.69108e-17	-0.854256	-1.31236	2.26704e-07	-1.31011	-1.33611
118121905	chr11:118121905:G:A	5.29756e-17	-1.27011	-1.50047	2.00913e-07	-1.26151	-1.50548
118121930	chr11:118121930:G:A	3.96912e-17	-1.5979	-1.46137	1.42709e-07	-1.658	-1.45106
118122003	chr11:118122003:C:G	3.20655e-17	-2.10048	-1.17215	1.24961e-07	-2.06485	-1.17701
118122048	chr11:118122048:A:G	8.83354e-17	-2.25926	-4.88941e-10	3.47059e-07	-2.22037	-4.88941e-10
118122680	chr11:118122680:G:A	2.67027e-17	-2.27164	-1.184	1.04367e-07	-2.24233	-1.17961
118122707	chr11:118122707:C:T	5.22674e-17	-1.28759	-1.49644	1.97894e-07	-1.27942	-1.50271
118123164	chr11:118123164:A:G	1.87372e-16	-4.79564e-10	-1.50731	7.08591e-07	-4.79564e-10	-1.50658
118123169	chr11:118123169:C:G	3.67492e-16	-4.79564e-10	-0.833705	1.32628e-06	-4.79564e-10	-0.879726
118123346	chr11:118123346:T:C	5.92354e-16	-4.79564e-10	-0.356301	2.22139e-06	-4.79564e-10	-0.36397
118123696	chr11:118123696:G:T	2.52755e-16	-4.79564e-10	-1.20799	9.33164e-07	-4.79564e-10	-1.23128
118123711	chr11:118123711:A:C	2.66874e-16	-4.79564e-10	-1.15363	9.84296e-07	-4.79564e-10	-1.17793
118123715	chr11:118123715:G:A	1.1542e-16	-1.52449	-0.467346	4.39697e-07	-1.54238	-0.441391
118123741	chr11:118123741:G:A	1.01889e-16	-2.11652	-4.88941e-10	3.69945e-07	-2.1565	-4.88941e-10
118123770	chr11:118123770:C:T	2.63312e-16	-4.79564e-10	-1.16707	9.71478e-07	-4.79564e-10	-1.19104
118123899	chr11:118123899:G:A	1.49065e-15	-2.17572	2.74228	4.87224e-06	-2.15267	2.57412
118124279	chr11:118124279:G:A	3.72482e-16	-4.79564e-10	-0.820216	1.46688e-06	-4.79564e-10	-0.778965
118124316	chr11:118124316:C:T	3.69663e-16	-4.79564e-10	-0.827813	1.34774e-06	-4.79564e-10	-0.863675
118124787	chr11:118124787:T:G	2.75886e-16	-4.79564e-10	-1.12042	1.04054e-06	-4.79564e-10	-1.12236
118124982	chr11:118124982:A:G	9.61486e-17	-2.17451	-4.88941e-10	3.68313e-07	-2.16093	-4.88941e-10
118125280	chr11:118125280:C:A	1.87316e-16	-4.79564e-10	-1.50761	7.08593e-07	-4.79564e-10	-1.50658
118125404	chr11:118125404:C:T	4.50521e-17	-1.43857	-1.49401	1.72969e-07	-1.43059	-1.48616
118125485	chr11:118125485:A:G	2.81288e-17	-2.19828	-1.20533	1.10901e-07	-2.14195	-1.21927
118125645	chr11:118125645:T:G	9.41727e-17	-2.19528	-4.88941e-10	3.76734e-07	-2.13832	-4.88941e-10
118125687	chr11:118125687:C:A	2.77459e-17	-2.26721	-1.15011	1.08893e-07	-2.234	-1.14549
118125698	chr11:118125698:C:T	2.29685e-16	-4.79564e-10	-1.3037	8.45622e-07	-4.79564e-10	-1.32979
118125721	chr11:118125721:A:G	2.71465e-16	-4.79564e-10	-1.13657	9.95752e-07	-4.79564e-10	-1.16636
118125892	chr11:118125892:G:A	3.04219e-16	-4.79564e-10	-1.02266	1.15927e-06	-4.79564e-10	-1.01432
118126170	chr11:118126170:C:G	9.14651e-17	-1.36989	-0.854559	3.66484e-07	-1.27389	-0.892019
118126436	chr11:118126436:T:C	1.9266e-16	-4.79564e-10	-1.47948	7.40231e-07	-4.79564e-10	-1.4629
118126645	chr11:118126645:T:C	2.51173e-17	-2.27053	-1.24632	9.77779e-08	-2.23988	-1.24728
118126712	chr11:118126712:G:A	2.10658e-17	-2.27788	-1.41487	8.08878e-08	-2.2571	-1.4197
118126718	chr11:118126718:G:A	1.92486e-16	-4.79564e-10	-1.48038	7.39328e-07	-4.79564e-10	-1.46412
118126758	chr11:118126758:A:G	2.59819e-17	-2.27611	-1.2069	1.01003e-07	-2.25196	-1.20275
118126855	chr11:118126855:A:T	8.72247e-17	-2.27192	-4.88941e-10	3.32037e-07	-2.26461	-4.88941e-10
118127007	chr11:118127007:T:G	3.69524e-17	-1.91705	-1.21373	1.18959e-07	-2.0907	-1.20038
118127082	chr11:118127082:C:T	1.19161e-16	-1.95993	-4.88941e-10	4.70642e-07	-1.91576	-4.88941e-10
118127247	chr11:118127247:A:G	2.12419e-16	-4.79564e-10	-1.38184	8.06751e-07	-4.79564e-10	-1.37685
118127318	chr11:118127318:T:C	2.96716e-16	-4.79564e-10	-1.04763	1.19621e-06	-4.79564e-10	-0.982944
118127521	chr11:118127521:G:A	2.45475e-17	-2.27322	-1.26658	9.47712e-08	-2.24573	-1.27267
118127528	chr11:118127528:C:T	1.7879e-16	-1.5542	-4.88941e-10	6.3389e-07	-1.61799	-4.88941e-10
118127962	chr11:118127962:G:A	2.09756e-16	-4.79564e-10	-1.39446	7.87222e-07	-4.79564e-10	-1.40135
118128037	chr11:118128037:T:C	5.22521e-16	0.287559	-0.7693	1.37668e-06	-0.0678779	-0.774554
118128119	chr11:118128119:A:C	5.41006e-17	-1.74983	-0.999729	2.18867e-07	-1.67941	-1.00199
118128509	chr11:118128509:G:C	5.85302e-17	-1.70706	-0.963807	2.37569e-07	-1.63324	-0.96616
118128808	chr11:118128808:A:G	2.07623e-16	-4.79564e-10	-1.40468	7.67102e-07	-4.79564e-10	-1.42724
118129112	chr11:118129112:G:T	3.99039e-16	-4.79564e-10	-0.751345	1.47653e-06	-4.79564e-10	-0.772409
118129574	chr11:118129574:C:T	1.74138e-15	0.72203	-4.88941e-10	6.68652e-06	0.737989	-4.88941e-10
118130081	chr11:118130081:C:T	2.03916e-17	-2.25124	-1.47405	7.52486e-08	-2.27622	-1.47285
118130267	chr11:118130267:T:TC	5.3355e-17	-1.83267	-0.930764	2.14586e-07	-1.76857	-0.93258
118130730	chr11:118130730:C:T	2.33631e-17	-2.08893	-1.50032	7.90239e-08	-2.2023	-1.49781
118130747	chr11:118130747:T:C	1.88046e-16	-4.79564e-10	-1.50372	7.17098e-07	-4.79564e-10	-1.49465
118130892	chr11:118130892:C:G	2.31498e-16	-4.79564e-10	-1.29584	8.85425e-07	-4.79564e-10	-1.28379
118131194	chr11:118131194:T:C	1.88628e-16	-4.79564e-10	-1.50063	7.20358e-07	-4.79564e-10	-1.49011
118131657	chr11:118131657:C:T	3.21409e-17	-1.97187	-1.2984	1.27529e-07	-1.91563	-1.30589
118131973	chr11:118131973:G:A	4.68782e-16	-4.79564e-10	-0.590267	1.73377e-06	-4.79564e-10	-0.611809
118132172	chr11:118132172:C:A	2.30184e-16	-4.79564e-10	-1.30153	8.76439e-07	-4.79564e-10	-1.29399
118132979	chr11:118132979:G:A	1.62092e-16	-1.65224	-4.88941e-10	4.4772e-07	-1.96569	-4.88941e-10
118133032	chr11:118133032:G:C	2.75074e-16	-4.79564e-10	-1.12336	1.01684e-06	-4.79564e-10	-1.1454
118133197	chr11:118133197:ATG:A	9.3954e-17	-2.1976	-4.88941e-10	3.29085e-07	-2.27354	-4.88941e-10
118134075	chr11:118134075:C:T	8.26186e-16	-4.79564e-10	-0.0235854	3.09389e-06	-4.79564e-10	-0.032677
118134148	chr11:118134148:A:G	3.1349e-17	-1.91483	-1.38039	1.04821e-07	-2.02801	-1.3896
118134242	chr11:118134242:G:A	4.62688e-16	-4.79564e-10	-0.603353	1.72209e-06	-4.79564e-10	-0.618569
118134531	chr11:118134531:G:A	6.22839e-16	-4.79564e-10	-0.306118	2.41963e-06	-4.79564e-10	-0.278489
118135065	chr11:118135065:G:A	2.82696e-16	-4.79564e-10	-1.09603	1.03691e-06	-4.79564e-10	-1.12586
118135693	chr11:118135693:C:T	2.37055e-17	-2.15105	-1.42365	8.87964e-08	-2.13595	-1.44756
118135863	chr11:118135863:C:T	9.33658e-15	-4.79564e-10	2.40129	2.67422e-05	-4.79564e-10	2.12414
118135956	chr11:118135956:A:G	9.45601e-17	-2.19117	-4.88941e-10	3.29949e-07	-2.27092	-4.88941e-10
118136138	chr11:118136138:C:T	1.36183e-16	-1.82641	-4.88941e-10	4.96623e-07	-1.86203	-4.88941e-10
118136242	chr11:118136242:C:T	2.50247e-17	-2.17098	-1.34956	9.93746e-08	-2.12302	-1.34795
118136502	chr11:118136502:G:GA	9.29264e-17	-2.2086	-4.88941e-10	3.2826e-07	-2.27605	-4.88941e-10
118138076	chr11:118138076:C:CCAACTTCAG	2.79957e-16	-4.79564e-10	-1.10577	1.07523e-06	-4.79564e-10	-1.08957
118138491	chr11:118138491:T:C	4.83556e-16	-4.79564e-10	-0.559239	2.08342e-06	-4.79564e-10	-0.428093
118138616	chr11:118138616:AG:CG	2.21256e-16	-4.79564e-10	-1.34109	8.55012e-07	-4.79564e-10	-1.31874
118138670	chr11:118138670:A:G	2.5105e-17	-2.27772	-1.23962	9.75118e-08	-2.25663	-1.23326
118138959	chr11:118138959:T:C	2.24681e-17	-2.12286	-1.50545	8.04906e-08	-2.1749	-1.50682
118139064	chr11:118139064:G:A	1.8833e-16	-4.79564e-10	-1.50221	7.11841e-07	-4.79564e-10	-1.50201
118139117	chr11:118139117:C:T	8.83194e-17	-2.25945	-4.88941e-10	3.27713e-07	-2.27772	-4.88941e-10
118139842	chr11:118139842:C:A	2.24018e-16	-4.79564e-10	-1.32868	8.91147e-07	-4.79564e-10	-1.27735
118139907	chr11:118139907:TC:T	1.68702e-16	-1.61227	-4.88941e-10	6.60181e-07	-1.57735	-4.88941e-10
118140175	chr11:118140175:G:C	7.57492e-17	-2.07628	-0.336695	2.80476e-07	-2.06827	-0.365101
118141061	chr11:118141061:G:A	4.96997e-17	-1.34571	-1.48869	1.51956e-07	-1.54912	-1.49714
118141090	chr11:118141090:C:T	2.17704e-16	-1.56976	0.212493	7.78148e-07	-1.60704	0.194097
118141145	chr11:118141145:G:A	4.39535e-17	-1.80703	-1.15025	1.28863e-07	-2.03564	-1.17547
118141436	chr11:118141436:C:T	3.14749e-16	-4.79564e-10	-0.988629	1.19963e-06	-4.79564e-10	-0.98009
118141437	chr11:118141437:C:T	3.12675e-16	-4.79564e-10	-0.995242	1.19174e-06	-4.79564e-10	-0.98669
118141449	chr11:118141449:G:A	2.16218e-16	-1.55786	0.193742	7.68222e-07	-1.59241	0.166632
118141463	chr11:118141463:C:T	3.3642e-16	-4.79564e-10	-0.922045	1.17856e-06	-4.79564e-10	-0.997812
118141467	chr11:118141467:AC:A	1.98388e-16	-4.79564e-10	-1.45018	7.55562e-07	-4.79564e-10	-1.4424
118141579	chr11:118141579:A:G	2.22457e-16	-4.79564e-10	-1.33567	8.4494e-07	-4.79564e-10	-1.33059
118141595	chr11:118141595:G:A	6.31738e-17	-2.27935	-0.315162	2.41986e-07	-2.27038	-0.310597
118141730	chr11:118141730:C:T	2.73194e-16	-4.79564e-10	-1.13022	1.02735e-06	-4.79564e-10	-1.13512
118141908	chr11:118141908:C:T	4.9261e-17	-1.60702	-1.23625	1.74615e-07	-1.68467	-1.22261
118142079	chr11:118142079:G:C	2.73869e-16	-4.79564e-10	-1.12776	1.07094e-06	-4.79564e-10	-1.09356
118142319	chr11:118142319:G:A	5.38397e-17	-1.55576	-1.19863	1.5388e-07	-1.8382	-1.19549
118142548	chr11:118142548:G:GT	3.34306e-17	-1.77726	-1.45367	1.12055e-07	-1.9175	-1.43337
118142784	chr11:118142784:C:G	1.96474e-16	-4.79564e-10	-1.45987	7.48128e-07	-4.79564e-10	-1.45229
118142872	chr11:118142872:AG:A	5.20619e-17	-1.30674	-1.48123	1.79167e-07	-1.38366	-1.49789
118143217	chr11:118143217:C:T	2.31092e-16	-4.79564e-10	-1.29759	9.22967e-07	-4.79564e-10	-1.24227
118143563	chr11:118143563:C:G	3.35444e-16	-4.79564e-10	-0.92495	1.27997e-06	-4.79564e-10	-0.915269
118144158	chr11:118144158:C:T	1.91776e-17	-2.278	-1.50866	7.36795e-08	-2.26541	-1.50473
118144176	chr11:118144176:A:T	1.96149e-16	-4.79564e-10	-1.46153	7.3995e-07	-4.79564e-10	-1.46328
118144618	chr11:118144618:G:A	1.13183e-15	-4.79564e-10	0.291189	4.29369e-06	-4.79564e-10	0.295042
118144944	chr11:118144944:G:T	2.20181e-16	-4.79564e-10	-1.34596	8.24046e-07	-4.79564e-10	-1.35563
118145117	chr11:118145117:G:A	3.20908e-17	-2.13047	-1.14137	1.20175e-07	-2.17182	-1.10908
118145353	chr11:118145353:C:T	2.381e-17	-2.06829	-1.50201	8.21076e-08	-2.15815	-1.50368
118145558	chr11:118145558:G:T	6.96748e-17	-1.29295	-1.20362	2.05322e-07	-1.5461	-1.19918
118145907	chr11:118145907:C:G	7.18153e-17	-2.177	-0.289306	2.51739e-07	-2.23477	-0.3067
118146157	chr11:118146157:C:T	1.96838e-16	-4.79564e-10	-1.45803	7.42868e-07	-4.79564e-10	-1.45934
118146257	chr11:118146257:A:G	2.0571e-16	-4.79564e-10	-1.41394	7.86532e-07	-4.79564e-10	-1.40223
118146266	chr11:118146266:T:A	6.00514e-17	-1.63185	-1.01336	1.82926e-07	-1.85096	-1.00982
118146287	chr11:118146287:C:A	1.89695e-16	-4.79564e-10	-1.49499	7.14034e-07	-4.79564e-10	-1.49893
118146373	chr11:118146373:G:A	5.69218e-17	-1.68478	-1.01395	1.75496e-07	-1.89143	-1.01082
118146378	chr11:118146378:G:A	5.76274e-17	-1.68242	-1.00399	1.77383e-07	-1.8902	-1.00135
118146480	chr11:118146480:CT:C	3.14479e-16	-4.79564e-10	-0.989487	1.14095e-06	-4.79564e-10	-1.03024
118146650	chr11:118146650:G:T	7.52316e-17	-1.57417	-0.845669	2.268e-07	-1.79449	-0.851297
118146719	chr11:118146719:C:A	8.60934e-17	-1.86192	-0.42305	2.80649e-07	-1.98839	-0.444364
118146730	chr11:118146730:A:G	6.28331e-17	-1.43175	-1.16818	1.89564e-07	-1.65634	-1.16879
118146930	chr11:118146930:T:C	4.40583e-17	-1.6594	-1.29549	1.36247e-07	-1.86215	-1.29324
118147050	chr11:118147050:C:T	5.46527e-17	-2.27159	-0.467814	1.88114e-07	-2.2738	-0.559018
118147307	chr11:118147307:A:G	7.95059e-17	-2.12837	-0.236208	2.7229e-07	-2.1979	-0.265093
118147803	chr11:118147803:G:A	1.11233e-16	-2.02878	-4.88941e-10	4.19562e-07	-2.03065	-4.88941e-10
118148010	chr11:118148010:G:A	6.08047e-17	-1.88005	-0.752684	2.00915e-07	-2.02243	-0.744546
118148017	chr11:118148017:T:C	2.40388e-16	-4.79564e-10	-1.25815	9.21096e-07	-4.79564e-10	-1.2443
118148052	chr11:118148052:G:A	6.82272e-17	-1.83422	-0.683342	2.23734e-07	-1.98797	-0.671437
118148113	chr11:118148113:G:T	1.87491e-16	-4.79564e-10	-1.50667	7.11407e-07	-4.79564e-10	-1.50262
118148411	chr11:118148411:C:T	2.01386e-16	-4.79564e-10	-1.43518	7.9349e-07	-4.79564e-10	-1.39342
118149191	chr11:118149191:T:C	1.2519e-16	-2.25784	0.347268	4.58042e-07	-2.27781	0.334909
118149212	chr11:118149212:A:G	2.14222e-16	-4.79564e-10	-1.37339	8.22393e-07	-4.79564e-10	-1.35764
118149415	chr11:118149415:T:C	9.52277e-17	-2.18413	-4.88941e-10	3.28383e-07	-2.27568	-4.88941e-10
118149853	chr11:118149853:A:G	2.08188e-16	-2.08604	0.684074	7.3892e-07	-2.20844	0.743769
118151234	chr11:118151234:C:T	2.2842e-16	-4.79564e-10	-1.30922	8.88329e-07	-4.79564e-10	-1.28052
118151392	chr11:118151392:C:T	3.17168e-17	-1.77719	-1.50637	1.01956e-07	-1.94212	-1.5032
118151893	chr11:118151893:G:A	9.70445e-17	-2.21988	0.0546405	3.50778e-07	-2.25778	0.0480768
118152998	chr11:118152998:G:C	1.62195e-15	-4.79564e-10	0.650977	6.51734e-06	-4.79564e-10	0.712362
118153514	chr11:118153514:T:C	4.04718e-16	-4.79564e-10	-0.737215	1.51689e-06	-4.79564e-10	-0.745442
118153911	chr11:118153911:G:A	3.1913e-16	-4.79564e-10	-0.974808	1.15776e-06	-4.79564e-10	-1.01562
118154838	chr11:118154838:T:A	1.87214e-16	-4.79564e-10	-1.50816	7.05746e-07	-4.79564e-10	-1.51061
118155078	chr11:118155078:T:C	2.63332e-16	-4.79564e-10	-1.16699	9.50733e-07	-4.79564e-10	-1.21263
118155202	chr11:118155202:G:A	2.40629e-16	0.0973331	-1.35448	5.30554e-07	-0.433372	-1.36257
118155254	chr11:118155254:C:T	4.94501e-16	-1.06563	0.52877	1.52354e-06	-1.10886	0.367788
118155834	chr11:118155834:G:A	8.62306e-16	0.987348	-0.968143	3.15756e-06	0.999307	-1.01161
118155893	chr11:118155893:G:C	6.0654e-16	-4.79564e-10	-0.332635	2.22761e-06	-4.79564e-10	-0.361176
118155960	chr11:118155960:T:C	4.27628e-17	-2.28071	-0.704024	1.46366e-07	-2.27689	-0.806856
118156687	chr11:118156687:C:T	1.8737e-16	-4.79564e-10	-1.50732	7.08333e-07	-4.79564e-10	-1.50695
118156896	chr11:118156896:A:G	3.5518e-16	-4.79564e-10	-0.867781	1.38531e-06	-4.79564e-10	-0.836184
118156977	chr11:118156977:A:G	1.86899e-16	-4.79564e-10	-1.50984	7.06256e-07	-4.79564e-10	-1.50988
118157379	chr11:118157379:C:T	7.74836e-16	-0.650948	0.563194	2.37636e-06	-0.853641	0.557104
118157452	chr11:118157452:A:C	3.42916e-17	-1.86281	-1.3427	1.22569e-07	-1.92607	-1.33512
118158327	chr11:118158327:C:T	1.88443e-16	-4.79564e-10	-1.50161	7.11276e-07	-4.79564e-10	-1.5028
118158739	chr11:118158739:A:T	1.87445e-16	-4.79564e-10	-1.50692	7.17519e-07	-4.79564e-10	-1.49406
118159061	chr11:118159061:A:G	1.87431e-16	-4.79564e-10	-1.507	7.07722e-07	-4.79564e-10	-1.50781
118159255	chr11:118159255:C:G	1.86873e-16	-4.79564e-10	-1.50998	7.06402e-07	-4.79564e-10	-1.50968
118159337	chr11:118159337:T:A	5.87558e-17	-2.05448	-0.612538	1.97756e-07	-2.16416	-0.618668
118159371	chr11:118159371:G:C	2.21508e-16	-2.04456	0.704612	9.75282e-07	-1.84853	0.661395
118159470	chr11:118159470:C:T	2.46929e-16	-2.27962	1.04832	8.72445e-07	-2.24014	0.941576
118159691	chr11:118159691:G:A	2.54914e-16	-4.79564e-10	-1.19948	9.74166e-07	-4.79564e-10	-1.18828
118159742	chr11:118159742:C:T	8.64827e-17	-2.28046	-4.88941e-10	3.2823e-07	-2.27615	-4.88941e-10
118159773	chr11:118159773:T:C	5.97862e-17	-2.0441	-0.605531	2.00722e-07	-2.15681	-0.611125
118159918	chr11:118159918:G:A	4.54971e-17	-2.27827	-0.64449	1.77225e-07	-2.25296	-0.639486
118160491	chr11:118160491:G:T	3.07411e-17	-2.13071	-1.1841	1.2752e-07	-2.02897	-1.19262
118160496	chr11:118160496:G:A	2.70239e-16	-2.27946	1.13836	9.76417e-07	-2.26325	1.07728
118160662	chr11:118160662:G:A	4.11785e-16	-4.79564e-10	-0.719906	1.49798e-06	-4.79564e-10	-0.75799
118161271	chr11:118161271:G:A	2.00653e-16	-2.28009	0.841265	7.12203e-07	-2.26076	0.759261
118161513	chr11:118161513:T:C	2.13862e-17	-2.18063	-1.49703	7.91147e-08	-2.21003	-1.48893
118161527	chr11:118161527:C:A	2.38375e-17	-2.14812	-1.42103	8.73614e-08	-2.17307	-1.42674
118162186	chr11:118162186:C:T	1.90675e-16	-4.79564e-10	-1.48983	7.1893e-07	-4.79564e-10	-1.4921
118162344	chr11:118162344:A:G	1.82817e-16	-0.343923	-1.188	6.58455e-07	-0.406429	-1.17354
118162357	chr11:118162357:G:C	1.81772e-16	-0.346093	-1.19156	6.547e-07	-0.408505	-1.17718
118162680	chr11:118162680:G:C	4.1281e-16	-4.79564e-10	-0.717418	1.53539e-06	-4.79564e-10	-0.73332
118162803	chr11:118162803:G:A	1.87158e-16	-4.79564e-10	-1.50845	7.05702e-07	-4.79564e-10	-1.51067
118162845	chr11:118162845:A:C	2.06182e-16	-4.79564e-10	-1.41165	7.7626e-07	-4.79564e-10	-1.41537
118162903	chr11:118162903:C:A	3.18099e-16	-4.79564e-10	-0.978044	1.23779e-06	-4.79564e-10	-0.948781
118163097	chr11:118163097:A:C	2.96823e-16	-4.79564e-10	-1.04727	1.13282e-06	-4.79564e-10	-1.0374
118163486	chr11:118163486:G:A	2.92404e-17	-2.27236	-1.09249	1.04146e-07	-2.28067	-1.1434
118163508	chr11:118163508:G:A	2.69383e-17	-2.23704	-1.20982	9.46026e-08	-2.26877	-1.25141
118163689	chr11:118163689:C:T	5.8145e-17	-2.07654	-0.600929	1.95926e-07	-2.17975	-0.612376
118163703	chr11:118163703:G:A	2.65811e-15	-4.79564e-10	1.14496	8.87799e-06	-4.79564e-10	1.02147
118163713	chr11:118163713:AAGTC:A	1.94232e-16	-2.27862	0.807272	6.84271e-07	-2.26593	0.724423
118163804	chr11:118163804:G:C	2.53648e-16	-4.79564e-10	-1.20446	9.64799e-07	-4.79564e-10	-1.19794
118164098	chr11:118164098:G:A	2.85182e-16	-4.79564e-10	-1.08728	1.10366e-06	-4.79564e-10	-1.06347
118164155	chr11:118164155:G:A	5.23887e-17	-2.03019	-0.751526	1.80652e-07	-2.11481	-0.758473
118164342	chr11:118164342:C:T	6.08566e-17	-2.06734	-0.564548	2.04415e-07	-2.1733	-0.576413
118164371	chr11:118164371:C:T	8.8844e-17	-2.0369	-0.21662	2.95814e-07	-2.13884	-0.241285
118164372	chr11:118164372:A:G	1.2948e-15	-2.0334	2.4591	3.87586e-06	-2.04947	2.24214
118164421	chr11:118164421:C:T	8.83103e-17	-2.25955	-4.88941e-10	3.45791e-07	-2.22403	-4.88941e-10
118164663	chr11:118164663:T:G	1.9008e-16	-4.79564e-10	-1.49296	7.17035e-07	-4.79564e-10	-1.49474
118165062	chr11:118165062:T:C	8.94121e-17	-2.07638	-0.170773	3.50006e-07	-1.92551	-0.286397
118165113	chr11:118165113:GC:G	1.98248e-16	-4.79564e-10	-1.45089	7.48594e-07	-4.79564e-10	-1.45166
118165172	chr11:118165172:G:A	1.61259e-15	-4.79564e-10	0.64519	6.0173e-06	-4.79564e-10	0.632534
118165288	chr11:118165288:T:C	8.16608e-17	-2.06669	-0.271139	3.22414e-07	-1.91275	-0.381273
118165817	chr11:118165817:T:C	1.94473e-17	-2.26927	-1.50342	7.28538e-08	-2.27632	-1.50509
118165879	chr11:118165879:C:T	5.32212e-17	-1.92313	-0.842818	1.79468e-07	-2.02731	-0.852557
118165899	chr11:118165899:C:A	5.25305e-16	-4.79564e-10	-0.476426	1.92303e-06	-4.79564e-10	-0.508204
118165987	chr11:118165987:TG:T	1.96382e-16	-4.79564e-10	-1.46034	7.42241e-07	-4.79564e-10	-1.46019
118165996	chr11:118165996:C:T	5.03916e-16	-4.79564e-10	-0.517997	1.85674e-06	-4.79564e-10	-0.543283
118166227	chr11:118166227:G:A	2.00848e-17	-2.23311	-1.50733	7.5207e-08	-2.24525	-1.50437
118166442	chr11:118166442:G:A	1.92005e-16	-4.79564e-10	-1.48289	7.23848e-07	-4.79564e-10	-1.48528
118166849	chr11:118166849:G:A	3.73998e-17	-2.27879	-0.839947	1.40158e-07	-2.2693	-0.857788
118167098	chr11:118167098:G:T	2.26745e-16	-2.27571	0.959133	7.70027e-07	-2.27441	0.850972
118167164	chr11:118167164:G:A	3.67e-16	-4.79564e-10	-0.835045	1.38926e-06	-4.79564e-10	-0.833335
118167216	chr11:118167216:G:A	5.36426e-17	-2.14304	-0.61502	1.99652e-07	-2.05879	-0.714498
118167763	chr11:118167763:C:T	2.12058e-16	-4.79564e-10	-1.38354	8.07716e-07	-4.79564e-10	-1.37565
118167937	chr11:118167937:G:A	1.10867e-16	-1.87943	-0.152647	3.45288e-07	-1.98972	-0.235766
118167982	chr11:118167982:T:C	1.89296e-16	-1.21158	-0.285512	5.34431e-07	-1.41794	-0.370721
118168026	chr11:118168026:C:T	2.10164e-15	-0.566369	1.47644	4.84626e-06	-0.805426	1.22153
118168447	chr11:118168447:A:G	2.8941e-16	-4.79564e-10	-1.07256	1.14733e-06	-4.79564e-10	-1.02467
118168558	chr11:118168558:T:C	8.33296e-15	-4.79564e-10	2.28757	2.5848e-05	-4.79564e-10	2.09013
118169061	chr11:118169061:C:T	3.01956e-16	-4.79564e-10	-1.03012	1.16651e-06	-4.79564e-10	-1.00809
118169228	chr11:118169228:G:A	7.1701e-16	-4.79564e-10	-0.165316	2.52189e-06	-4.79564e-10	-0.237097
118169639	chr11:118169639:A:G	3.0402e-16	-4.79564e-10	-1.02331	1.17459e-06	-4.79564e-10	-1.00119
118169895	chr11:118169895:C:T	1.4392e-15	-1.61823	2.14966	4.42027e-06	-1.6698	1.9939
118170387	chr11:118170387:G:A	3.52327e-17	-1.95968	-1.21875	1.37926e-07	-1.91251	-1.23063
118170418	chr11:118170418:T:C	1.16657e-15	-1.52267	1.84409	3.61051e-06	-1.58262	1.70436
118171005	chr11:118171005:A:G	2.00811e-15	-4.79564e-10	0.864542	7.01501e-06	-4.79564e-10	0.785947
118171010	chr11:118171010:G:A	2.25229e-16	-4.79564e-10	-1.32329	8.35234e-07	-4.79564e-10	-1.34215
118171015	chr11:118171015:G:A	2.92702e-16	-4.79564e-10	-1.06125	1.12624e-06	-4.79564e-10	-1.04322
118171025	chr11:118171025:T:C	1.66751e-16	-1.6239	-4.88941e-10	5.51548e-07	-1.75713	-4.88941e-10
118171891	chr11:118171891:G:A	1.06718e-16	-1.62	-0.450222	4.2179e-07	-1.63255	-0.392806
118171892	chr11:118171892:T:C	2.43593e-16	-4.79564e-10	-1.24491	9.78707e-07	-4.79564e-10	-1.18363
118172009	chr11:118172009:A:G	2.52682e-16	-4.79564e-10	-1.20828	9.84603e-07	-4.79564e-10	-1.17762
118172339	chr11:118172339:AAAG:A	7.15187e-16	-4.79564e-10	-0.167862	2.70494e-06	-4.79564e-10	-0.167025
118172518	chr11:118172518:G:A	9.11129e-17	-2.22831	-4.88941e-10	4.02296e-07	-2.07267	-4.88941e-10
118172585	chr11:118172585:C:T	2.89301e-15	-4.79564e-10	1.22965	1.08806e-05	-4.79564e-10	1.22487
118172720	chr11:118172720:C:T	3.00107e-16	-4.79564e-10	-1.03627	1.19368e-06	-4.79564e-10	-0.985064
118172960	chr11:118172960:T:C	2.39392e-16	-4.79564e-10	-1.2623	9.19631e-07	-4.79564e-10	-1.24589
118173189	chr11:118173189:C:A	2.39202e-17	-2.07048	-1.4952	9.10329e-08	-2.05757	-1.50107
118173224	chr11:118173224:C:A	6.1731e-17	-1.46354	-1.15408	2.71545e-07	-1.23134	-1.2344
118173323	chr11:118173323:AG:A	8.77033e-16	0.792679	-0.75654	1.23096e-06	-0.121449	-0.83286
118173372	chr11:118173372:T:C	1.95994e-16	-4.79564e-10	-1.46232	7.41605e-07	-4.79564e-10	-1.46104
118173505	chr11:118173505:C:A	1.94359e-16	-4.79564e-10	-1.4707	7.21699e-07	-4.79564e-10	-1.48825
118173645	chr11:118173645:A:G	2.25557e-17	-2.11707	-1.50735	8.51981e-08	-2.11508	-1.5098
118173735	chr11:118173735:G:T	2.54299e-17	-1.99357	-1.5109	9.77368e-08	-1.97783	-1.50975
118174025	chr11:118174025:T:A	5.0621e-16	-2.01066	1.49721	1.52088e-06	-2.0738	1.33098
118174655	chr11:118174655:T:G	1.87387e-16	-4.79564e-10	-1.50723	7.0813e-07	-4.79564e-10	-1.50723
118174674	chr11:118174674:A:G	4.12623e-16	-4.79564e-10	-0.717872	1.61087e-06	-4.79564e-10	-0.68533
118174708	chr11:118174708:G:A	6.31485e-16	-1.96222	1.66989	1.86549e-06	-2.03161	1.49303
118174719	chr11:118174719:C:T	1.92644e-16	-4.79564e-10	-1.47956	7.17511e-07	-4.79564e-10	-1.49407
118174848	chr11:118174848:C:T	4.13036e-16	-4.79564e-10	-0.71687	1.61243e-06	-4.79564e-10	-0.68436
118174912	chr11:118174912:C:T	4.12904e-16	-4.79564e-10	-0.71719	1.61205e-06	-4.79564e-10	-0.684596
118174958	chr11:118174958:C:A	2.97349e-15	-4.79564e-10	1.25709	1.11804e-05	-4.79564e-10	1.25206
118175018	chr11:118175018:A:C	3.08212e-15	-4.79564e-10	1.29297	1.16894e-05	-4.79564e-10	1.29658
118175131	chr11:118175131:G:A	4.05529e-17	-1.88081	-1.15699	1.59382e-07	-1.88691	-1.11165
118175161	chr11:118175161:C:T	1.37085e-16	-1.81981	-4.88941e-10	4.10876e-07	-2.05157	-4.88941e-10
118175334	chr11:118175334:G:C	2.86719e-16	-4.79564e-10	-1.0819	1.10653e-06	-4.79564e-10	-1.06088
118175855	chr11:118175855:G:A	1.81297e-16	-0.887777	-0.652491	9.02159e-07	-0.60602	-0.659049
118176350	chr11:118176350:T:TGA	2.71985e-16	-4.79564e-10	-1.13466	1.03991e-06	-4.79564e-10	-1.12297
118176919	chr11:118176919:A:G	2.67486e-16	-4.79564e-10	-1.15134	1.02137e-06	-4.79564e-10	-1.14096
118176942	chr11:118176942:T:C	2.68562e-16	-4.79564e-10	-1.14732	1.02557e-06	-4.79564e-10	-1.13685
118177796	chr11:118177796:T:C	3.44585e-16	-4.79564e-10	-0.898066	1.34793e-06	-4.79564e-10	-0.863532
118177831	chr11:118177831:C:T	1.931e-16	-4.79564e-10	-1.4772	7.24249e-07	-4.79564e-10	-1.48472
118178121	chr11:118178121:T:C	4.00874e-17	-1.82089	-1.22845	1.35311e-07	-1.88199	-1.2803
118178367	chr11:118178367:G:A	2.3281e-15	-4.79564e-10	1.0124	8.75459e-06	-4.79564e-10	1.00747
118178459	chr11:118178459:T:A	1.87171e-16	-4.79564e-10	-1.50838	7.05502e-07	-4.79564e-10	-1.51095
118178542	chr11:118178542:C:G	2.64149e-17	-1.97377	-1.4927	9.39345e-08	-2.02323	-1.50403
118178711	chr11:118178711:G:T	1.9614e-16	-4.79564e-10	-1.46158	7.26089e-07	-4.79564e-10	-1.48219
118179044	chr11:118179044:T:C	2.57042e-17	-2.07187	-1.42189	9.10261e-08	-2.11268	-1.44603
118179298	chr11:118179298:C:T	1.95004e-16	-4.79564e-10	-1.46739	7.39268e-07	-4.79564e-10	-1.4642
118179633	chr11:118179633:T:G	2.7344e-17	-1.94955	-1.48236	9.66179e-08	-2.00122	-1.49787
118179835	chr11:118179835:C:T	2.4214e-15	-4.79564e-10	1.0517	8.82999e-06	-4.79564e-10	1.01605
118179887	chr11:118179887:G:A	2.76508e-16	-4.79564e-10	-1.11817	1.05633e-06	-4.79564e-10	-1.1073
118180064	chr11:118180064:A:G	4.57795e-17	-1.69878	-1.21779	1.54756e-07	-1.76376	-1.26424
118180095	chr11:118180095:G:A	2.81301e-16	-4.79564e-10	-1.10098	1.09181e-06	-4.79564e-10	-1.07427
118180140	chr11:118180140:C:T	5.63724e-16	-1.57708	1.17124	1.58087e-06	-1.69218	0.988057
118180243	chr11:118180243:G:A	3.48853e-17	-1.79769	-1.39065	1.3095e-07	-1.79484	-1.4002
118180572	chr11:118180572:C:A	2.61618e-16	-4.79564e-10	-1.17352	9.86054e-07	-4.79564e-10	-1.17615
118180931	chr11:118180931:A:G	7.08404e-17	-1.60809	-0.871888	2.47203e-07	-1.6868	-0.872853
118181142	chr11:118181142:T:C	3.05618e-17	-1.81309	-1.50757	1.16391e-07	-1.80326	-1.50965
118181796	chr11:118181796:A:G	3.81225e-16	-4.79564e-10	-0.797017	1.49214e-06	-4.79564e-10	-0.761896
118182056	chr11:118182056:G:A	2.92525e-15	-4.79564e-10	1.24073	1.08356e-05	-4.79564e-10	1.22073
118182337	chr11:118182337:G:A	2.07856e-16	-4.79564e-10	-1.40356	7.61692e-07	-4.79564e-10	-1.43432
118182615	chr11:118182615:C:T	3.12508e-16	-4.79564e-10	-0.995777	1.22907e-06	-4.79564e-10	-0.955848
118183048	chr11:118183048:G:A	1.90186e-15	0.810182	-4.88941e-10	7.05279e-06	0.791319	-4.88941e-10
118183144	chr11:118183144:A:C	3.05378e-17	-1.81178	-1.50966	1.16387e-07	-1.80214	-1.5108
118183413	chr11:118183413:T:C	3.5674e-17	-2.2457	-0.920288	1.44831e-07	-2.21472	-0.879574
118183609	chr11:118183609:T:C	2.77598e-17	-2.26879	-1.14802	1.11737e-07	-2.25624	-1.09747
118183630	chr11:118183630:G:A	3.35261e-17	-1.72329	-1.5048	1.27656e-07	-1.71259	-1.50793
118183716	chr11:118183716:C:T	3.59947e-17	-2.26913	-0.887909	1.43994e-07	-2.24958	-0.85051
118184267	chr11:118184267:GGGAGGCTGTGA:G	3.80238e-17	-2.26313	-0.83906	1.53002e-07	-2.23984	-0.799573
118184502	chr11:118184502:T:C	5.31164e-17	-2.27361	-0.49431	2.18479e-07	-2.25834	-0.424829
118184558	chr11:118184558:C:T	3.57522e-17	-2.25612	-0.907678	1.43887e-07	-2.22943	-0.871396
118184658	chr11:118184658:G:A	3.34064e-16	-4.79564e-10	-0.929072	1.2002e-06	-4.79564e-10	-0.979613
118184758	chr11:118184758:G:T	2.39973e-16	-4.79564e-10	-1.25988	8.68333e-07	-4.79564e-10	-1.30329
118185018	chr11:118185018:C:T	3.67856e-17	-2.25824	-0.877058	1.4821e-07	-2.23287	-0.838359
118185086	chr11:118185086:G:A	2.87339e-17	-2.27837	-1.10396	1.16511e-07	-2.28065	-1.03122
118185332	chr11:118185332:A:G	2.59332e-17	-2.28074	-1.20415	1.05205e-07	-2.27789	-1.13607
118185377	chr11:118185377:T:C	3.82303e-17	-2.26868	-0.828095	1.53255e-07	-2.24879	-0.788966
118185384	chr11:118185384:T:C	2.23846e-16	-4.79564e-10	-1.32945	8.15136e-07	-4.79564e-10	-1.36651
118185787	chr11:118185787:T:C	1.98946e-16	-4.79564e-10	-1.44737	7.52931e-07	-4.79564e-10	-1.44589
118186007	chr11:118186007:G:A	2.76632e-17	-2.28063	-1.13968	1.12279e-07	-2.27848	-1.0704
118186108	chr11:118186108:C:T	2.83101e-17	-1.9406	-1.45658	1.07384e-07	-1.93958	-1.45387
118186512	chr11:118186512:C:T	2.48855e-17	-2.28056	-1.24557	1.00173e-07	-2.27868	-1.18427
118186928	chr11:118186928:A:G	2.42193e-16	-4.79564e-10	-1.25067	9.44344e-07	-4.79564e-10	-1.21937
118186977	chr11:118186977:T:C	2.50357e-16	-4.79564e-10	-1.21752	9.7665e-07	-4.79564e-10	-1.18573
118187068	chr11:118187068:C:G	3.02158e-17	-1.95207	-1.37997	1.15179e-07	-1.95216	-1.37121
118187262	chr11:118187262:G:A	2.13095e-16	-4.79564e-10	-1.37867	7.95556e-07	-4.79564e-10	-1.39082
118187286	chr11:118187286:G:A	2.48919e-16	-4.79564e-10	-1.22328	9.71606e-07	-4.79564e-10	-1.19091
118187388	chr11:118187388:C:T	2.14078e-16	-4.79564e-10	-1.37407	8.49905e-07	-4.79564e-10	-1.32474
118187441	chr11:118187441:A:G	3.06667e-17	-2.08181	-1.23542	1.23206e-07	-2.04828	-1.20772
118187458	chr11:118187458:G:A	1.0337e-16	-2.1021	-4.88941e-10	3.94255e-07	-2.09286	-4.88941e-10
118187643	chr11:118187643:A:G	2.62742e-17	-2.20689	-1.26493	1.06585e-07	-2.18714	-1.21378
118187827	chr11:118187827:C:T	2.76544e-17	-1.93033	-1.49029	1.04679e-07	-1.93142	-1.48754
118188806	chr11:118188806:G:T	2.55042e-16	-4.79564e-10	-1.19898	1.00225e-06	-4.79564e-10	-1.15986
118188842	chr11:118188842:T:C	2.53684e-17	-2.27681	-1.23009	9.75106e-08	-2.26483	-1.22507
118189199	chr11:118189199:T:C	2.69094e-17	-1.96446	-1.48347	1.02037e-07	-1.9658	-1.47873
118189227	chr11:118189227:A:G	2.22866e-16	-4.79564e-10	-1.33383	8.1484e-07	-4.79564e-10	-1.36687
118189323	chr11:118189323:G:T	2.51895e-16	-4.79564e-10	-1.2114	9.83724e-07	-4.79564e-10	-1.17851
118189834	chr11:118189834:T:C	2.83392e-17	-2.24796	-1.14821	1.03784e-07	-2.26813	-1.15942
118189845	chr11:118189845:A:G	1.66285e-15	-4.79564e-10	0.675884	6.15152e-06	-4.79564e-10	0.654594
118189869	chr11:118189869:A:G	2.26396e-16	-4.79564e-10	-1.31812	8.42343e-07	-4.79564e-10	-1.33367
118190312	chr11:118190312:C:T	3.86844e-16	-4.79564e-10	-0.782386	1.52759e-06	-4.79564e-10	-0.738415
118190749	chr11:118190749:A:G	6.54118e-16	-4.79564e-10	-0.257118	2.67173e-06	-4.79564e-10	-0.17938
118190765	chr11:118190765:C:T	1.9797e-17	-2.24905	-1.50583	7.65523e-08	-2.22564	-1.50625
118191052	chr11:118191052:G:A	1.20236e-16	-0.454585	-1.49636	6.35798e-07	-0.108623	-1.50636
118191083	chr11:118191083:C:T	2.89083e-17	-2.24287	-1.1334	1.13782e-07	-2.21636	-1.11922
118191265	chr11:118191265:G:T	2.43477e-16	-4.79564e-10	-1.24538	9.4874e-07	-4.79564e-10	-1.21473
118191553	chr11:118191553:C:T	6.96381e-17	-2.06816	-0.428932	2.29224e-07	-2.05246	-0.582696
118191794	chr11:118191794:G:C	1.08589e-16	-2.05284	-4.88941e-10	3.79784e-07	-2.13026	-4.88941e-10
118192246	chr11:118192246:A:G	1.87043e-16	-4.79564e-10	-1.50907	7.06378e-07	-4.79564e-10	-1.50971
118192315	chr11:118192315:T:C	2.2016e-17	-2.25349	-1.39515	8.54257e-08	-2.22767	-1.39454
118192520	chr11:118192520:T:A	1.88879e-16	-4.79564e-10	-1.4993	7.11596e-07	-4.79564e-10	-1.50235
118192524	chr11:118192524:G:A	1.9335e-16	-4.79564e-10	-1.47591	7.18961e-07	-4.79564e-10	-1.49205
118192570	chr11:118192570:G:T	2.30743e-16	-4.79564e-10	-1.2991	8.94818e-07	-4.79564e-10	-1.27324
118192634	chr11:118192634:A:G	2.57527e-17	-2.22147	-1.2704	9.78886e-08	-2.23247	-1.25356
118192764	chr11:118192764:A:G	1.02795e-16	-1.48427	-0.623399	4.19222e-07	-1.29568	-0.735775
118193315	chr11:118193315:G:T	8.84329e-17	-2.25816	-4.88941e-10	3.31966e-07	-2.26483	-4.88941e-10
118193816	chr11:118193816:G:A	4.13551e-16	-4.79564e-10	-0.715625	1.59299e-06	-4.79564e-10	-0.696491
118193867	chr11:118193867:A:T	1.10479e-14	4.05009	-1.4805	4.98277e-05	4.23845	-1.49199
118193917	chr11:118193917:G:C	1.9868e-16	-4.79564e-10	-1.44871	7.73032e-07	-4.79564e-10	-1.41954
118195115	chr11:118195115:G:A	1.11075e-16	-2.0302	-4.88941e-10	5.11788e-07	-1.83195	-4.88941e-10
118195172	chr11:118195172:G:A	1.95195e-16	-4.79564e-10	-1.46641	7.5479e-07	-4.79564e-10	-1.44342
118195389	chr11:118195389:A:G	1.67763e-14	4.46529	-1.47797	7.87605e-05	4.69451	-1.49021
118195452	chr11:118195452:A:G	2.99771e-16	-4.79564e-10	-1.03739	1.11793e-06	-4.79564e-10	-1.05062
118195746	chr11:118195746:A:AC	4.50156e-16	-0.630813	-4.88941e-10	9.58648e-07	-1.20434	-4.88941e-10
118195867	chr11:118195867:T:C	1.13387e-14	4.09227	-1.4967	5.38484e-05	4.3283	-1.50423
118195980	chr11:118195980:C:T	7.82191e-15	3.68912	-1.46484	3.60143e-05	3.90034	-1.47852
118196197	chr11:118196197:C:T	1.96268e-17	-2.25704	-1.50647	7.26689e-08	-2.2775	-1.50645
118196212	chr11:118196212:A:G	1.91543e-16	-4.79564e-10	-1.48529	7.20582e-07	-4.79564e-10	-1.4898
118196274	chr11:118196274:C:T	1.96058e-16	-4.79564e-10	-1.462	7.36091e-07	-4.79564e-10	-1.46851
118196294	chr11:118196294:A:G	1.51148e-14	4.34609	-1.46307	7.16915e-05	4.58788	-1.47761
118196370	chr11:118196370:C:T	8.57634e-16	-4.79564e-10	0.0137712	3.3456e-06	-4.79564e-10	0.0455426
118196417	chr11:118196417:C:T	1.62646e-14	4.38894	-1.4326	7.7078e-05	4.59653	-1.41382
118196472	chr11:118196472:C:G	2.64243e-14	4.88894	-1.44731	0.000121415	5.06758	-1.43047
118196477	chr11:118196477:C:A	1.11448e-14	4.05181	-1.47349	5.26018e-05	4.2867	-1.48605
118196906	chr11:118196906:A:G	1.17311e-14	4.13082	-1.50123	5.59261e-05	4.3691	-1.50718
118197714	chr11:118197714:G:A	2.02606e-16	-4.79564e-10	-1.42914	7.59721e-07	-4.79564e-10	-1.43691
118197920	chr11:118197920:T:C	2.39109e-16	-4.79564e-10	-1.26349	8.69687e-07	-4.79564e-10	-1.30173
118198037	chr11:118198037:T:C	1.34215e-16	-0.678886	-1.16208	4.48839e-07	-0.735582	-1.22761
118198234	chr11:118198234:C:T	1.88601e-14	4.54818	-1.44378	8.59225e-05	4.71791	-1.42657
118198334	chr11:118198334:T:C	2.75029e-16	-4.79564e-10	-1.12353	1.03272e-06	-4.79564e-10	-1.12991
118198848	chr11:118198848:G:C	3.72152e-16	0.274616	-1.09572	1.68545e-06	0.497411	-1.13748
118199264	chr11:118199264:C:A	1.85296e-16	-0.16939	-1.34906	6.33883e-07	-0.228145	-1.38985
118199380	chr11:118199380:C:T	2.0017e-16	-4.79564e-10	-1.44124	7.5318e-07	-4.79564e-10	-1.44556
118199549	chr11:118199549:G:A	1.94166e-14	4.50454	-1.37107	8.81395e-05	4.66421	-1.3474
118199702	chr11:118199702:T:A	1.51499e-16	-1.66092	-0.058908	5.68119e-07	-1.70581	-0.0217219
118200073	chr11:118200073:G:A	1.73765e-16	-0.235101	-1.3476	5.93393e-07	-0.295834	-1.38817
118200382	chr11:118200382:T:C	2.40588e-14	4.74159	-1.39373	0.00010853	4.89643	-1.37151
118200625	chr11:118200625:G:A	1.97606e-16	-4.79564e-10	-1.45413	7.43823e-07	-4.79564e-10	-1.45806
118200766	chr11:118200766:A:G	4.06408e-16	-4.79564e-10	-0.733048	1.55502e-06	-4.79564e-10	-0.720619
118200806	chr11:118200806:A:G	4.39187e-16	-4.79564e-10	-0.65548	1.69459e-06	-4.79564e-10	-0.634664
118201006	chr11:118201006:C:T	8.78111e-16	-4.79564e-10	0.0373669	3.35635e-06	-4.79564e-10	0.048748
118201121	chr11:118201121:G:A	1.40739e-16	-0.301191	-1.49231	5.31713e-07	-0.296302	-1.49745
118201142	chr11:118201142:A:G	2.1526e-16	-0.0669665	-1.30159	7.30401e-07	-0.130827	-1.34544
118201252	chr11:118201252:A:G	1.1352e-15	-4.79564e-10	0.294157	3.64305e-06	-4.79564e-10	0.130716
118201466	chr11:118201466:T:C	2.00764e-16	-0.221674	-1.2166	8.97548e-07	-0.0276222	-1.24257
118201517	chr11:118201517:G:A	1.96458e-16	-0.0608883	-1.39907	6.66598e-07	-0.132933	-1.43474
118201615	chr11:118201615:T:C	2.06527e-16	-4.79564e-10	-1.40997	7.66715e-07	-4.79564e-10	-1.42774
118201658	chr11:118201658:G:A	3.95585e-16	0.441529	-1.20157	1.7683e-06	0.57711	-1.1692
118201933	chr11:118201933:A:G	2.23234e-16	-1.33218	-4.88941e-10	7.96762e-07	-1.3893	-4.88941e-10
118201975	chr11:118201975:A:G	1.12453e-16	-2.01787	-4.88941e-10	4.17143e-07	-2.03643	-4.88941e-10
118201977	chr11:118201977:C:G	1.12474e-16	-2.01768	-4.88941e-10	4.17211e-07	-2.03627	-4.88941e-10
118201978	chr11:118201978:C:T	1.11311e-16	-2.02808	-4.88941e-10	4.13116e-07	-2.04613	-4.88941e-10
118201979	chr11:118201979:A:G	1.12499e-16	-2.01746	-4.88941e-10	4.17305e-07	-2.03604	-4.88941e-10
118201982	chr11:118201982:G:GAACT	1.16262e-16	-1.98456	-4.88941e-10	4.30928e-07	-2.00392	-4.88941e-10
118202001	chr11:118202001:C:T	1.62765e-16	-0.230584	-1.41752	5.56923e-07	-0.298138	-1.4493
118202200	chr11:118202200:G:A	9.73503e-17	-2.16209	-4.88941e-10	4.22848e-07	-2.02285	-4.88941e-10
118202303	chr11:118202303:C:T	2.0521e-17	-2.2099	-1.50906	7.50856e-08	-2.24731	-1.50392
118202629	chr11:118202629:T:C	6.29146e-14	4.89854	-0.58941	0.00023893	4.96556	-0.651499
118203318	chr11:118203318:G:A	9.89971e-17	-1.56017	-0.585147	3.34096e-07	-1.70085	-0.557579
118203402	chr11:118203402:A:G	2.22832e-16	-0.125721	-1.20827	9.95741e-07	0.0702647	-1.23664
118203622	chr11:118203622:A:G	2.33609e-16	-0.141025	-1.14573	1.0421e-06	0.0553533	-1.17622
118204437	chr11:118204437:C:A	1.76256e-16	-0.313982	-1.25448	6.43472e-07	-0.316844	-1.28614
118204681	chr11:118204681:G:A	1.92616e-16	-4.79564e-10	-1.47971	7.42825e-07	-4.79564e-10	-1.4594
118205289	chr11:118205289:C:T	1.42314e-14	4.27789	-1.45509	6.08646e-05	4.4207	-1.47415
118205354	chr11:118205354:T:G	3.09787e-13	5.54402	0.359218	0.00107876	5.56912	0.252334
118206238	chr11:118206238:T:A	3.48612e-13	5.61445	0.406858	0.00120962	5.63724	0.298717
118206974	chr11:118206974:C:T	2.11614e-16	-0.28323	-1.10241	9.35501e-07	-0.0937167	-1.13506
118206975	chr11:118206975:A:G	2.14971e-16	-0.27014	-1.09976	9.50546e-07	-0.0810492	-1.13177
118207432	chr11:118207432:G:A	1.9535e-16	-4.79564e-10	-1.46561	7.36572e-07	-4.79564e-10	-1.46785
118207481	chr11:118207481:G:A	1.5946e-15	-4.79564e-10	0.633973	6.20047e-06	-4.79564e-10	0.66252
118207657	chr11:118207657:GT:G	8.03027e-16	-4.79564e-10	-0.0520175	3.09045e-06	-4.79564e-10	-0.0337886
118208003	chr11:118208003:G:A	2.00093e-16	-0.139158	-1.30246	6.66406e-07	-0.214089	-1.35387
118208046	chr11:118208046:C:T	3.53629e-16	0.15263	-1.02479	1.5704e-06	0.27962	-0.990396
118208334	chr11:118208334:A:G	1.15211e-16	-1.99364	-4.88941e-10	4.26926e-07	-2.01325	-4.88941e-10
118209152	chr11:118209152:G:T	3.1665e-13	5.50291	0.422234	0.00109775	5.52588	0.313038
118209370	chr11:118209370:G:A	2.98123e-17	-1.96115	-1.38433	1.10284e-07	-1.98085	-1.38596
118209418	chr11:118209418:G:T	2.89135e-13	5.4582	0.376045	0.00100264	5.48043	0.267853
118209553	chr11:118209553:C:T	1.96623e-16	-0.155369	-1.30375	6.54238e-07	-0.231367	-1.35502
118209805	chr11:118209805:C:T	1.87649e-16	-0.199953	-1.30588	6.24608e-07	-0.275668	-1.35707
118209970	chr11:118209970:T:C	3.57947e-16	0.266981	-1.127	1.12729e-06	0.156175	-1.19847
118210056	chr11:118210056:T:A	2.43075e-16	-0.123409	-1.12363	1.0794e-06	0.072006	-1.1577
118210262	chr11:118210262:G:A	9.20758e-13	5.55871	1.43384	0.00303261	5.57922	1.27586
118210630	chr11:118210630:A:T	3.05216e-13	5.49683	0.391541	0.00105536	5.51732	0.282214
118210753	chr11:118210753:C:T	3.05584e-13	5.49615	0.393427	0.00105388	5.51408	0.284045
118212018	chr11:118212018:CT:C	8.99424e-13	5.43563	1.53348	0.00272563	5.37932	1.36903
118212266	chr11:118212266:G:A	1.94837e-16	-4.79564e-10	-1.46824	7.47139e-07	-4.79564e-10	-1.45361
118212329	chr11:118212329:G:A	2.09496e-16	-4.79564e-10	-1.3957	8.12732e-07	-4.79564e-10	-1.36946
118212788	chr11:118212788:C:T	1.19967e-16	-1.95319	-4.88941e-10	4.44098e-07	-1.97381	-4.88941e-10
118212949	chr11:118212949:A:G	2.18824e-16	-0.208929	-1.14321	9.54882e-07	-0.0271904	-1.18108
118214013	chr11:118214013:G:A	1.15874e-16	-0.575288	-1.41262	4.03735e-07	-0.631168	-1.43793
118214265	chr11:118214265:G:A	1.21449e-12	6.02282	1.24661	0.00378005	5.96962	1.10577
118215354	chr11:118215354:A:T	2.50624e-15	-0.29647	1.3826	7.51915e-06	-0.571868	1.42722
118215491	chr11:118215491:A:G	2.16931e-15	-0.355354	1.29711	6.49906e-06	-0.628165	1.33772
118215673	chr11:118215673:C:T	8.38997e-16	-0.00819843	-4.88941e-10	3.65647e-06	0.134394	-4.88941e-10
118215746	chr11:118215746:T:A	2.167e-16	-4.79564e-10	-1.36189	8.37388e-07	-4.79564e-10	-1.33957
118216654	chr11:118216654:G:T	1.81706e-15	-0.364612	1.12918	5.53287e-06	-0.626426	1.17503
118216910	chr11:118216910:A:C	1.72695e-15	-4.79564e-10	0.713707	6.67374e-06	-4.79564e-10	0.736075
118217050	chr11:118217050:C:T	1.38352e-16	-1.8106	-4.88941e-10	5.29403e-07	-1.79811	-4.88941e-10
118217126	chr11:118217126:G:A	1.52261e-16	-0.476183	-1.23863	5.13951e-07	-0.542526	-1.28521
118217179	chr11:118217179:G:A	1.32361e-15	-4.79564e-10	0.447713	4.23487e-06	-4.79564e-10	0.281248
118217241	chr11:118217241:A:G	2.03961e-15	-0.281463	1.16157	6.18273e-06	-0.54769	1.20734
118217428	chr11:118217428:T:C	2.28742e-16	-4.79564e-10	-1.30781	8.65914e-07	-4.79564e-10	-1.30608
118217489	chr11:118217489:T:C	1.98358e-16	-4.79564e-10	-1.45033	7.72115e-07	-4.79564e-10	-1.42073
118217517	chr11:118217517:T:A	1.89023e-15	-0.372844	1.17689	5.77836e-06	-0.631692	1.22371
118217647	chr11:118217647:T:C	1.49088e-16	-0.492284	-1.24359	5.02656e-07	-0.56016	-1.28979
118217759	chr11:118217759:A:C	2.202e-16	-4.79564e-10	-1.34587	8.51984e-07	-4.79564e-10	-1.32229
118217917	chr11:118217917:G:C	2.05733e-15	-0.301001	1.18976	6.24516e-06	-0.565957	1.23566
118218130	chr11:118218130:G:A	3.50015e-16	-4.79564e-10	-0.88243	1.31688e-06	-4.79564e-10	-0.886843
118218152	chr11:118218152:G:T	2.14646e-15	-0.278	1.20917	6.51537e-06	-0.544548	1.25661
118218719	chr11:118218719:C:A	2.24039e-14	1.33816	1.93842	5.28708e-05	1.06432	1.74143
118218939	chr11:118218939:G:A	2.58843e-15	-0.0732936	1.19169	7.72171e-06	-0.356814	1.23875
118219089	chr11:118219089:AT:A	1.93157e-14	1.29299	1.83528	4.58073e-05	1.02155	1.64079
118219717	chr11:118219717:G:A	1.49027e-12	6.39064	1.08343	0.00446353	6.27882	0.962768
118219966	chr11:118219966:C:G	2.86298e-15	-0.0727184	1.29193	8.54592e-06	-0.356258	1.33961
118220232	chr11:118220232:C:A	2.68543e-16	-4.79564e-10	-1.14739	1.04986e-06	-4.79564e-10	-1.11345
118220352	chr11:118220352:C:T	2.35502e-16	0.2322	-1.51089	7.64177e-07	0.0750068	-1.50607
118220374	chr11:118220374:T:C	1.80296e-16	-0.0684147	-1.47739	7.85149e-07	0.0808365	-1.48482
118220543	chr11:118220543:C:G	3.56393e-15	1.43821	-4.88941e-10	1.35251e-05	1.44244	-4.88941e-10
118220763	chr11:118220763:T:C	2.18965e-15	-0.313871	1.26496	6.65572e-06	-0.576913	1.31028
118221032	chr11:118221032:C:G	1.86113e-16	-0.0427499	-1.4713	8.10939e-07	0.107656	-1.47932
118221299	chr11:118221299:T:C	1.84675e-15	-0.300787	1.08157	5.60561e-06	-0.567388	1.12905
118221321	chr11:118221321:G:A	2.48818e-16	-4.79564e-10	-1.22368	9.9138e-07	-4.79564e-10	-1.17076
118221723	chr11:118221723:C:G	2.53572e-16	-4.79564e-10	-1.20476	1.03853e-06	-4.79564e-10	-1.1243
118222832	chr11:118222832:C:T	2.56803e-13	6.22011	-0.50445	0.000864879	6.12301	-0.522526
118222849	chr11:118222849:C:T	2.50231e-15	-0.184945	1.26951	7.55553e-06	-0.460714	1.32089
118223085	chr11:118223085:ACT:A	1.3233e-15	-4.79564e-10	0.447476	5.26362e-06	-4.79564e-10	0.498715
118223443	chr11:118223443:A:G	2.88543e-15	-0.103945	1.33097	8.62882e-06	-0.384895	1.3779
118223798	chr11:118223798:A:G	1.51825e-12	6.3281	1.16456	0.00460404	6.22961	1.04297
118223859	chr11:118223859:T:C	1.17499e-16	-1.97398	-4.88941e-10	4.35049e-07	-1.9944	-4.88941e-10
118224041	chr11:118224041:T:C	2.02579e-16	-0.126501	-1.30278	6.96768e-07	-0.180029	-1.34338
118224799	chr11:118224799:T:C	1.88467e-16	-4.79564e-10	-1.50148	7.09089e-07	-4.79564e-10	-1.50588
118225088	chr11:118225088:C:T	1.65621e-16	-0.432458	-1.19824	5.73918e-07	-0.471338	-1.24604
118225268	chr11:118225268:T:C	1.87383e-16	-4.79564e-10	-1.50725	7.10251e-07	-4.79564e-10	-1.50424
118225313	chr11:118225313:A:C	1.73098e-16	-0.412052	-1.1745	5.98311e-07	-0.451352	-1.2244
118225337	chr11:118225337:A:G	2.19203e-15	-4.79564e-10	0.952178	8.31658e-06	-4.79564e-10	0.956146
118225358	chr11:118225358:G:A	2.63714e-15	-0.120866	1.25791	7.91893e-06	-0.401781	1.30893
118225547	chr11:118225547:T:C	2.51517e-16	-4.79564e-10	-1.21289	9.66042e-07	-4.79564e-10	-1.19665
118225744	chr11:118225744:C:T	4.48221e-16	0.829293	-1.46441	8.97773e-07	0.214826	-1.48477
118226103	chr11:118226103:G:A	1.86667e-16	-0.212922	-1.29816	6.72591e-07	-0.232999	-1.32572
118226176	chr11:118226176:C:T	1.67943e-16	-0.185897	-1.43089	7.12429e-07	-0.0592102	-1.44197
118227326	chr11:118227326:A:G	1.72221e-16	-0.145847	-1.44578	7.33899e-07	-0.0155999	-1.45589
118227597	chr11:118227597:G:A	2.68283e-16	-4.79564e-10	-1.14836	1.05041e-06	-4.79564e-10	-1.11292
118227762	chr11:118227762:C:T	1.93369e-16	-4.79564e-10	-1.47581	7.24192e-07	-4.79564e-10	-1.4848
118228247	chr11:118228247:G:A	2.94119e-14	1.56793	1.98082	7.21991e-05	1.32851	1.78881
118228725	chr11:118228725:AT:A	1.66283e-16	-0.189309	-1.4374	7.05791e-07	-0.0627348	-1.44781
118228902	chr11:118228902:G:A	5.77974e-12	6.63868	2.19078	0.0166773	6.54067	2.01903
118229020	chr11:118229020:G:A	9.05636e-17	-2.23435	-4.88941e-10	3.45062e-07	-2.22614	-4.88941e-10
118229461	chr11:118229461:T:G	1.9122e-15	2.22074	-1.40513	1.50202e-06	0.69169	-1.44698
118229616	chr11:118229616:C:A	1.9429e-16	-4.79564e-10	-1.47105	7.30832e-07	-4.79564e-10	-1.47568
118229789	chr11:118229789:G:A	3.24953e-15	0.0790335	1.26683	9.61073e-06	-0.218007	1.31878
118229806	chr11:118229806:C:T	1.44286e-15	-4.79564e-10	0.533977	5.65817e-06	-4.79564e-10	0.570996
118229984	chr11:118229984:CAT:C	2.69386e-16	0.364747	-1.50901	8.96988e-07	0.239826	-1.51064
118230367	chr11:118230367:C:T	2.63891e-15	-0.15903	1.29674	7.98116e-06	-0.434958	1.34994
118230529	chr11:118230529:AT:A	1.44766e-15	-4.79564e-10	0.537299	5.75291e-06	-4.79564e-10	0.5876
118230731	chr11:118230731:G:A	2.35525e-15	-0.225388	1.24939	7.13273e-06	-0.497402	1.29999
118230970	chr11:118230970:T:C	2.35133e-15	-0.0586402	1.08097	7.00314e-06	-0.341277	1.12553
118231343	chr11:118231343:C:T	2.00828e-14	1.35565	1.81156	5.00016e-05	1.12452	1.62543
118231468	chr11:118231468:GT:G	1.83211e-14	1.26428	1.81112	4.56765e-05	1.03448	1.625
118232154	chr11:118232154:A:G	2.64022e-16	-4.79564e-10	-1.16437	1.03239e-06	-4.79564e-10	-1.13023
118232634	chr11:118232634:G:A	2.2763e-15	-0.182004	1.17191	6.86795e-06	-0.456444	1.2212
118232652	chr11:118232652:G:A	9.23985e-17	-2.21429	-4.88941e-10	3.82519e-07	-2.12308	-4.88941e-10
118233257	chr11:118233257:A:C	1.81915e-16	-0.051433	-1.48543	7.79231e-07	0.0788722	-1.49043
118233261	chr11:118233261:C:T	2.58928e-15	1.11873	-4.88941e-10	9.83083e-06	1.12342	-4.88941e-10
118233495	chr11:118233495:TAC:T	1.95664e-16	-4.79564e-10	-1.46401	7.35076e-07	-4.79564e-10	-1.46989
118233604	chr11:118233604:C:T	3.65646e-16	-4.79564e-10	-0.838739	1.45798e-06	-4.79564e-10	-0.785056
118233708	chr11:118233708:T:C	1.91172e-15	-0.221638	1.03699	5.80833e-06	-0.490098	1.08729
118233862	chr11:118233862:T:C	5.29583e-14	0.50154	3.63532	0.000159357	0.375536	3.53351
118233912	chr11:118233912:G:A	1.36139e-12	6.34653	1.03708	0.00414436	6.25375	0.913648
118234507	chr11:118234507:C:T	2.13187e-16	-0.51658	-0.861656	7.26138e-07	-0.553402	-0.928719
118234518	chr11:118234518:T:C	4.15933e-14	0.500862	3.39443	0.000126046	0.376819	3.29772
118235017	chr11:118235017:C:T	1.85326e-16	-1.46119	-0.0571036	6.49008e-07	-1.59246	-0.00195147
118235260	chr11:118235260:C:T	1.8921e-16	-4.79564e-10	-1.49755	7.11233e-07	-4.79564e-10	-1.50286
118235538	chr11:118235538:A:C	1.92969e-16	-4.79564e-10	-1.47787	7.49107e-07	-4.79564e-10	-1.45098
118235578	chr11:118235578:T:C	2.63124e-16	-4.79564e-10	-1.16778	9.83754e-07	-4.79564e-10	-1.17848
118236089	chr11:118236089:T:C	1.87873e-15	-0.228218	1.02616	5.70282e-06	-0.499464	1.07832
118236127	chr11:118236127:A:G	3.59395e-16	-4.79564e-10	-0.855983	1.43446e-06	-4.79564e-10	-0.801313
118236780	chr11:118236780:C:T	2.02052e-16	-0.455162	-0.976716	6.92095e-07	-0.494522	-1.03562
118236810	chr11:118236810:A:T	2.63417e-16	-4.79564e-10	-1.16667	1.00752e-06	-4.79564e-10	-1.15461
118237090	chr11:118237090:A:G	1.99111e-16	0.0463153	-1.49286	8.55301e-07	0.178573	-1.49698
118237355	chr11:118237355:T:C	1.8469e-15	-0.173152	0.954012	5.58898e-06	-0.448125	1.00682
118237532	chr11:118237532:C:T	3.15452e-16	-4.79564e-10	-0.9864	1.25099e-06	-4.79564e-10	-0.938172
118237616	chr11:118237616:C:A	2.42821e-14	2.79741	0.55968	7.20763e-05	2.71233	0.40329
118238074	chr11:118238074:T:C	3.30811e-16	-4.79564e-10	-0.938859	1.31488e-06	-4.79564e-10	-0.888363
118238113	chr11:118238113:G:A	1.11844e-15	-4.79564e-10	0.279286	4.48604e-06	-4.79564e-10	0.338865
118238382	chr11:118238382:G:A	1.19803e-15	1.59937	-1.25134	4.4895e-06	1.5824	-1.24277
118238481	chr11:118238481:G:A	1.8005e-16	-0.541905	-1.00527	6.18014e-07	-0.581269	-1.06208
118238645	chr11:118238645:T:C	8.51404e-16	-0.680121	0.686601	2.70942e-06	-0.90973	0.744359
118238833	chr11:118238833:A:G	3.22806e-16	-4.79564e-10	-0.963355	1.28173e-06	-4.79564e-10	-0.913896
118238945	chr11:118238945:C:G	2.14711e-16	-4.79564e-10	-1.37111	8.14278e-07	-4.79564e-10	-1.36756
118239487	chr11:118239487:A:T	1.72308e-12	6.41127	1.20795	0.00523381	6.31756	1.08323
118240193	chr11:118240193:G:A	3.21116e-16	-4.79564e-10	-0.968604	1.27509e-06	-4.79564e-10	-0.919092
118240262	chr11:118240262:T:C	3.90489e-16	0.251135	-1.02414	1.60436e-06	0.373585	-1.06297
118240631	chr11:118240631:G:A	1.28704e-15	1.65129	-1.2316	4.8159e-06	1.63222	-1.22241
118241399	chr11:118241399:C:T	3.19049e-16	-4.79564e-10	-0.975062	1.26628e-06	-4.79564e-10	-0.926019
118241673	chr11:118241673:C:G	2.01065e-16	-4.79564e-10	-1.43678	7.73798e-07	-4.79564e-10	-1.41855
118241718	chr11:118241718:C:T	5.12071e-16	0.505711	-1.00765	2.08288e-06	0.569594	-0.997949
118241731	chr11:118241731:C:T	1.9666e-15	-0.130706	0.97436	5.92854e-06	-0.408057	1.02573
118242126	chr11:118242126:T:A	1.9646e-16	0.00873335	-1.46868	8.40183e-07	0.139189	-1.47543
118242196	chr11:118242196:G:A	1.187e-16	-0.495141	-1.46867	4.25249e-07	-0.533657	-1.48353
118242330	chr11:118242330:T:A	3.90093e-16	0.276971	-1.05099	1.60655e-06	0.400636	-1.08865
118242768	chr11:118242768:G:A	1.86878e-16	-4.79564e-10	-1.50995	7.05551e-07	-4.79564e-10	-1.51088
118242882	chr11:118242882:A:C	9.50735e-16	-4.79564e-10	0.11683	3.75267e-06	-4.79564e-10	0.160362
118243192	chr11:118243192:G:C	1.85363e-16	-0.0406346	-1.47745	7.92315e-07	0.0885736	-1.48347
118243231	chr11:118243231:T:C	3.09465e-17	-1.97015	-1.338	1.09097e-07	-2.05119	-1.32644
118243338	chr11:118243338:C:T	2.31601e-16	-4.79564e-10	-1.29539	8.47695e-07	-4.79564e-10	-1.32734
118243535	chr11:118243535:G:A	2.01611e-16	-4.79564e-10	-1.43407	7.84799e-07	-4.79564e-10	-1.40443
118243629	chr11:118243629:A:G	1.85096e-16	-0.0517932	-1.46774	7.92732e-07	0.0802052	-1.47458
118243758	chr11:118243758:C:T	1.3309e-16	-0.383544	-1.46583	4.72136e-07	-0.428173	-1.48442
118243887	chr11:118243887:C:T	1.14095e-16	-2.00337	-4.88941e-10	4.22922e-07	-2.02267	-4.88941e-10
118244098	chr11:118244098:T:C	1.87925e-16	-0.0364617	-1.4679	8.02184e-07	0.0922879	-1.47481
118244138	chr11:118244138:T:A	1.87465e-16	-0.0347499	-1.47206	8.00119e-07	0.0935153	-1.47862
118244277	chr11:118244277:C:G	3.16542e-17	-1.94412	-1.34141	1.11203e-07	-2.02873	-1.32978
118244432	chr11:118244432:G:A	1.38913e-16	-0.304139	-1.50242	4.98919e-07	-0.348302	-1.50911
118244778	chr11:118244778:C:A	1.15645e-16	-1.98988	-4.88941e-10	4.28448e-07	-2.00969	-4.88941e-10
118244811	chr11:118244811:T:C	5.05451e-13	5.99231	0.400495	0.00148082	5.88607	0.252173
118244881	chr11:118244881:C:A	2.28109e-15	-0.105416	1.09742	6.83115e-06	-0.384744	1.14413
118245087	chr11:118245087:A:G	2.58409e-15	-0.00732652	1.12405	7.68796e-06	-0.293236	1.17079
118245164	chr11:118245164:A:C	1.87031e-16	-0.0250714	-1.48406	8.0058e-07	0.104971	-1.4895
118245165	chr11:118245165:G:A	2.6282e-15	1.40208	-0.268434	1.00863e-05	1.38702	-0.237948
118245282	chr11:118245282:C:T	1.86697e-16	-4.79564e-10	-1.51092	7.0571e-07	-4.79564e-10	-1.51066
118245336	chr11:118245336:C:T	2.9091e-16	-4.79564e-10	-1.06739	1.12682e-06	-4.79564e-10	-1.0427
118245337	chr11:118245337:A:G	9.06568e-17	-2.23332	-4.88941e-10	3.33156e-07	-2.26125	-4.88941e-10
118245410	chr11:118245410:CCATT:C	1.45566e-15	1.18377	-0.640966	6.07052e-06	1.23004	-0.588697
118245781	chr11:118245781:T:C	1.38109e-16	-0.311734	-1.50063	4.9466e-07	-0.357731	-1.50826
118245807	chr11:118245807:C:A	1.80229e-16	-0.0600616	-1.48612	7.69191e-07	0.0671331	-1.49165
118245810	chr11:118245810:T:G	3.09652e-17	-1.94826	-1.35929	1.08786e-07	-2.03215	-1.34833
118246403	chr11:118246403:C:T	1.46824e-16	-0.251969	-1.4992	5.25133e-07	-0.298824	-1.50738
118246899	chr11:118246899:G:A	1.59472e-12	6.22217	1.31964	0.00478187	6.12566	1.18482
118246994	chr11:118246994:GA:G	2.71978e-15	1.45208	-0.284184	1.04378e-05	1.43795	-0.254621
118247223	chr11:118247223:A:C	1.45397e-16	-0.258044	-1.50289	5.20697e-07	-0.305365	-1.50933
118248305	chr11:118248305:T:C	1.73548e-16	-0.117439	-1.46651	7.40114e-07	0.0105286	-1.47358
118248439	chr11:118248439:G:A	2.94421e-17	-2.00338	-1.3546	1.0429e-07	-2.08028	-1.3424
118248472	chr11:118248472:C:T	1.62034e-16	-0.175144	-1.47745	6.91331e-07	-0.0477675	-1.48347
118248496	chr11:118248496:A:G	1.81767e-16	-0.0481698	-1.48951	6.77584e-07	-0.0739695	-1.47736
118248662	chr11:118248662:T:A	1.68219e-15	-4.79564e-10	0.687449	6.54721e-06	-4.79564e-10	0.716934
118248687	chr11:118248687:G:A	1.54003e-15	-4.79564e-10	0.599153	6.02918e-06	-4.79564e-10	0.634506
118248833	chr11:118248833:A:C	3.00341e-17	-1.98854	-1.34954	1.06148e-07	-2.06693	-1.3381
118249022	chr11:118249022:A:T	2.8499e-17	-1.98311	-1.40743	1.00728e-07	-2.06328	-1.39415
118249242	chr11:118249242:T:G	2.39272e-15	1.3049	-0.265121	9.17829e-06	1.29251	-0.237777
118249389	chr11:118249389:C:T	2.91143e-16	0.244429	-1.31102	1.17236e-06	0.30747	-1.31055
118249552	chr11:118249552:C:T	2.15169e-16	-4.79564e-10	-1.36898	8.15145e-07	-4.79564e-10	-1.36649
118249636	chr11:118249636:C:T	1.5437e-12	6.10138	1.4079	0.00461562	6.00449	1.27061
118250036	chr11:118250036:C:T	1.67461e-16	-1.61966	-4.88941e-10	5.89361e-07	-1.69082	-4.88941e-10
118250387	chr11:118250387:G:A	1.92384e-16	-4.79564e-10	-1.48091	7.2137e-07	-4.79564e-10	-1.48871
118250465	chr11:118250465:T:G	2.42952e-16	-1.24754	-4.88941e-10	9.51738e-07	-1.21157	-4.88941e-10
118250530	chr11:118250530:T:G	1.95621e-16	-1.46423	-4.88941e-10	9.23695e-07	-1.24148	-4.88941e-10
118250641	chr11:118250641:C:T	8.81687e-17	-2.26115	-4.88941e-10	3.34902e-07	-2.25602	-4.88941e-10
118250706	chr11:118250706:G:A	1.03807e-12	6.17483	0.937638	0.00316106	6.07528	0.821281
118250838	chr11:118250838:G:C	9.95869e-13	6.16601	0.904956	0.0030481	6.06804	0.792124
118251007	chr11:118251007:A:C	4.99437e-16	-0.479235	-0.0476895	1.38666e-06	-0.79278	-0.0424291
118251339	chr11:118251339:A:C	1.58875e-16	-0.187587	-1.4847	6.74691e-07	-0.0643137	-1.49129
118251362	chr11:118251362:T:C	1.54415e-16	-0.199245	-1.50152	5.5209e-07	-0.247648	-1.5085
118251488	chr11:118251488:T:G	2.49047e-16	-1.22276	-4.88941e-10	9.15577e-07	-1.25031	-4.88941e-10
118251535	chr11:118251535:T:C	3.02342e-17	-1.96228	-1.36915	1.06584e-07	-2.04464	-1.35629
118251700	chr11:118251700:G:T	2.29102e-15	-0.0982443	1.09459	6.8834e-06	-0.378028	1.14504
118252022	chr11:118252022:A:G	1.47147e-16	-0.276484	-1.47249	6.19658e-07	-0.161687	-1.47901
118252773	chr11:118252773:A:G	1.52639e-16	-0.235539	-1.47679	6.43371e-07	-0.120228	-1.48291
118252802	chr11:118252802:A:G	1.65439e-14	4.37578	-1.40241	6.4478e-05	4.37685	-1.37263
118253034	chr11:118253034:CAGG:C	2.15896e-15	-0.176487	1.11346	6.50116e-06	-0.452595	1.16247
118253310	chr11:118253310:T:C	1.89816e-16	-4.79564e-10	-1.49435	7.25975e-07	-4.79564e-10	-1.48234
118253377	chr11:118253377:T:C	1.55947e-16	-0.251804	-1.43908	6.67733e-07	-0.115909	-1.45006
118253732	chr11:118253732:G:A	3.05177e-17	-1.97535	-1.34674	1.07793e-07	-2.05577	-1.33388
118253886	chr11:118253886:T:C	3.1347e-17	-1.98103	-1.31425	1.10894e-07	-2.06092	-1.30037
118254146	chr11:118254146:T:G	1.95626e-16	-4.79564e-10	-1.4642	7.33212e-07	-4.79564e-10	-1.47243
118254247	chr11:118254247:T:C	1.97042e-16	-4.79564e-10	-1.45699	7.69719e-07	-4.79564e-10	-1.42384
118254329	chr11:118254329:A:G	1.2618e-15	-0.353436	0.753326	3.88603e-06	-0.612822	0.808105
118254362	chr11:118254362:T:C	6.98253e-15	3.6216	-1.51084	2.92283e-05	3.72346	-1.51043
118254468	chr11:118254468:C:T	2.0599e-16	-4.79564e-10	-1.41258	7.80195e-07	-4.79564e-10	-1.41032
118254607	chr11:118254607:G:A	1.64913e-15	-4.79564e-10	0.667596	6.48831e-06	-4.79564e-10	0.707898
118254615	chr11:118254615:A:G	3.69914e-16	-4.79564e-10	-0.827136	1.38844e-06	-4.79564e-10	-0.833922
118254644	chr11:118254644:A:G	2.79981e-15	0.118464	1.07844	8.24775e-06	-0.178713	1.12655
118254910	chr11:118254910:T:C	7.18803e-15	3.65069	-1.51093	3.01824e-05	3.75533	-1.51018
118254957	chr11:118254957:G:A	1.47573e-12	6.08089	1.38336	0.00433475	5.96585	1.24646
118255646	chr11:118255646:T:A	3.5089e-16	-4.79564e-10	-0.879934	1.35363e-06	-4.79564e-10	-0.859312
118255713	chr11:118255713:C:CT	5.98917e-15	3.4671	-1.5098	2.504e-05	3.56484	-1.50647
118255861	chr11:118255861:C:T	2.56338e-14	4.7844	-1.37314	9.39486e-05	4.71928	-1.33863
118255960	chr11:118255960:T:C	1.13226e-12	5.791	1.40833	0.00332083	5.67435	1.27152
118255967	chr11:118255967:C:A	1.46403e-16	-0.249433	-1.50461	5.2533e-07	-0.295789	-1.51005
118256038	chr11:118256038:G:A	2.59751e-15	0.0559754	1.06593	7.67981e-06	-0.238244	1.11473
118256189	chr11:118256189:C:T	1.17671e-12	5.87355	1.36428	0.00345664	5.75676	1.22918
118256205	chr11:118256205:C:T	6.10223e-15	3.4869	-1.5109	2.54437e-05	3.58469	-1.51033
118256255	chr11:118256255:ACTTT:A	1.23898e-12	5.8918	1.39759	0.00363169	5.7744	1.26095
118256377	chr11:118256377:G:A	1.16454e-16	-1.98291	-4.88941e-10	4.31442e-07	-2.00273	-4.88941e-10
118256599	chr11:118256599:G:A	6.41789e-15	3.53735	-1.51091	2.67682e-05	3.63456	-1.50945
118256601	chr11:118256601:G:C	1.86691e-16	-4.79564e-10	-1.51095	7.05907e-07	-4.79564e-10	-1.51038
118256632	chr11:118256632:A:G	6.3591e-15	3.52763	-1.51039	2.65641e-05	3.6252	-1.50775
118256727	chr11:118256727:C:T	2.7271e-15	0.0854062	1.08518	8.07492e-06	-0.206467	1.13312
118257753	chr11:118257753:G:A	2.87949e-15	0.18791	1.03705	8.45176e-06	-0.112555	1.08482
118257857	chr11:118257857:A:T	6.19437e-15	3.50036	-1.50937	2.59142e-05	3.59835	-1.50566
118257860	chr11:118257860:A:T	6.25542e-15	3.51165	-1.51085	2.61075e-05	3.60922	-1.5091
118257862	chr11:118257862:TAGC:T	6.02804e-15	3.47401	-1.51024	2.52154e-05	3.57273	-1.50738
118257905	chr11:118257905:G:A	1.21551e-16	-1.94007	-4.88941e-10	4.50255e-07	-1.96005	-4.88941e-10
118257995	chr11:118257995:A:C	1.8673e-16	-4.79564e-10	-1.51074	7.05566e-07	-4.79564e-10	-1.51086
118258552	chr11:118258552:T:C	2.02518e-16	-4.79564e-10	-1.42958	7.88716e-07	-4.79564e-10	-1.39945
118258625	chr11:118258625:C:T	3.39868e-13	5.57724	0.418663	0.000979508	5.45423	0.270712
118258626	chr11:118258626:G:A	1.90314e-16	-4.79564e-10	-1.49173	7.30113e-07	-4.79564e-10	-1.47666
118258868	chr11:118258868:A:T	1.51916e-16	-0.208952	-1.50813	5.35643e-07	-0.275479	-1.51091
118258990	chr11:118258990:T:C	1.05454e-16	-0.574044	-1.50809	4.43617e-07	-0.465028	-1.50987
118259253	chr11:118259253:C:T	3.26604e-17	-1.91205	-1.34219	1.14432e-07	-1.99987	-1.33001
118259434	chr11:118259434:A:G	2.30426e-15	-0.0484582	1.05057	6.84339e-06	-0.336437	1.09762
118259484	chr11:118259484:T:C	2.5015e-13	5.70713	-0.017718	0.000905717	5.68911	-0.0424844
118260334	chr11:118260334:T:C	1.22227e-12	5.9862	1.28962	0.003607	5.87353	1.155
118260427	chr11:118260427:A:G	2.08466e-16	-4.79564e-10	-1.40063	7.88175e-07	-4.79564e-10	-1.40014
118260508	chr11:118260508:C:T	2.68733e-15	0.623777	0.532121	1.17126e-05	0.695664	0.602893
118261016	chr11:118261016:A:C	1.94012e-16	-4.79564e-10	-1.47248	7.47851e-07	-4.79564e-10	-1.45266
118261951	chr11:118261951:G:A	1.86952e-16	-4.79564e-10	-1.50956	7.05501e-07	-4.79564e-10	-1.51095
118261990	chr11:118261990:G:A	2.20389e-16	0.0228816	-1.36789	7.5522e-07	-0.0444113	-1.39844
118261994	chr11:118261994:T:G	1.8694e-16	-4.79564e-10	-1.50962	7.05505e-07	-4.79564e-10	-1.51095
118262619	chr11:118262619:T:C	1.86855e-16	-4.79564e-10	-1.51007	7.0563e-07	-4.79564e-10	-1.51077
118263880	chr11:118263880:A:G	2.69106e-16	-4.79564e-10	-1.1453	1.01048e-06	-4.79564e-10	-1.15168
118263882	chr11:118263882:C:T	5.00964e-14	3.76298	0.318315	0.00017396	3.70217	0.294547
118264438	chr11:118264438:C:T	2.69885e-17	-2.00737	-1.43763	9.75189e-08	-2.0484	-1.44141
118264734	chr11:118264734:C:T	5.56102e-15	-0.0714375	1.95457	1.74229e-05	-0.059813	1.7555
118264823	chr11:118264823:A:G	2.30309e-17	-2.14221	-1.46136	8.46052e-08	-2.17595	-1.45592
118265258	chr11:118265258:T:G	1.68049e-16	-1.00498	-0.611168	5.50639e-07	-1.14122	-0.617559
118265445	chr11:118265445:G:A	1.72938e-16	-2.25718	0.669704	7.50844e-07	-2.27178	0.823114
118265647	chr11:118265647:C:G	4.00159e-16	-0.748545	-4.88941e-10	1.57966e-06	-0.704896	-4.88941e-10
118265776	chr11:118265776:G:C	8.95761e-16	-4.79564e-10	0.0572683	2.80705e-06	-4.79564e-10	-0.12997
118266030	chr11:118266030:G:T	1.19284e-16	-1.69857	-0.260329	5.28512e-07	-1.46402	-0.335773
118266156	chr11:118266156:G:A	1.16585e-16	-1.7435	-0.238291	5.11099e-07	-1.51745	-0.315852
118266668	chr11:118266668:G:A	1.11163e-16	-1.92807	-0.101337	4.58863e-07	-1.72592	-0.215185
118266809	chr11:118266809:C:T	1.02765e-16	-1.48352	-0.624443	3.7528e-07	-1.55291	-0.589273
118266845	chr11:118266845:A:G	1.14997e-16	-1.72272	-0.272781	5.06059e-07	-1.49272	-0.35049
118266952	chr11:118266952:T:C	1.13612e-16	-1.73159	-0.276026	4.9863e-07	-1.50334	-0.354658
118267196	chr11:118267196:A:G	1.09195e-16	-1.7271	-0.320165	4.79743e-07	-1.4981	-0.398512
118267388	chr11:118267388:A:G	1.92512e-16	-4.79564e-10	-1.48025	7.31406e-07	-4.79564e-10	-1.47489
118267665	chr11:118267665:A:G	1.87823e-16	-4.79564e-10	-1.5049	7.15253e-07	-4.79564e-10	-1.49722
118267914	chr11:118267914:T:C	1.16741e-16	-1.72858	-0.251866	5.13324e-07	-1.49826	-0.330691
118268207	chr11:118268207:C:T	1.20632e-16	-1.70724	-0.240423	5.31886e-07	-1.47472	-0.318716
118268283	chr11:118268283:G:A	1.19341e-16	-1.74498	-0.213434	5.22002e-07	-1.51842	-0.293767
118269421	chr11:118269421:C:T	9.86671e-17	-1.72464	-0.424018	4.35191e-07	-1.49346	-0.500615
118269533	chr11:118269533:T:C	2.27241e-16	-4.79564e-10	-1.3144	8.65217e-07	-4.79564e-10	-1.30688
118271904	chr11:118271904:C:T	7.86376e-17	-1.55998	-0.81558	3.12748e-07	-1.39484	-0.929619
118272215	chr11:118272215:C:T	7.5207e-17	-1.55183	-0.868329	2.98154e-07	-1.38581	-0.986436
118272216	chr11:118272216:A:G	1.13363e-16	-2.00981	-4.88941e-10	4.16244e-07	-2.03859	-4.88941e-10
118272437	chr11:118272437:G:T	1.96762e-16	-4.79564e-10	-1.45841	7.99434e-07	-4.79564e-10	-1.38596
118272653	chr11:118272653:C:T	2.36205e-17	-2.24332	-1.33497	9.20652e-08	-2.26046	-1.2869
118272871	chr11:118272871:G:A	7.8863e-17	-1.53319	-0.839499	3.15102e-07	-1.36484	-0.95212
118273189	chr11:118273189:T:C	2.39311e-16	-4.79564e-10	-1.26264	9.09191e-07	-4.79564e-10	-1.2573
118273494	chr11:118273494:A:G	1.08423e-16	-1.94754	-0.106825	4.47904e-07	-1.75077	-0.214514
118273565	chr11:118273565:G:A	1.05677e-16	-1.94195	-0.138071	4.3798e-07	-1.74292	-0.244762
118273730	chr11:118273730:A:G	8.23314e-17	-1.4759	-0.853751	3.31232e-07	-1.30147	-0.965574
118274089	chr11:118274089:T:G	8.25316e-17	-1.46957	-0.857656	3.29232e-07	-1.29597	-0.977125
118274543	chr11:118274543:T:C	1.90059e-16	-4.79564e-10	-1.49307	7.21324e-07	-4.79564e-10	-1.48877
118275584	chr11:118275584:T:G	1.89985e-16	-4.79564e-10	-1.49346	7.21016e-07	-4.79564e-10	-1.4892
118275795	chr11:118275795:C:T	9.05071e-17	-1.47515	-0.759832	3.61723e-07	-1.30044	-0.878539
118276169	chr11:118276169:A:T	9.38045e-17	-1.62856	-0.570633	3.4579e-07	-1.69041	-0.533622
118276378	chr11:118276378:G:C	1.92384e-16	-4.79564e-10	-1.48091	7.21501e-07	-4.79564e-10	-1.48853
118276419	chr11:118276419:C:T	1.87887e-16	-4.79564e-10	-1.50457	7.15384e-07	-4.79564e-10	-1.49704
118277431	chr11:118277431:A:G	9.26678e-17	-1.3213	-0.890085	3.64278e-07	-1.15999	-1.01195
118277556	chr11:118277556:C:T	1.15504e-16	-1.50217	-0.488931	5.24889e-07	-1.21029	-0.596379
118278407	chr11:118278407:T:C	3.27612e-16	-2.13016	1.18158	1.28384e-06	-1.97102	1.05877
118278466	chr11:118278466:G:A	1.92378e-16	-4.79564e-10	-1.48094	7.3971e-07	-4.79564e-10	-1.4636
118279544	chr11:118279544:T:G	1.8487e-15	2.22772	-1.44588	1.40712e-06	0.659861	-1.48042
118280167	chr11:118280167:C:A	1.36297e-16	-1.82557	-4.88941e-10	5.51868e-07	-1.75655	-4.88941e-10
118280420	chr11:118280420:T:C	9.02956e-17	-1.1634	-1.07392	2.75031e-07	-1.27628	-1.1767
118280614	chr11:118280614:A:T	8.82381e-17	-2.26037	-4.88941e-10	3.38073e-07	-2.2466	-4.88941e-10
118280731	chr11:118280731:G:A	9.63371e-17	-1.0382	-1.13435	2.89584e-07	-1.17412	-1.22729
118281437	chr11:118281437:G:A	7.61079e-16	-0.105669	-4.88941e-10	2.55987e-06	-0.222147	-4.88941e-10
118281537	chr11:118281537:T:A	1.68868e-15	0.691299	-4.88941e-10	7.05991e-06	0.792327	-4.88941e-10
118282982	chr11:118282982:A:G	1.08815e-16	-1.92676	-0.123992	4.51977e-07	-1.72278	-0.233446
118283399	chr11:118283399:G:T	8.71895e-17	-1.13715	-1.13517	2.69491e-07	-1.25118	-1.22214
118284080	chr11:118284080:G:A	8.00238e-17	-1.19975	-1.15833	2.48672e-07	-1.31159	-1.24214
118284083	chr11:118284083:G:C	7.12078e-17	-1.21905	-1.25576	2.22994e-07	-1.33009	-1.33263
118284285	chr11:118284285:A:T	8.58249e-17	-1.13545	-1.15265	2.65726e-07	-1.25023	-1.23717
118284359	chr11:118284359:G:A	8.10063e-17	-1.2006	-1.14528	2.51251e-07	-1.31242	-1.23099
118284482	chr11:118284482:C:T	1.88557e-16	-4.79564e-10	-1.501	7.09619e-07	-4.79564e-10	-1.50513
118284621	chr11:118284621:G:C	8.51083e-17	-1.17533	-1.12116	2.62943e-07	-1.28823	-1.20969
118285019	chr11:118285019:C:A	8.55667e-17	-1.1712	-1.11991	2.65271e-07	-1.2795	-1.20961
118285089	chr11:118285089:G:A	3.18294e-17	-2.2279	-1.05212	1.21909e-07	-2.27924	-0.987337
118285099	chr11:118285099:G:A	8.51371e-17	-1.14366	-1.15248	2.64013e-07	-1.25716	-1.23671
118285138	chr11:118285138:C:T	8.71828e-17	-2.2724	-4.88941e-10	3.32847e-07	-2.26218	-4.88941e-10
118285282	chr11:118285282:T:C	8.86921e-17	-1.16897	-1.08626	2.73458e-07	-1.28094	-1.17777
118285664	chr11:118285664:C:T	1.15367e-16	-1.99229	-4.88941e-10	4.22573e-07	-2.0235	-4.88941e-10
118285695	chr11:118285695:T:C	7.35915e-17	-1.23671	-1.20517	2.30197e-07	-1.3492	-1.28172
118285699	chr11:118285699:G:A	1.09877e-16	-2.04105	-4.88941e-10	4.03745e-07	-2.06908	-4.88941e-10
118286003	chr11:118286003:C:T	8.74506e-17	-1.1752	-1.09413	2.69747e-07	-1.28732	-1.18505
118286334	chr11:118286334:T:A	9.00235e-17	-1.17687	-1.06346	2.76823e-07	-1.28859	-1.1579
118286535	chr11:118286535:C:T	3.75663e-17	-2.23978	-0.874522	1.50515e-07	-2.28066	-0.775141
118286618	chr11:118286618:TG:T	9.20664e-16	-4.79564e-10	0.0846894	2.86605e-06	-4.79564e-10	-0.10917
118286876	chr11:118286876:G:A	1.07096e-16	-2.06668	-4.88941e-10	3.94156e-07	-2.09311	-4.88941e-10
118286908	chr11:118286908:C:G	8.63566e-17	-1.12488	-1.15704	2.61717e-07	-1.2572	-1.2454
118286966	chr11:118286966:C:T	3.14634e-17	-2.22398	-1.0676	1.20474e-07	-2.27883	-0.999598
118287287	chr11:118287287:T:C	8.45541e-17	-1.12952	-1.17349	2.6271e-07	-1.24482	-1.25399
118287340	chr11:118287340:T:C	7.92787e-17	-1.19607	-1.17137	2.47184e-07	-1.30759	-1.25214
118287510	chr11:118287510:A:G	1.10224e-16	-2.03789	-4.88941e-10	4.05e-07	-2.06597	-4.88941e-10
118287566	chr11:118287566:G:A	8.14417e-17	-1.14603	-1.19448	2.53704e-07	-1.26092	-1.27278
118287726	chr11:118287726:G:A	8.5359e-17	-1.10189	-1.19165	2.65579e-07	-1.21755	-1.2704
118287813	chr11:118287813:G:A	1.8878e-16	-4.79564e-10	-1.49982	7.14745e-07	-4.79564e-10	-1.49793
118287987	chr11:118287987:T:C	7.9906e-17	-1.19391	-1.16564	2.4915e-07	-1.30476	-1.24704
118288909	chr11:118288909:C:T	1.15173e-16	-1.99397	-4.88941e-10	4.21342e-07	-2.02641	-4.88941e-10
118288969	chr11:118288969:C:T	9.20795e-17	-1.67661	-0.541143	4.12408e-07	-1.43697	-0.610876
118289894	chr11:118289894:A:G	2.43995e-16	-4.79564e-10	-1.24326	9.26665e-07	-4.79564e-10	-1.23827
118290017	chr11:118290017:T:C	1.88467e-16	-4.79564e-10	-1.50148	7.09411e-07	-4.79564e-10	-1.50543
118290136	chr11:118290136:A:G	9.69323e-17	-1.71476	-0.451637	4.30932e-07	-1.48108	-0.522829
118291176	chr11:118291176:G:A	6.37374e-17	-1.26932	-1.31632	2.03632e-07	-1.37681	-1.37674
118291432	chr11:118291432:G:C	1.20786e-16	-1.89013	-0.0562564	5.09753e-07	-1.67852	-0.157418
118291781	chr11:118291781:T:C	7.06155e-17	-1.2583	-1.22485	2.21745e-07	-1.36744	-1.3009
118291886	chr11:118291886:G:GC	7.13966e-17	-1.29624	-1.17592	2.24327e-07	-1.40281	-1.25395
118292081	chr11:118292081:G:A	4.16682e-16	-2.13975	1.43166	1.62639e-06	-1.98688	1.31114
118292147	chr11:118292147:G:A	6.50984e-17	-1.28901	-1.27549	2.06014e-07	-1.39614	-1.34577
118292501	chr11:118292501:T:C	3.7322e-16	-2.13975	1.32151	1.46174e-06	-1.98704	1.20456
118292709	chr11:118292709:GATTAA:G	1.88564e-16	-4.79564e-10	-1.50097	7.05819e-07	-4.79564e-10	-1.5105
118292991	chr11:118292991:T:C	1.98013e-16	-4.79564e-10	-1.45208	7.52653e-07	-4.79564e-10	-1.44626
118293157	chr11:118293157:G:A	6.80413e-17	-1.25619	-1.2641	2.15687e-07	-1.36521	-1.33082
118293201	chr11:118293201:G:A	8.65657e-17	-2.2795	-4.88941e-10	3.28796e-07	-2.27442	-4.88941e-10
118293205	chr11:118293205:G:A	6.24739e-17	-1.32591	-1.27974	1.98142e-07	-1.43156	-1.34931
118293207	chr11:118293207:G:A	1.09617e-16	-2.04341	-4.88941e-10	4.02292e-07	-2.07268	-4.88941e-10
118293518	chr11:118293518:C:T	6.89122e-17	-1.27809	-1.22948	2.17825e-07	-1.38576	-1.3004
118294154	chr11:118294154:AT:A	6.90333e-17	-1.30374	-1.20208	2.17877e-07	-1.4093	-1.27663
118295240	chr11:118295240:C:T	1.2519e-16	-1.8965	-0.014073	5.23086e-07	-1.68731	-0.122804
118295497	chr11:118295497:A:C	3.59546e-16	-2.14654	1.29098	1.39245e-06	-1.99734	1.1663
118295782	chr11:118295782:T:C	5.27742e-17	-1.29507	-1.47931	1.82735e-07	-1.37495	-1.48687
118295882	chr11:118295882:A:G	9.63961e-17	-2.17194	-4.88941e-10	3.45739e-07	-2.22418	-4.88941e-10
118295893	chr11:118295893:T:C	6.84885e-17	-1.33005	-1.18369	2.15781e-07	-1.43502	-1.26058
118296307	chr11:118296307:C:G	1.93496e-16	-4.79564e-10	-1.47515	7.35326e-07	-4.79564e-10	-1.46955
118296420	chr11:118296420:G:T	2.02134e-16	-4.79564e-10	-1.43147	7.52113e-07	-4.79564e-10	-1.44697
118296475	chr11:118296475:T:C	5.18718e-17	-1.28954	-1.50209	1.79893e-07	-1.37072	-1.50678
118296791	chr11:118296791:A:T	2.23495e-17	-2.18937	-1.44423	8.21945e-08	-2.20496	-1.45581
118296992	chr11:118296992:C:T	7.33189e-17	-1.27459	-1.171	2.30208e-07	-1.38124	-1.24963
118297036	chr11:118297036:A:G	2.16887e-16	-4.79564e-10	-1.36103	8.01323e-07	-4.79564e-10	-1.3836
118297044	chr11:118297044:G:A	6.05132e-17	-1.42102	-1.21653	1.93776e-07	-1.51448	-1.28868
118297262	chr11:118297262:G:A	4.52917e-16	-4.79564e-10	-0.624697	1.44748e-06	-4.79564e-10	-0.792281
118297441	chr11:118297441:T:C	6.99615e-17	-1.3136	-1.17886	2.20302e-07	-1.4185	-1.25636
118297624	chr11:118297624:G:A	2.09004e-16	-4.79564e-10	-1.39805	7.77581e-07	-4.79564e-10	-1.41367
118297828	chr11:118297828:G:T	6.40348e-17	-1.31875	-1.26223	2.02607e-07	-1.42404	-1.33455
118297853	chr11:118297853:C:A	6.88474e-17	-1.31025	-1.19827	2.17269e-07	-1.41538	-1.27334
118297902	chr11:118297902:A:G	5.61565e-17	-1.26297	-1.44929	1.95004e-07	-1.33834	-1.4585
118298792	chr11:118298792:A:G	1.89287e-16	-4.79564e-10	-1.49714	7.09572e-07	-4.79564e-10	-1.5052
118299075	chr11:118299075:T:C	6.01602e-17	-1.35662	-1.28677	1.9172e-07	-1.45914	-1.35468
118299110	chr11:118299110:G:A	1.21609e-16	-1.87278	-0.0668157	5.13041e-07	-1.65806	-0.171445
118300343	chr11:118300343:A:G	6.71181e-17	-1.29272	-1.24123	2.11474e-07	-1.39907	-1.31669
118300524	chr11:118300524:T:G	1.23458e-16	-1.90889	-0.0156171	5.1401e-07	-1.70282	-0.124798
118300570	chr11:118300570:T:C	4.08831e-17	-2.25378	-0.775911	1.66709e-07	-2.28012	-0.673492
118300904	chr11:118300904:A:T	2.05087e-16	-4.79564e-10	-1.41697	7.64091e-07	-4.79564e-10	-1.43117
118301234	chr11:118301234:C:A	6.87049e-17	-1.33048	-1.1801	2.17742e-07	-1.42741	-1.25914
118301345	chr11:118301345:G:A	2.05313e-16	-4.79564e-10	-1.41587	7.64977e-07	-4.79564e-10	-1.43001
118301417	chr11:118301417:C:T	6.2386e-17	-1.43882	-1.16824	1.98419e-07	-1.531	-1.24848
118301627	chr11:118301627:T:A	7.06611e-17	-1.28826	-1.19425	2.23704e-07	-1.38847	-1.27107
118301699	chr11:118301699:G:A	1.97163e-16	-4.79564e-10	-1.45638	7.3684e-07	-4.79564e-10	-1.46749
118301805	chr11:118301805:A:G	9.48957e-17	-1.74412	-0.443507	4.18795e-07	-1.5176	-0.514883
118301820	chr11:118301820:C:T	6.77898e-17	-1.32633	-1.19766	2.12726e-07	-1.42984	-1.28001
118302887	chr11:118302887:CT:C	1.08194e-16	-2.05648	-4.88941e-10	3.97864e-07	-2.08375	-4.88941e-10
118302912	chr11:118302912:T:C	2.02264e-16	-4.79564e-10	-1.43083	7.61914e-07	-4.79564e-10	-1.43403
118303068	chr11:118303068:C:T	8.80803e-17	-1.21866	-1.0435	2.6957e-07	-1.32761	-1.14542
118303089	chr11:118303089:T:C	1.06102e-16	-2.07601	-4.88941e-10	3.90436e-07	-2.1026	-4.88941e-10
118303720	chr11:118303720:C:T	1.77335e-16	-1.56236	-4.88941e-10	8.46386e-07	-1.32888	-4.88941e-10
118303913	chr11:118303913:C:T	2.59629e-16	-4.79564e-10	-1.18115	9.83229e-07	-4.79564e-10	-1.17902
118303914	chr11:118303914:A:G	7.56387e-17	-1.23517	-1.17927	2.35213e-07	-1.34482	-1.26455
118304170	chr11:118304170:A:G	1.94609e-17	-2.2622	-1.5098	8.11613e-08	-2.16256	-1.51086
118304277	chr11:118304277:G:A	1.36922e-16	-1.90325	0.0822559	5.70207e-07	-1.69502	-0.0288378
118304724	chr11:118304724:G:A	3.94901e-17	-2.2653	-0.799051	1.63585e-07	-2.2769	-0.695633
118304825	chr11:118304825:A:G	3.67672e-17	-2.23787	-0.897934	1.46833e-07	-2.28041	-0.800161
118305176	chr11:118305176:G:A	1.92471e-16	-4.79564e-10	-1.48046	7.30986e-07	-4.79564e-10	-1.47547
118305382	chr11:118305382:A:G	7.07609e-17	-1.33512	-1.14598	2.20779e-07	-1.43643	-1.23627
118306539	chr11:118306539:C:T	2.28963e-16	-4.79564e-10	-1.30685	8.72543e-07	-4.79564e-10	-1.29845
118306653	chr11:118306653:G:A	2.04965e-16	-4.79564e-10	-1.41756	7.78701e-07	-4.79564e-10	-1.41223
118307292	chr11:118307292:C:T	5.02974e-17	-2.25018	-0.572276	1.99736e-07	-2.28066	-0.492205
118308042	chr11:118308042:G:A	1.11179e-16	-1.33958	-0.689686	4.06516e-07	-1.40733	-0.654904
118308327	chr11:118308327:T:C	3.1647e-16	-4.79564e-10	-0.983176	1.07196e-06	-4.79564e-10	-1.09262
118308482	chr11:118308482:A:G	7.96965e-17	-1.95695	-0.405234	3.36591e-07	-1.77307	-0.477921
118308485	chr11:118308485:G:A	5.33099e-17	-1.54051	-1.22377	1.72972e-07	-1.6261	-1.29063
118309226	chr11:118309226:T:G	7.32461e-17	-1.85423	-0.592348	3.16758e-07	-1.65777	-0.653955
118309440	chr11:118309440:G:C	5.00978e-17	-2.22062	-0.605811	1.98387e-07	-2.27733	-0.502312
118310172	chr11:118310172:T:C	1.16659e-16	-1.22941	-0.75174	4.28504e-07	-1.29914	-0.710417
118310766	chr11:118310766:C:A	8.86557e-17	-2.25565	-4.88941e-10	3.40432e-07	-2.23964	-4.88941e-10
118311381	chr11:118311381:G:A	2.42086e-16	-4.79564e-10	-1.25111	8.92496e-07	-4.79564e-10	-1.27584
118311508	chr11:118311508:A:C	2.09716e-16	-4.79564e-10	-1.39465	8.19619e-07	-4.79564e-10	-1.36102
118311663	chr11:118311663:T:C	2.21481e-16	-4.79564e-10	-1.34007	8.37567e-07	-4.79564e-10	-1.33936
118311842	chr11:118311842:T:C	1.97585e-16	-4.79564e-10	-1.45424	7.50304e-07	-4.79564e-10	-1.44938
118312086	chr11:118312086:G:A	9.30655e-17	-1.98413	-0.222971	3.82753e-07	-1.80503	-0.317443
118312601	chr11:118312601:C:T	1.37853e-15	0.488366	-4.88941e-10	4.634e-06	0.371316	-4.88941e-10
118313018	chr11:118313018:C:T	5.39903e-17	-2.23825	-0.513355	2.16083e-07	-2.28039	-0.413801
118313556	chr11:118313556:T:C	9.08543e-17	-1.22553	-1.00562	3.19989e-07	-1.32979	-0.971786
118313635	chr11:118313635:C:T	2.21962e-16	-4.79564e-10	-1.3379	8.26792e-07	-4.79564e-10	-1.35231
118313652	chr11:118313652:G:A	2.16649e-16	-4.79564e-10	-1.36213	8.08797e-07	-4.79564e-10	-1.37431
118313861	chr11:118313861:C:T	1.02418e-16	-2.11135	-4.88941e-10	3.77948e-07	-2.1351	-4.88941e-10
118314425	chr11:118314425:T:C	3.35689e-17	-2.23168	-0.995121	1.29302e-07	-2.27952	-0.928191
118314631	chr11:118314631:G:A	4.50426e-17	-2.22797	-0.704829	1.77964e-07	-2.27887	-0.60941
118314777	chr11:118314777:T:C	3.30135e-17	-2.23492	-1.00857	1.26652e-07	-2.27997	-0.94844
118315204	chr11:118315204:A:G	7.37134e-17	-2.18053	-0.259692	2.81174e-07	-2.17627	-0.254613
118315590	chr11:118315590:C:A	8.74556e-17	-2.26927	-4.88941e-10	3.28186e-07	-2.27628	-4.88941e-10
118315738	chr11:118315738:C:G	2.75505e-15	-4.79564e-10	1.18079	1.32143e-05	-4.79564e-10	1.41919
118316410	chr11:118316410:G:A	1.00387e-16	-2.13137	-4.88941e-10	3.70604e-07	-2.15473	-4.88941e-10
118316415	chr11:118316415:A:C	5.02614e-16	-4.79564e-10	-0.520583	1.82031e-06	-4.79564e-10	-0.563097
118316501	chr11:118316501:A:G	1.19421e-16	-1.95775	-4.88941e-10	5.05786e-07	-1.84375	-4.88941e-10
118316596	chr11:118316596:G:A	9.70561e-17	-2.16512	-4.88941e-10	3.58568e-07	-2.18774	-4.88941e-10
118316641	chr11:118316641:G:A	2.79986e-16	-4.79564e-10	-1.10567	1.03667e-06	-4.79564e-10	-1.12609
118316680	chr11:118316680:T:A	4.1106e-17	-1.86835	-1.15591	1.52743e-07	-1.93282	-1.10828
118316702	chr11:118316702:G:GGGCT	1.87127e-16	-1.50862	-4.88941e-10	9.99442e-07	-1.16266	-4.88941e-10
118316763	chr11:118316763:G:A	1.92782e-16	-4.79564e-10	-1.47885	7.43233e-07	-4.79564e-10	-1.45885
118317302	chr11:118317302:T:C	3.71139e-17	-2.00345	-1.12297	1.40448e-07	-2.03637	-1.08866
118317453	chr11:118317453:G:A	2.38732e-16	-4.79564e-10	-1.26507	8.74646e-07	-4.79564e-10	-1.29604
118317561	chr11:118317561:G:A	3.35354e-17	-2.10543	-1.12237	1.09014e-07	-2.17041	-1.20797
118317795	chr11:118317795:C:T	7.25808e-16	-4.79564e-10	-0.15312	2.91122e-06	-4.79564e-10	-0.0935318
118318318	chr11:118318318:G:GAC	6.79115e-16	-4.79564e-10	-0.219615	2.74626e-06	-4.79564e-10	-0.151864
118318321	chr11:118318321:T:C	1.04351e-16	-2.09264	-4.88941e-10	3.86327e-07	-2.11318	-4.88941e-10
118318389	chr11:118318389:G:A	6.87736e-16	-4.79564e-10	-0.207	2.76317e-06	-4.79564e-10	-0.145728
118318533	chr11:118318533:G:A	3.9647e-16	-4.79564e-10	-0.757805	1.43733e-06	-4.79564e-10	-0.799321
118319250	chr11:118319250:C:T	2.59497e-16	0.305449	-1.48711	5.05123e-07	-0.339344	-1.50571
118320005	chr11:118320005:T:C	3.80684e-16	-4.79564e-10	-0.798435	1.4047e-06	-4.79564e-10	-0.822285
118320019	chr11:118320019:A:AT	2.37778e-16	-4.79564e-10	-1.26907	8.98054e-07	-4.79564e-10	-1.26963
118320559	chr11:118320559:T:C	6.38665e-17	-2.0134	-0.570215	1.75512e-07	-2.2391	-0.663048
118320976	chr11:118320976:A:C	4.17202e-17	-1.65321	-1.35621	9.90311e-08	-2.06431	-1.41012
118322359	chr11:118322359:C:T	4.39419e-16	-4.79564e-10	-0.654954	1.51547e-06	-4.79564e-10	-0.74638
118322400	chr11:118322400:G:A	1.9447e-16	-4.79564e-10	-1.47013	7.35948e-07	-4.79564e-10	-1.4687
118322657	chr11:118322657:C:A	8.43923e-16	-4.79564e-10	-0.00234431	3.5268e-06	-4.79564e-10	0.0982865
118322791	chr11:118322791:A:C	4.39354e-16	-4.79564e-10	-0.655101	1.51544e-06	-4.79564e-10	-0.746402
118323034	chr11:118323034:G:A	1.88989e-16	-4.79564e-10	-1.49871	7.08679e-07	-4.79564e-10	-1.50646
118323058	chr11:118323058:G:A	2.08281e-16	-4.79564e-10	-1.40152	8.24373e-07	-4.79564e-10	-1.35524
118323200	chr11:118323200:A:G	2.64819e-16	-4.79564e-10	-1.16136	9.57822e-07	-4.79564e-10	-1.2052
118323312	chr11:118323312:C:T	4.22918e-16	-4.79564e-10	-0.693227	1.45487e-06	-4.79564e-10	-0.787189
118323347	chr11:118323347:T:C	8.40338e-16	-4.79564e-10	-0.00660183	3.01378e-06	-4.79564e-10	-0.0589115
118323383	chr11:118323383:A:G	4.37083e-16	-4.79564e-10	-0.660282	1.50795e-06	-4.79564e-10	-0.751354
118323626	chr11:118323626:G:T	9.64651e-17	-2.17122	-4.88941e-10	3.57161e-07	-2.19167	-4.88941e-10
118323679	chr11:118323679:A:G	1.96082e-16	-4.79564e-10	-1.46187	7.32171e-07	-4.79564e-10	-1.47385
118323884	chr11:118323884:C:T	2.4171e-17	-2.26804	-1.28722	8.49444e-08	-2.28058	-1.34729
118323932	chr11:118323932:C:G	1.13536e-15	0.294303	-4.88941e-10	3.0077e-06	-0.0609291	-4.88941e-10
118324090	chr11:118324090:A:T	5.01459e-16	-4.79564e-10	-0.522884	1.71758e-06	-4.79564e-10	-0.621187
118324145	chr11:118324145:T:TA	4.37753e-16	-4.79564e-10	-0.65875	1.51017e-06	-4.79564e-10	-0.749884
118326612	chr11:118326612:C:G	2.85491e-16	-4.79564e-10	-1.08619	1.11757e-06	-4.79564e-10	-1.05095
118326771	chr11:118326771:T:C	2.5479e-17	-2.22555	-1.277	8.67608e-08	-2.2712	-1.33551
118326930	chr11:118326930:A:T	2.52735e-17	-2.20596	-1.30469	8.56041e-08	-2.26213	-1.35799
118327227	chr11:118327227:G:A	1.88046e-16	-1.50372	-4.88941e-10	4.90441e-07	-1.87456	-4.88941e-10
118328386	chr11:118328386:G:C	4.77797e-16	-4.79564e-10	-0.57122	1.64719e-06	-4.79564e-10	-0.663035
118328478	chr11:118328478:A:G	2.33913e-16	-4.79564e-10	-1.28546	8.28858e-07	-4.79564e-10	-1.34981
118328555	chr11:118328555:A:G	2.60401e-16	-4.79564e-10	-1.17818	9.42697e-07	-4.79564e-10	-1.22111
118328580	chr11:118328580:A:G	5.88049e-17	-1.70381	-0.962368	1.35159e-07	-2.08906	-1.07435
118328974	chr11:118328974:A:G	9.48004e-17	-2.18863	-4.88941e-10	3.514e-07	-2.20793	-4.88941e-10
118329200	chr11:118329200:T:C	4.39275e-16	-4.79564e-10	-0.655281	1.5152e-06	-4.79564e-10	-0.746557
118329314	chr11:118329314:T:A	1.97181e-16	-4.79564e-10	-1.45628	7.46073e-07	-4.79564e-10	-1.45504
118329330	chr11:118329330:CAA:C	4.38337e-16	-4.79564e-10	-0.657418	1.51206e-06	-4.79564e-10	-0.748634
118329421	chr11:118329421:A:G	3.02283e-16	-4.79564e-10	-1.02904	1.10412e-06	-4.79564e-10	-1.06306
118329681	chr11:118329681:A:G	4.37753e-16	-4.79564e-10	-0.65875	1.51017e-06	-4.79564e-10	-0.749884
118329717	chr11:118329717:C:G	2.72548e-16	-4.79564e-10	-1.13259	9.8979e-07	-4.79564e-10	-1.17237
118329799	chr11:118329799:G:C	4.35977e-16	-4.79564e-10	-0.662817	1.50431e-06	-4.79564e-10	-0.753773
118329942	chr11:118329942:T:A	2.5322e-17	-2.2473	-1.26144	8.72793e-08	-2.27869	-1.32206
118331951	chr11:118331951:T:C	1.91192e-16	-4.79564e-10	-1.48713	7.23049e-07	-4.79564e-10	-1.48638
118332000	chr11:118332000:C:T	4.06514e-17	-1.81733	-1.21804	1.47784e-07	-1.89144	-1.18267
118332170	chr11:118332170:C:T	4.44237e-16	-4.79564e-10	-0.644047	1.52941e-06	-4.79564e-10	-0.737223
118332358	chr11:118332358:G:T	9.55887e-17	-2.18035	-4.88941e-10	3.5424e-07	-2.19988	-4.88941e-10
118332403	chr11:118332403:G:A	4.45627e-16	-4.79564e-10	-0.640924	1.53427e-06	-4.79564e-10	-0.734049
118332499	chr11:118332499:G:A	3.42945e-16	-4.79564e-10	-0.902837	1.2423e-06	-4.79564e-10	-0.945137
118332527	chr11:118332527:T:C	4.53808e-16	-4.79564e-10	-0.622732	1.56264e-06	-4.79564e-10	-0.71573
118332532	chr11:118332532:T:C	4.62955e-16	-4.79564e-10	-0.602776	1.60607e-06	-4.79564e-10	-0.688313
118332533	chr11:118332533:G:A	4.46572e-16	-4.79564e-10	-0.638805	1.5389e-06	-4.79564e-10	-0.731038
118333192	chr11:118333192:C:T	2.89247e-16	-4.79564e-10	-1.07312	1.04755e-06	-4.79564e-10	-1.11566
118333633	chr11:118333633:G:A	1.46767e-16	-1.75156	-4.88941e-10	4.04724e-07	-2.06666	-4.88941e-10
118334264	chr11:118334264:T:C	1.12359e-15	-4.79564e-10	0.28388	4.59671e-06	-4.79564e-10	0.363237
118334297	chr11:118334297:A:G	7.50301e-16	-4.79564e-10	-0.119931	3.08613e-06	-4.79564e-10	-0.0351863
118334343	chr11:118334343:A:G	9.66138e-17	-2.16968	-4.88941e-10	3.57539e-07	-2.19062	-4.88941e-10
118334652	chr11:118334652:G:A	2.51703e-16	-4.79564e-10	-1.21216	8.96919e-07	-4.79564e-10	-1.2709
118334671	chr11:118334671:C:T	2.19154e-16	-4.79564e-10	-1.35063	8.2738e-07	-4.79564e-10	-1.3516
118334921	chr11:118334921:G:A	2.4322e-17	-2.23697	-1.31205	8.37046e-08	-2.27557	-1.367
118334987	chr11:118334987:A:G	5.94178e-17	-1.96347	-0.692339	1.59235e-07	-2.21815	-0.781327
118335406	chr11:118335406:G:A	1.61769e-15	0.648351	-4.88941e-10	4.20329e-06	0.273762	-4.88941e-10
118335547	chr11:118335547:G:A	6.66514e-16	-4.79564e-10	-0.238344	2.26499e-06	-4.79564e-10	-0.344535
118335818	chr11:118335818:C:A	2.66152e-16	-4.79564e-10	-1.15634	9.63462e-07	-4.79564e-10	-1.19933
118335978	chr11:118335978:G:C	1.09828e-16	-2.04149	-4.88941e-10	3.98469e-07	-2.08223	-4.88941e-10
118336140	chr11:118336140:A:C	2.99893e-16	-4.79564e-10	-1.03698	1.08697e-06	-4.79564e-10	-1.07871
118336175	chr11:118336175:C:G	2.54511e-17	-2.18978	-1.31387	8.5604e-08	-2.25307	-1.36706
118336424	chr11:118336424:T:A	1.87015e-16	-4.79564e-10	-1.50921	7.09216e-07	-4.79564e-10	-1.5057
118337368	chr11:118337368:G:A	1.14693e-16	-1.99815	-4.88941e-10	3.98508e-07	-2.08213	-4.88941e-10
118337548	chr11:118337548:A:G	6.44117e-17	-1.89605	-0.679059	1.66674e-07	-2.18574	-0.768084
118337931	chr11:118337931:G:A	1.8963e-16	-4.79564e-10	-1.49533	7.10339e-07	-4.79564e-10	-1.50412
118338035	chr11:118338035:T:C	1.2172e-16	-1.98448	0.0457937	3.45549e-07	-2.17549	-0.0492404
118338624	chr11:118338624:G:A	1.05272e-16	-2.08386	-4.88941e-10	4.10605e-07	-2.05223	-4.88941e-10
118339103	chr11:118339103:G:A	2.03483e-15	-4.79564e-10	0.877764	8.26887e-06	-4.79564e-10	0.950392
118339245	chr11:118339245:A:C	1.53496e-16	-1.8024	0.0956677	3.17879e-07	-2.15722	-0.15097
118339391	chr11:118339391:G:C	6.68003e-17	-1.93099	-0.60771	1.74852e-07	-2.20238	-0.703544
118339757	chr11:118339757:C:T	2.37551e-16	-4.79564e-10	-1.27002	8.75979e-07	-4.79564e-10	-1.29452
118340950	chr11:118340950:CAGA:C	1.86805e-16	-4.79564e-10	-1.51034	7.06757e-07	-4.79564e-10	-1.50917
118341082	chr11:118341082:T:C	1.73255e-16	-1.58564	-4.88941e-10	8.85689e-07	-1.28349	-4.88941e-10
118341189	chr11:118341189:G:T	3.42682e-16	-4.79564e-10	-0.903603	1.29e-06	-4.79564e-10	-0.907464
118341956	chr11:118341956:C:T	1.03387e-16	-0.621675	-1.48025	3.23923e-07	-0.834907	-1.45445
118342047	chr11:118342047:C:A	1.89158e-16	-4.79564e-10	-1.49782	7.21474e-07	-4.79564e-10	-1.48856
118342264	chr11:118342264:G:A	1.69295e-16	-1.60876	-4.88941e-10	8.63828e-07	-1.30849	-4.88941e-10
118342917	chr11:118342917:C:T	3.65007e-16	0.399185	-1.23967	1.28106e-06	0.364643	-1.27906
118343086	chr11:118343086:G:A	7.30056e-16	-0.147284	-4.88941e-10	2.76345e-06	-0.145625	-4.88941e-10
118343352	chr11:118343352:G:A	3.35308e-16	0.311973	-1.23733	1.17829e-06	0.27891	-1.27695
118343552	chr11:118343552:G:A	3.59277e-17	-1.68021	-1.47869	1.31184e-07	-1.71706	-1.4762
118343663	chr11:118343663:C:T	2.82651e-16	-4.79564e-10	-1.09619	1.05097e-06	-4.79564e-10	-1.11239
118343847	chr11:118343847:C:T	3.31749e-16	0.286841	-1.22287	1.17357e-06	0.259102	-1.26115
118345288	chr11:118345288:A:G	1.89204e-16	-4.79564e-10	-1.49758	7.11397e-07	-4.79564e-10	-1.50263
118345519	chr11:118345519:C:A	1.09435e-16	-0.764537	-1.28054	3.35739e-07	-0.989522	-1.264
118345708	chr11:118345708:A:G	3.43609e-17	-1.75231	-1.45117	1.28943e-07	-1.75163	-1.45886
118345719	chr11:118345719:G:A	4.68916e-16	-4.79564e-10	-0.589983	1.73462e-06	-4.79564e-10	-0.611314
118347763	chr11:118347763:T:A	1.59835e-16	-1.66626	-4.88941e-10	8.04376e-07	-1.37979	-4.88941e-10
118348000	chr11:118348000:G:C	2.0192e-16	-4.79564e-10	-1.43253	7.69686e-07	-4.79564e-10	-1.42388
118348695	chr11:118348695:C:T	1.87702e-16	-4.79564e-10	-1.50555	7.07248e-07	-4.79564e-10	-1.50848
118349096	chr11:118349096:G:A	1.94214e-16	-4.79564e-10	-1.47144	7.29299e-07	-4.79564e-10	-1.47778
118349312	chr11:118349312:T:C	1.20952e-16	-2.13655	0.19154	4.03712e-07	-2.2211	0.151941
118349320	chr11:118349320:T:C	3.70898e-17	-1.72131	-1.40575	1.39297e-07	-1.71559	-1.41766
118349396	chr11:118349396:G:C	6.94047e-16	-4.79564e-10	-0.197866	2.74388e-06	-4.79564e-10	-0.152733
118349540	chr11:118349540:G:A	1.89934e-16	-4.79564e-10	-1.49373	7.32845e-07	-4.79564e-10	-1.47293
118350061	chr11:118350061:A:G	2.50132e-16	-4.79564e-10	-1.21842	9.57442e-07	-4.79564e-10	-1.2056
118350422	chr11:118350422:C:T	1.73507e-16	-0.0838507	-1.50034	6.46914e-07	-0.101366	-1.49628
118350759	chr11:118350759:G:A	3.18089e-17	-1.83433	-1.44633	1.20498e-07	-1.82482	-1.45341
118350940	chr11:118350940:A:C	8.82038e-17	-2.26076	-4.88941e-10	3.38082e-07	-2.24657	-4.88941e-10
118351347	chr11:118351347:T:C	8.6894e-17	-1.14821	-1.1275	2.76926e-07	-1.32729	-1.11881
118351919	chr11:118351919:T:C	1.56263e-16	-0.267258	-1.42161	5.66061e-07	-0.309627	-1.42153
118352541	chr11:118352541:CA:C	3.04549e-16	-4.79564e-10	-1.02157	1.22689e-06	-4.79564e-10	-0.957625
118352647	chr11:118352647:G:A	1.06623e-16	-2.0711	-4.88941e-10	4.35554e-07	-1.99324	-4.88941e-10
118353246	chr11:118353246:G:A	1.30512e-15	-4.79564e-10	0.433642	4.86075e-06	-4.79564e-10	0.419088
118353826	chr11:118353826:T:C	3.65365e-16	-4.79564e-10	-0.839509	1.38719e-06	-4.79564e-10	-0.834825
118354550	chr11:118354550:T:C	1.88818e-16	-4.79564e-10	-1.49962	7.08652e-07	-4.79564e-10	-1.5065
118354737	chr11:118354737:T:A	1.68273e-16	-0.232743	-1.38208	6.10202e-07	-0.275422	-1.38065
118355553	chr11:118355553:A:G	3.15063e-16	-4.79564e-10	-0.987634	1.1551e-06	-4.79564e-10	-1.01792
118357069	chr11:118357069:T:C	8.95327e-16	-4.79564e-10	0.0567831	3.56176e-06	-4.79564e-10	0.108151
118357289	chr11:118357289:G:A	1.90029e-16	-4.79564e-10	-1.49323	7.1146e-07	-4.79564e-10	-1.50254
118357399	chr11:118357399:C:T	1.57366e-16	-0.277268	-1.40456	5.70344e-07	-0.319371	-1.40425
118357438	chr11:118357438:C:A	1.95734e-16	-4.79564e-10	-1.46365	7.4599e-07	-4.79564e-10	-1.45515
118357909	chr11:118357909:G:C	1.58993e-16	-0.271717	-1.39983	5.76669e-07	-0.314137	-1.39846
118358008	chr11:118358008:T:G	2.04568e-16	-4.79564e-10	-1.41951	7.96495e-07	-4.79564e-10	-1.38964
118358346	chr11:118358346:T:A	3.73088e-16	0.0827142	-0.901305	1.37437e-06	0.0389911	-0.883098
118358964	chr11:118358964:G:A	1.72109e-16	-0.114554	-1.47772	6.47052e-07	-0.127271	-1.47016
118359701	chr11:118359701:CG:C	1.67253e-16	-1.6209	-4.88941e-10	8.50225e-07	-1.32436	-4.88941e-10
118360282	chr11:118360282:T:A	1.9125e-16	-4.79564e-10	-1.48683	7.32234e-07	-4.79564e-10	-1.47376
118360454	chr11:118360454:G:A	1.87905e-16	-4.79564e-10	-1.50447	7.06635e-07	-4.79564e-10	-1.50935
118360869	chr11:118360869:A:G	4.66448e-16	-0.175195	-0.420065	1.31023e-06	-0.498952	-0.392949
118361311	chr11:118361311:C:T	2.72577e-16	-1.13248	-4.88941e-10	1.17706e-06	-0.999085	-4.88941e-10
118362363	chr11:118362363:A:G	1.67643e-16	-0.163063	-1.4555	6.29408e-07	-0.17457	-1.45051
118362699	chr11:118362699:G:C	2.04594e-16	-4.79564e-10	-1.41938	7.96629e-07	-4.79564e-10	-1.38947
118362919	chr11:118362919:A:G	1.51324e-16	-1.72098	-4.88941e-10	7.51229e-07	-1.44815	-4.88941e-10
118363281	chr11:118363281:C:T	1.98958e-16	-4.79564e-10	-1.44731	7.46583e-07	-4.79564e-10	-1.45435
118363370	chr11:118363370:C:T	6.16096e-16	-4.79564e-10	-0.317002	2.44387e-06	-4.79564e-10	-0.268522
118363476	chr11:118363476:G:A	1.75666e-16	-0.194011	-1.37781	6.3505e-07	-0.240179	-1.37598
118363963	chr11:118363963:A:G	1.83683e-16	-0.0532886	-1.4739	6.87073e-07	-0.0726301	-1.46479
118364314	chr11:118364314:G:A	1.91366e-16	-4.79564e-10	-1.48622	7.16611e-07	-4.79564e-10	-1.49533
118364531	chr11:118364531:G:A	6.05997e-17	-2.03292	-0.603194	2.35955e-07	-2.08505	-0.521168
118364643	chr11:118364643:G:T	3.72786e-17	-2.24024	-0.881747	1.43068e-07	-2.14939	-0.957155
118364774	chr11:118364774:G:A	7.01444e-16	-4.79564e-10	-0.187264	2.76966e-06	-4.79564e-10	-0.143379
118364775	chr11:118364775:T:C	9.94287e-17	-1.02174	-1.11922	3.21292e-07	-1.18899	-1.10852
118364947	chr11:118364947:T:C	1.86952e-16	-4.79564e-10	-1.50956	7.09296e-07	-4.79564e-10	-1.50559
118365291	chr11:118365291:G:T	1.90115e-16	-4.79564e-10	-1.49278	7.18881e-07	-4.79564e-10	-1.49216
118366690	chr11:118366690:C:G	3.25949e-17	-1.81848	-1.43777	1.23998e-07	-1.80795	-1.44164
118367787	chr11:118367787:C:T	9.74936e-17	-2.16062	-4.88941e-10	4.04383e-07	-2.0675	-4.88941e-10
118367962	chr11:118367962:A:C	1.90153e-16	-4.79564e-10	-1.49258	7.19028e-07	-4.79564e-10	-1.49196
118368261	chr11:118368261:A:G	1.90886e-16	-4.79564e-10	-1.48873	7.21863e-07	-4.79564e-10	-1.48802
118368551	chr11:118368551:G:A	1.96554e-16	0.0138982	-1.47337	7.38331e-07	-0.000244214	-1.46522
118368595	chr11:118368595:G:A	1.0835e-16	-2.05504	-4.88941e-10	4.54871e-07	-1.94985	-4.88941e-10
118368813	chr11:118368813:C:A	1.89496e-16	-4.79564e-10	-1.49604	7.30475e-07	-4.79564e-10	-1.47616
118370801	chr11:118370801:G:A	3.70494e-17	-1.64351	-1.48464	1.4395e-07	-1.60825	-1.49214
118370940	chr11:118370940:G:T	1.86877e-16	-4.79564e-10	-1.50995	7.05506e-07	-4.79564e-10	-1.51094
118371280	chr11:118371280:T:C	3.30545e-17	-2.22354	-1.01871	1.09948e-07	-2.27043	-1.09943
118371763	chr11:118371763:A:G	2.68187e-16	-4.79564e-10	-1.14872	9.47516e-07	-4.79564e-10	-1.21602
118372174	chr11:118372174:G:A	1.57262e-16	-1.68249	-4.88941e-10	7.9118e-07	-1.39633	-4.88941e-10
118374079	chr11:118374079:G:A	9.11349e-17	-2.22807	-4.88941e-10	3.26832e-07	-2.28041	-4.88941e-10
118374129	chr11:118374129:C:T	9.07709e-17	-2.23207	-4.88941e-10	3.45168e-07	-2.22583	-4.88941e-10
118374146	chr11:118374146:C:G	3.57404e-16	-4.79564e-10	-0.861538	1.21425e-06	-4.79564e-10	-0.967978
118374328	chr11:118374328:C:T	4.81581e-16	-4.79564e-10	-0.563332	1.72913e-06	-4.79564e-10	-0.614487
118374850	chr11:118374850:ATT:A	3.33173e-16	-4.79564e-10	-0.931745	1.22106e-06	-4.79564e-10	-0.962383
118375306	chr11:118375306:T:G	1.91196e-16	-1.48711	-4.88941e-10	1.00351e-06	-1.15861	-4.88941e-10
118375333	chr11:118375333:G:C	7.17274e-17	-0.957398	-1.51014	2.64399e-07	-0.98147	-1.51093
118375951	chr11:118375951:G:A	1.86702e-16	-4.79564e-10	-1.51089	7.06339e-07	-4.79564e-10	-1.50977
118376191	chr11:118376191:C:T	4.36444e-17	-1.73355	-1.23078	1.46684e-07	-1.85954	-1.22204
118377090	chr11:118377090:T:A	1.81745e-16	-1.5378	-4.88941e-10	9.47027e-07	-1.21653	-4.88941e-10
118377659	chr11:118377659:C:A	1.78596e-16	-1.55528	-4.88941e-10	9.27972e-07	-1.23686	-4.88941e-10
118378271	chr11:118378271:AG:A	7.32396e-17	-0.938792	-1.50788	2.70336e-07	-0.964836	-1.50536
118378514	chr11:118378514:A:G	2.81423e-16	-4.79564e-10	-1.10055	1.06028e-06	-4.79564e-10	-1.10357
118379030	chr11:118379030:A:G	5.23019e-16	-4.79564e-10	-0.480788	1.87109e-06	-4.79564e-10	-0.535582
118379871	chr11:118379871:A:G	7.86535e-17	-0.881464	-1.49389	2.88653e-07	-0.906009	-1.49863
118379987	chr11:118379987:T:C	1.4135e-16	-1.78917	-4.88941e-10	4.49865e-07	-1.96091	-4.88941e-10
118380059	chr11:118380059:C:G	1.89405e-16	-4.79564e-10	-1.49652	7.09427e-07	-4.79564e-10	-1.5054
118380153	chr11:118380153:G:A	2.4508e-16	-4.79564e-10	-1.23882	9.09381e-07	-4.79564e-10	-1.2571
118380252	chr11:118380252:A:T	1.87369e-16	-4.79564e-10	-1.50733	7.09029e-07	-4.79564e-10	-1.50596
118380692	chr11:118380692:C:G	1.89162e-16	-4.79564e-10	-1.4978	7.08862e-07	-4.79564e-10	-1.5062
118380819	chr11:118380819:G:A	9.19708e-17	-2.21893	-4.88941e-10	3.42346e-07	-2.23404	-4.88941e-10
118381265	chr11:118381265:A:T	7.41599e-17	-0.928485	-1.5057	2.7282e-07	-0.952662	-1.50839
118381287	chr11:118381287:T:G	2.69555e-16	-4.79564e-10	-1.14363	9.96757e-07	-4.79564e-10	-1.16535
118381908	chr11:118381908:A:G	2.26554e-15	-4.79564e-10	0.985161	8.70509e-06	-4.79564e-10	1.0018
118383747	chr11:118383747:A:G	3.41215e-16	-4.79564e-10	-0.907892	1.25904e-06	-4.79564e-10	-0.931759
118383995	chr11:118383995:A:G	1.75524e-16	-1.57263	-4.88941e-10	9.05749e-07	-1.2611	-4.88941e-10
118384071	chr11:118384071:C:T	1.99993e-16	-4.79564e-10	-1.44212	7.77007e-07	-4.79564e-10	-1.41441
118384563	chr11:118384563:G:A	2.07146e-17	-2.19927	-1.5103	8.12281e-08	-2.16267	-1.50993
118385482	chr11:118385482:C:G	1.87269e-16	-4.79564e-10	-1.50786	7.12891e-07	-4.79564e-10	-1.50053
118385655	chr11:118385655:G:A	4.19829e-16	-4.79564e-10	-0.700559	1.50109e-06	-4.79564e-10	-0.755913
118385922	chr11:118385922:G:A	1.88937e-16	-4.79564e-10	-1.49899	7.17599e-07	-4.79564e-10	-1.49395
118386057	chr11:118386057:G:A	3.63227e-16	-4.79564e-10	-0.845379	1.35263e-06	-4.79564e-10	-0.860051
118386318	chr11:118386318:T:C	3.60432e-16	-4.79564e-10	-0.853103	1.34155e-06	-4.79564e-10	-0.868282
118386366	chr11:118386366:G:A	7.51538e-17	-1.95719	-0.463675	2.33271e-07	-2.16323	-0.454431
118386587	chr11:118386587:C:T	9.71884e-17	-2.16375	-4.88941e-10	3.60147e-07	-2.18335	-4.88941e-10
118387141	chr11:118387141:AATT:A	1.87269e-16	-4.79564e-10	-1.50786	7.1289e-07	-4.79564e-10	-1.50053
118387341	chr11:118387341:G:A	3.50959e-17	-1.8206	-1.36173	1.18425e-07	-1.93296	-1.36261
118388389	chr11:118388389:G:A	2.09174e-16	-4.79564e-10	-1.39724	7.6472e-07	-4.79564e-10	-1.43035
118388447	chr11:118388447:G:A	1.78402e-16	-1.55637	-4.88941e-10	9.25791e-07	-1.23921	-4.88941e-10
118388603	chr11:118388603:C:A	1.87526e-16	-4.79564e-10	-1.50649	7.05821e-07	-4.79564e-10	-1.5105
118388664	chr11:118388664:A:C	6.63905e-17	-1.05713	-1.48773	2.46437e-07	-1.08116	-1.48159
118389271	chr11:118389271:T:A	3.33097e-16	-4.79564e-10	-0.931972	1.24172e-06	-4.79564e-10	-0.945609
118391021	chr11:118391021:C:A	6.32115e-17	-1.08377	-1.51015	2.33643e-07	-1.10514	-1.51093
118391119	chr11:118391119:TTC:T	3.21885e-16	-4.79564e-10	-0.966212	1.10731e-06	-4.79564e-10	-1.06017
118391218	chr11:118391218:G:C	9.78022e-16	-4.79564e-10	0.145126	3.71816e-06	-4.79564e-10	0.151123
118391382	chr11:118391382:G:A	2.0135e-16	-4.79564e-10	-1.43536	7.44509e-07	-4.79564e-10	-1.45713
118391420	chr11:118391420:C:T	1.8503e-16	-1.51989	-4.88941e-10	9.66071e-07	-1.19662	-4.88941e-10
118391692	chr11:118391692:A:G	2.03913e-17	-2.21572	-1.50957	7.94766e-08	-2.18393	-1.51047
118391850	chr11:118391850:A:G	3.79229e-16	-4.79564e-10	-0.802266	1.50207e-06	-4.79564e-10	-0.755263
118391991	chr11:118391991:C:T	3.9886e-15	3.06174	-1.51095	7.04812e-06	2.29976	-1.5091
118392339	chr11:118392339:G:A	4.31809e-17	-1.7732	-1.20181	1.46087e-07	-1.894	-1.19166
118392403	chr11:118392403:A:C	3.80905e-16	-4.79564e-10	-0.797855	1.4178e-06	-4.79564e-10	-0.812998
118392867	chr11:118392867:A:C	3.62764e-16	-4.79564e-10	-0.846653	1.35099e-06	-4.79564e-10	-0.861266
118393537	chr11:118393537:G:A	1.87474e-16	-4.79564e-10	-1.50677	7.09015e-07	-4.79564e-10	-1.50598
118394512	chr11:118394512:T:C	7.67056e-17	-1.86499	-0.535446	2.17337e-07	-2.11382	-0.574591
118395019	chr11:118395019:T:G	9.07814e-17	-1.86048	-0.371471	2.72645e-07	-2.10307	-0.358622
118395364	chr11:118395364:G:A	8.68522e-17	-2.2762	-4.88941e-10	3.34818e-07	-2.25627	-4.88941e-10
118395397	chr11:118395397:G:A	1.89913e-16	-4.79564e-10	-1.49384	7.1075e-07	-4.79564e-10	-1.50354
118395405	chr11:118395405:G:A	2.66493e-16	-4.79564e-10	-1.15506	1.00281e-06	-4.79564e-10	-1.1593
118395441	chr11:118395441:C:T	2.64332e-16	-4.79564e-10	-1.1632	9.94709e-07	-4.79564e-10	-1.16741
118395711	chr11:118395711:A:G	3.39476e-16	-4.79564e-10	-0.913002	1.29589e-06	-4.79564e-10	-0.902906
118395837	chr11:118395837:G:A	6.20496e-16	-4.79564e-10	-0.309887	2.29601e-06	-4.79564e-10	-0.330931
118396474	chr11:118396474:A:G	6.29896e-16	-4.79564e-10	-0.294852	2.48714e-06	-4.79564e-10	-0.250973
118396971	chr11:118396971:C:T	5.93924e-17	-1.91783	-0.738408	2.19745e-07	-1.9913	-0.686091
118397031	chr11:118397031:A:T	1.64574e-16	-1.63704	-4.88941e-10	5.92014e-07	-1.68633	-4.88941e-10
118397048	chr11:118397048:T:C	9.26271e-17	-1.84753	-0.364291	2.77353e-07	-2.0948	-0.349763
118397188	chr11:118397188:G:A	1.7969e-16	-1.54917	-4.88941e-10	9.34087e-07	-1.23029	-4.88941e-10
118397898	chr11:118397898:A:G	7.31866e-17	-0.93655	-1.51084	2.70024e-07	-0.960557	-1.51079
118398959	chr11:118398959:A:G	1.02968e-16	-2.10598	-4.88941e-10	3.88636e-07	-2.10722	-4.88941e-10
118399264	chr11:118399264:C:A	9.81623e-16	-4.79564e-10	0.148802	3.73186e-06	-4.79564e-10	0.154801
118399417	chr11:118399417:C:T	7.81803e-16	-4.79564e-10	-0.0788027	3.10162e-06	-4.79564e-10	-0.0301805
118400000	chr11:118400000:G:A	4.18818e-17	-1.76025	-1.2453	1.41546e-07	-1.88196	-1.23528
118400853	chr11:118400853:G:A	1.89963e-16	-4.79564e-10	-1.49358	7.21995e-07	-4.79564e-10	-1.48784
118401044	chr11:118401044:A:G	2.04337e-17	-2.21374	-1.50948	7.98046e-08	-2.18029	-1.50999
118401145	chr11:118401145:C:G	1.98851e-17	-2.23986	-1.51058	7.72101e-08	-2.21251	-1.51082
118401343	chr11:118401343:A:G	2.0544e-16	-4.79564e-10	-1.41525	8.02738e-07	-4.79564e-10	-1.38183
118401739	chr11:118401739:C:G	8.78129e-17	-2.2652	-4.88941e-10	3.30937e-07	-2.26793	-4.88941e-10
118402069	chr11:118402069:A:G	1.00913e-16	-2.12615	-4.88941e-10	3.6728e-07	-2.16374	-4.88941e-10
118402222	chr11:118402222:A:G	4.83848e-16	-4.79564e-10	-0.558634	1.66712e-06	-4.79564e-10	-0.651008
118402248	chr11:118402248:A:G	4.11394e-16	-0.720855	-4.88941e-10	7.85069e-07	-1.40409	-4.88941e-10
118402353	chr11:118402353:G:A	1.88182e-16	-4.79564e-10	-1.503	7.06835e-07	-4.79564e-10	-1.50906
118402684	chr11:118402684:TTTTC:T	3.00617e-15	-4.79564e-10	1.26802	1.11725e-05	-4.79564e-10	1.25135
118402887	chr11:118402887:C:T	1.87415e-16	-1.50708	-4.88941e-10	9.82534e-07	-1.17973	-4.88941e-10
118403134	chr11:118403134:C:T	2.58145e-16	-4.79564e-10	-1.18689	1.00174e-06	-4.79564e-10	-1.16036
118403238	chr11:118403238:G:T	6.88675e-16	-4.79564e-10	-0.205636	2.73253e-06	-4.79564e-10	-0.156877
118403526	chr11:118403526:T:G	8.65108e-17	-2.28014	-4.88941e-10	3.30464e-07	-2.26936	-4.88941e-10
118403677	chr11:118403677:C:G	2.99771e-16	-4.79564e-10	-1.03739	1.10146e-06	-4.79564e-10	-1.06547
118403887	chr11:118403887:T:G	1.78853e-16	-1.55384	-4.88941e-10	9.28888e-07	-1.23587	-4.88941e-10
118404110	chr11:118404110:G:A	1.87867e-16	-4.79564e-10	-1.50467	7.06294e-07	-4.79564e-10	-1.50983
118404383	chr11:118404383:TC:T	3.77658e-16	-0.806417	-4.88941e-10	1.28272e-06	-0.913124	-4.88941e-10
118404397	chr11:118404397:A:G	2.51453e-16	-4.79564e-10	-1.21315	9.45829e-07	-4.79564e-10	-1.2178
118404623	chr11:118404623:C:A	4.83424e-16	-4.79564e-10	-0.559512	1.71994e-06	-4.79564e-10	-0.619817
118405282	chr11:118405282:G:A	7.05637e-17	-1.01369	-1.4702	2.65894e-07	-1.02407	-1.4627
118405531	chr11:118405531:T:C	7.2161e-17	-0.982689	-1.47882	2.71993e-07	-0.993056	-1.47103
118405777	chr11:118405777:G:A	8.09844e-17	-0.941307	-1.40484	3.07426e-07	-0.952718	-1.38891
118406095	chr11:118406095:A:G	1.84859e-16	-1.52081	-4.88941e-10	9.63983e-07	-1.19879	-4.88941e-10
118406560	chr11:118406560:C:G	2.47941e-16	-4.79564e-10	-1.22722	9.26029e-07	-4.79564e-10	-1.23895
118406883	chr11:118406883:C:T	4.38027e-16	-4.79564e-10	-0.658125	1.60007e-06	-4.79564e-10	-0.69206
118407366	chr11:118407366:C:T	2.02763e-16	-4.79564e-10	-1.42837	7.44565e-07	-4.79564e-10	-1.45706
118407761	chr11:118407761:A:G	6.80559e-16	-4.79564e-10	-0.217491	2.56539e-06	-4.79564e-10	-0.219994
118407764	chr11:118407764:T:C	1.7894e-16	-1.55336	-4.88941e-10	9.27249e-07	-1.23764	-4.88941e-10
118408038	chr11:118408038:T:C	6.79133e-16	-4.79564e-10	-0.219589	2.68118e-06	-4.79564e-10	-0.175848
118408283	chr11:118408283:T:G	1.27172e-16	-1.42968	-0.465181	7.37501e-07	-1.06014	-0.406448
118408612	chr11:118408612:A:G	5.68222e-16	-4.79564e-10	-0.397894	2.14313e-06	-4.79564e-10	-0.399835
118409221	chr11:118409221:T:C	9.09865e-17	-1.90301	-0.326684	2.76887e-07	-2.13157	-0.31468
118409714	chr11:118409714:T:G	2.10646e-16	-4.79564e-10	-1.39023	7.78996e-07	-4.79564e-10	-1.41185
118410541	chr11:118410541:C:T	2.65785e-15	-4.79564e-10	1.14487	1.02745e-05	-4.79564e-10	1.16756
118410703	chr11:118410703:A:C	4.78645e-17	-1.81628	-1.05575	1.61502e-07	-1.92097	-1.06437
118411526	chr11:118411526:A:G	2.14548e-17	-2.2364	-1.43806	8.42396e-08	-2.20211	-1.43409
118411936	chr11:118411936:C:T	1.88238e-16	-4.79564e-10	-1.5027	7.06942e-07	-4.79564e-10	-1.50891
118412143	chr11:118412143:G:A	2.23419e-16	-4.79564e-10	-1.33136	8.24057e-07	-4.79564e-10	-1.35562
118412188	chr11:118412188:G:C	1.99481e-16	-4.79564e-10	-1.44469	7.64273e-07	-4.79564e-10	-1.43094
118412370	chr11:118412370:G:A	5.04438e-16	-4.79564e-10	-0.516961	1.77059e-06	-4.79564e-10	-0.590794
118412668	chr11:118412668:G:A	2.02257e-16	-1.43087	-4.88941e-10	1.07533e-06	-1.08948	-4.88941e-10
118413259	chr11:118413259:A:G	1.86723e-16	-4.79564e-10	-1.51078	7.07967e-07	-4.79564e-10	-1.50746
118413690	chr11:118413690:C:A	1.89173e-16	-4.79564e-10	-1.49775	7.2124e-07	-4.79564e-10	-1.48889
118413935	chr11:118413935:C:T	8.01337e-17	-0.846474	-1.51024	3.03632e-07	-0.845156	-1.50889
118414269	chr11:118414269:C:T	2.09116e-17	-2.19129	-1.50881	8.2589e-08	-2.14616	-1.50982
118414654	chr11:118414654:C:T	8.66791e-17	-2.27819	-4.88941e-10	3.26768e-07	-2.28061	-4.88941e-10
118415074	chr11:118415074:A:G	8.33165e-17	-1.90936	-0.4084	2.53008e-07	-2.13768	-0.398756
118415280	chr11:118415280:G:A	1.3113e-16	-0.67906	-1.18516	4.95557e-07	-0.681333	-1.18285
118416389	chr11:118416389:C:T	1.99911e-15	-4.79564e-10	0.860052	7.73247e-06	-4.79564e-10	0.883323
118416853	chr11:118416853:A:G	9.1045e-17	-2.22905	-4.88941e-10	3.34722e-07	-2.25656	-4.88941e-10
118416907	chr11:118416907:A:G	2.10673e-16	-1.3901	-4.88941e-10	1.12697e-06	-1.04257	-4.88941e-10
118419019	chr11:118419019:C:T	2.07495e-16	-1.4053	-4.88941e-10	1.1112e-06	-1.05667	-4.88941e-10
118419454	chr11:118419454:G:A	8.54142e-17	-0.809926	-1.48297	3.25839e-07	-0.802598	-1.48086
118419728	chr11:118419728:A:G	1.98389e-16	-1.45018	-4.88941e-10	1.05438e-06	-1.10915	-4.88941e-10
118419744	chr11:118419744:G:C	8.99036e-17	-2.24167	-4.88941e-10	3.38091e-07	-2.24654	-4.88941e-10
118420974	chr11:118420974:T:C	2.13848e-16	-4.79564e-10	-1.37514	8.04307e-07	-4.79564e-10	-1.37988
118420975	chr11:118420975:G:A	2.13694e-16	-4.79564e-10	-1.37586	8.03732e-07	-4.79564e-10	-1.38059
118420980	chr11:118420980:T:C	2.13861e-16	-4.79564e-10	-1.37508	8.0431e-07	-4.79564e-10	-1.37988
118421029	chr11:118421029:C:T	1.87245e-16	-4.79564e-10	-1.50799	7.07317e-07	-4.79564e-10	-1.50838
118424286	chr11:118424286:T:C	1.00183e-16	-2.13341	-4.88941e-10	3.78649e-07	-2.13325	-4.88941e-10
118424402	chr11:118424402:T:C	3.14413e-17	-2.0667	-1.22559	1.05618e-07	-2.15429	-1.25575
118425292	chr11:118425292:T:C	1.16551e-16	-0.789367	-1.19271	4.33953e-07	-0.804284	-1.19264
118425469	chr11:118425469:G:A	1.97358e-16	-1.45539	-4.88941e-10	1.04486e-06	-1.11822	-4.88941e-10
118425943	chr11:118425943:G:A	2.38707e-16	-1.26517	-4.88941e-10	7.03316e-07	-1.51405	-4.88941e-10
118425951	chr11:118425951:T:C	2.26097e-16	-4.79564e-10	-1.31944	8.92312e-07	-4.79564e-10	-1.27604
118426176	chr11:118426176:G:T	2.37254e-16	-4.79564e-10	-1.27127	8.94434e-07	-4.79564e-10	-1.27367
118426332	chr11:118426332:C:T	1.64266e-16	-1.63892	-4.88941e-10	6.01375e-07	-1.67064	-4.88941e-10
118426676	chr11:118426676:A:G	1.16691e-16	-0.480884	-1.49999	4.24419e-07	-0.521034	-1.4981
118426904	chr11:118426904:C:T	5.84308e-16	-4.79564e-10	-0.369977	2.2644e-06	-4.79564e-10	-0.344793
118427955	chr11:118427955:C:T	2.12294e-15	-4.79564e-10	0.920154	8.28932e-06	-4.79564e-10	0.952863
118428096	chr11:118428096:A:C	5.46353e-16	-4.79564e-10	-0.437141	2.03266e-06	-4.79564e-10	-0.452762
118428644	chr11:118428644:G:A	9.9191e-17	-2.14336	-4.88941e-10	4.02027e-07	-2.07334	-4.88941e-10
118429271	chr11:118429271:G:A	8.64559e-17	-2.28077	-4.88941e-10	3.28877e-07	-2.27418	-4.88941e-10
118429394	chr11:118429394:T:TA	3.71477e-16	-0.822918	-4.88941e-10	1.15454e-06	-1.0184	-4.88941e-10
118429525	chr11:118429525:A:G	9.00961e-17	-0.729788	-1.50974	3.40701e-07	-0.730104	-1.50875
118429566	chr11:118429566:A:C	2.20243e-15	-4.79564e-10	0.956909	8.85986e-06	-4.79564e-10	1.01943
118429706	chr11:118429706:C:G	5.60076e-16	-0.412333	-4.88941e-10	1.82665e-06	-0.559622	-4.88941e-10
118430035	chr11:118430035:G:A	4.16821e-16	-4.79564e-10	-0.707749	1.53215e-06	-4.79564e-10	-0.735435
118430168	chr11:118430168:G:A	1.9484e-16	-4.79564e-10	-1.46823	7.40523e-07	-4.79564e-10	-1.4625
118430195	chr11:118430195:G:A	5.9223e-16	-4.79564e-10	-0.356511	2.18543e-06	-4.79564e-10	-0.380292
118430417	chr11:118430417:C:T	1.93265e-16	-4.79564e-10	-1.47634	7.1583e-07	-4.79564e-10	-1.49642
118430651	chr11:118430651:C:T	2.0508e-16	-4.79564e-10	-1.417	7.95656e-07	-4.79564e-10	-1.39069
118431250	chr11:118431250:G:T	1.05449e-16	-2.08218	-4.88941e-10	4.50646e-07	-1.95918	-4.88941e-10
118431405	chr11:118431405:A:C	6.99935e-16	-4.79564e-10	-0.189419	2.81358e-06	-4.79564e-10	-0.127649
118431597	chr11:118431597:G:A	1.95241e-16	-4.79564e-10	-1.46617	7.43381e-07	-4.79564e-10	-1.45865
118431631	chr11:118431631:A:G	2.32499e-16	-4.79564e-10	-1.29152	8.57489e-07	-4.79564e-10	-1.31585
118431972	chr11:118431972:T:TC	2.14386e-16	-4.79564e-10	-1.37263	8.32347e-07	-4.79564e-10	-1.34561
118432153	chr11:118432153:A:G	5.22539e-16	-4.79564e-10	-0.481706	1.99619e-06	-4.79564e-10	-0.470863
118432467	chr11:118432467:T:C	2.14285e-16	-1.3731	-4.88941e-10	1.14402e-06	-1.02756	-4.88941e-10
118432485	chr11:118432485:T:C	2.09194e-16	-1.39715	-4.88941e-10	1.11144e-06	-1.05645	-4.88941e-10
118432762	chr11:118432762:TG:T	7.36335e-16	-4.79564e-10	-0.13872	2.96423e-06	-4.79564e-10	-0.0754863
118433107	chr11:118433107:C:A	8.93333e-17	-0.769639	-1.47839	3.56316e-07	-0.744634	-1.44941
118433811	chr11:118433811:G:A	1.99546e-16	-4.79564e-10	-1.44436	7.72289e-07	-4.79564e-10	-1.4205
118434793	chr11:118434793:T:C	2.34451e-16	-4.79564e-10	-1.28316	8.44602e-07	-4.79564e-10	-1.33099
118436165	chr11:118436165:C:T	2.30246e-16	-4.79564e-10	-1.30126	9.0846e-07	-4.79564e-10	-1.25811
118436601	chr11:118436601:C:G	2.02283e-16	-1.43074	-4.88941e-10	4.87856e-07	-1.87984	-4.88941e-10
118436670	chr11:118436670:C:T	8.83117e-17	-2.25953	-4.88941e-10	3.2984e-07	-2.27125	-4.88941e-10
118437370	chr11:118437370:CCTCTCGGGCGT:C	2.5805e-17	-2.25348	-1.23635	9.51102e-08	-2.27117	-1.24365
118437784	chr11:118437784:C:T	3.1471e-16	-0.988755	-4.88941e-10	1.77589e-06	-0.587806	-4.88941e-10
118439401	chr11:118439401:C:T	2.02757e-16	-4.79564e-10	-1.4284	7.65539e-07	-4.79564e-10	-1.42928
118440195	chr11:118440195:A:G	1.8714e-16	-4.79564e-10	-1.50855	7.12422e-07	-4.79564e-10	-1.50119
118440595	chr11:118440595:G:T	2.29352e-16	-4.79564e-10	-1.30515	8.47377e-07	-4.79564e-10	-1.32772
118441154	chr11:118441154:A:G	4.8925e-16	-0.547532	-4.88941e-10	2.97731e-06	-0.0710836	-4.88941e-10
118441275	chr11:118441275:G:A	5.80326e-16	-4.79564e-10	-0.376815	2.08345e-06	-4.79564e-10	-0.42808
118441395	chr11:118441395:A:G	2.0453e-16	-4.79564e-10	-1.41969	7.79141e-07	-4.79564e-10	-1.41167
118441401	chr11:118441401:T:C	3.04418e-16	-0.027937	-0.994068	1.13017e-06	0.0326122	-1.07235
118442155	chr11:118442155:A:G	1.28688e-16	-2.09331	0.210292	6.10821e-07	-1.91746	0.262407
118443655	chr11:118443655:AAG:A	9.03712e-17	-2.23648	-4.88941e-10	3.28365e-07	-2.27574	-4.88941e-10
118444134	chr11:118444134:C:T	2.11767e-16	-1.38492	-4.88941e-10	1.08188e-06	-1.0834	-4.88941e-10
118445016	chr11:118445016:A:G	3.97182e-17	-1.88325	-1.17534	1.31013e-07	-2.04243	-1.15214
118445291	chr11:118445291:G:A	2.23629e-16	-1.33042	-4.88941e-10	1.1549e-06	-1.01809	-4.88941e-10
118445763	chr11:118445763:G:A	6.64175e-16	0.762798	-1.00466	2.12329e-06	0.618521	-1.02766
118445883	chr11:118445883:AT:A	2.7081e-16	-4.79564e-10	-1.13899	1.02401e-06	-4.79564e-10	-1.13838
118446019	chr11:118446019:A:G	2.04401e-16	-4.79564e-10	-1.42032	7.69077e-07	-4.79564e-10	-1.42467
118446245	chr11:118446245:G:A	9.09042e-15	3.29859	-0.924022	2.11914e-05	2.77843	-0.886943
118446412	chr11:118446412:A:G	7.47846e-16	-4.79564e-10	-0.123209	2.99938e-06	-4.79564e-10	-0.0636984
118446991	chr11:118446991:T:G	2.04395e-16	-4.79564e-10	-1.42035	7.69379e-07	-4.79564e-10	-1.42428
118447192	chr11:118447192:C:T	9.3171e-17	-0.841843	-1.36413	2.17251e-07	-1.3556	-1.33321
118447223	chr11:118447223:GTGTC:ATGTC	1.18915e-15	1.35594	-1.01535	3.73686e-06	1.19298	-1.03684
118447464	chr11:118447464:G:T	1.87278e-16	-4.79564e-10	-1.50781	7.06015e-07	-4.79564e-10	-1.51022
118448179	chr11:118448179:A:T	2.18112e-15	-4.79564e-10	0.94719	7.68738e-06	-4.79564e-10	0.877475
118448747	chr11:118448747:G:A	5.34055e-16	-4.79564e-10	-0.459907	2.12302e-06	-4.79564e-10	-0.409267
118448941	chr11:118448941:TCATA:T	8.93502e-17	-2.24784	-4.88941e-10	3.28642e-07	-2.27489	-4.88941e-10
118449303	chr11:118449303:ATACCAGCAC:A	2.53227e-16	-1.20612	-4.88941e-10	1.3351e-06	-0.8731	-4.88941e-10
118449782	chr11:118449782:T:C	1.88335e-16	-4.79564e-10	-1.50218	7.19504e-07	-4.79564e-10	-1.4913
118449838	chr11:118449838:G:A	6.05205e-16	1.1353	-1.47014	1.5322e-06	0.731251	-1.46665
118449981	chr11:118449981:A:G	4.37962e-16	-4.79564e-10	-0.658274	1.58825e-06	-4.79564e-10	-0.699473
118450380	chr11:118450380:G:A	2.42873e-16	-4.79564e-10	-1.24787	8.37172e-07	-4.79564e-10	-1.33983
118451692	chr11:118451692:C:T	5.91852e-16	-4.79564e-10	-0.357149	2.34862e-06	-4.79564e-10	-0.308276
118451712	chr11:118451712:G:A	1.87918e-16	-4.79564e-10	-1.5044	7.06438e-07	-4.79564e-10	-1.50962
118452209	chr11:118452209:A:C	9.37442e-17	-2.19984	-4.88941e-10	3.37331e-07	-2.2488	-4.88941e-10
118452865	chr11:118452865:C:T	2.24169e-16	-4.79564e-10	-1.32801	8.45347e-07	-4.79564e-10	-1.33011
118453095	chr11:118453095:C:A	2.05585e-16	-4.79564e-10	-1.41455	7.74043e-07	-4.79564e-10	-1.41823
118453477	chr11:118453477:C:T	2.15091e-15	-4.79564e-10	0.933241	7.58085e-06	-4.79564e-10	0.863521
118455224	chr11:118455224:T:C	2.05441e-16	-4.79564e-10	-1.41525	7.73546e-07	-4.79564e-10	-1.41888
118455362	chr11:118455362:T:C	2.43024e-16	-4.79564e-10	-1.24724	9.65482e-07	-4.79564e-10	-1.19723
118455503	chr11:118455503:G:A	1.35093e-16	-1.83444	-4.88941e-10	5.21045e-07	-1.81402	-4.88941e-10
118455676	chr11:118455676:T:A	2.1676e-16	-4.79564e-10	-1.36161	8.16522e-07	-4.79564e-10	-1.36481
118455730	chr11:118455730:C:T	2.30037e-16	-1.30217	-4.88941e-10	1.19455e-06	-0.984333	-4.88941e-10
118456606	chr11:118456606:A:G	2.04605e-14	3.05338	0.132467	4.82313e-05	2.53188	0.182027
118457229	chr11:118457229:A:G	2.56155e-16	-4.79564e-10	-1.19462	9.25118e-07	-4.79564e-10	-1.23994
118459715	chr11:118459715:G:A	1.87085e-16	-4.79564e-10	-1.50884	7.09073e-07	-4.79564e-10	-1.5059
118460133	chr11:118460133:A:G	1.87538e-16	-4.79564e-10	-1.50643	7.15199e-07	-4.79564e-10	-1.4973
118460436	chr11:118460436:AC:A	3.43742e-16	-0.900515	-4.88941e-10	6.62858e-07	-1.5733	-4.88941e-10
118460440	chr11:118460440:G:A	2.78113e-16	-4.79564e-10	-1.11238	1.05609e-06	-4.79564e-10	-1.10753
118461802	chr11:118461802:A:G	1.92334e-16	-4.79564e-10	-1.48117	7.33752e-07	-4.79564e-10	-1.47169
118462022	chr11:118462022:T:C	2.02407e-16	-4.79564e-10	-1.43012	7.77692e-07	-4.79564e-10	-1.41353
118462795	chr11:118462795:T:C	1.67017e-16	-0.349932	-1.27238	1.04293e-06	0.116396	-1.23646
118462822	chr11:118462822:A:G	2.59627e-16	-1.18116	-4.88941e-10	1.37766e-06	-0.841716	-4.88941e-10
118462831	chr11:118462831:G:A	1.90918e-16	-4.79564e-10	-1.48856	7.27571e-07	-4.79564e-10	-1.48015
118463137	chr11:118463137:A:T	3.1178e-15	1.23078	0.0736944	8.61595e-06	0.84656	0.14495
118464432	chr11:118464432:G:A	3.01299e-16	-1.0323	-4.88941e-10	1.62948e-06	-0.673843	-4.88941e-10
118464846	chr11:118464846:A:G	1.09193e-15	-4.79564e-10	0.255294	4.45498e-06	-4.79564e-10	0.331917
118465212	chr11:118465212:A:G	8.22348e-17	-0.975965	-1.35486	1.90274e-07	-1.48075	-1.34064
118466288	chr11:118466288:C:A	7.46516e-15	2.28747	-0.109875	1.81346e-05	1.82396	-0.0882398
118466858	chr11:118466858:G:A	1.89238e-16	-4.79564e-10	-1.4974	7.09972e-07	-4.79564e-10	-1.50463
118467352	chr11:118467352:G:A	8.71839e-17	-2.27239	-4.88941e-10	3.28007e-07	-2.27683	-4.88941e-10
118469083	chr11:118469083:T:C	3.8124e-16	-4.79564e-10	-0.796976	1.52223e-06	-4.79564e-10	-0.741927
118469331	chr11:118469331:G:GTA	2.06775e-16	-4.79564e-10	-1.40878	7.78349e-07	-4.79564e-10	-1.41269
118470161	chr11:118470161:T:C	2.7317e-15	-4.79564e-10	1.17227	9.6133e-06	-4.79564e-10	1.10104
118470497	chr11:118470497:G:A	9.84068e-17	-1.15923	-0.992063	2.49426e-07	-1.6246	-0.926101
118470805	chr11:118470805:A:G	1.96435e-16	-4.79564e-10	-1.46008	7.42468e-07	-4.79564e-10	-1.45988
118470837	chr11:118470837:G:C	2.35713e-16	-4.79564e-10	-1.27779	9.2723e-07	-4.79564e-10	-1.23766
118470934	chr11:118470934:T:C	7.97481e-17	-0.851952	-1.50958	4.47162e-07	-0.456074	-1.51087
118471070	chr11:118471070:G:A	1.04516e-16	-1.1727	-0.918368	2.67294e-07	-1.63234	-0.849172
118471206	chr11:118471206:A:G	7.97875e-17	-1.03919	-1.32185	1.93055e-07	-1.53007	-1.27682
118474402	chr11:118474402:T:A	2.12745e-16	-4.79564e-10	-1.38031	7.87303e-07	-4.79564e-10	-1.40125
118474698	chr11:118474698:A:G	1.87856e-16	-4.79564e-10	-1.50473	7.12459e-07	-4.79564e-10	-1.50114
118474961	chr11:118474961:C:A	1.90088e-16	-4.79564e-10	-1.49292	7.11198e-07	-4.79564e-10	-1.50291
118475181	chr11:118475181:C:T	4.24386e-16	-4.79564e-10	-0.689764	1.52053e-06	-4.79564e-10	-0.743048
118475440	chr11:118475440:C:T	1.93038e-16	-4.79564e-10	-1.47752	7.19223e-07	-4.79564e-10	-1.49169
118475580	chr11:118475580:A:G	2.35122e-16	-4.79564e-10	-1.2803	8.42831e-07	-4.79564e-10	-1.33309
118475710	chr11:118475710:G:A	4.24832e-16	-4.79564e-10	-0.688712	1.57318e-06	-4.79564e-10	-0.709008
118475884	chr11:118475884:A:G	3.06659e-16	-1.01467	-4.88941e-10	1.65705e-06	-0.657069	-4.88941e-10
118476148	chr11:118476148:A:G	1.56145e-16	-0.636206	-1.05341	3.59053e-07	-1.22351	-0.962878
118476305	chr11:118476305:T:C	1.12995e-16	-2.01306	-4.88941e-10	4.04611e-07	-2.06694	-4.88941e-10
118477669	chr11:118477669:G:A	7.95867e-16	-0.0609743	-4.88941e-10	2.804e-06	-0.131058	-4.88941e-10
118478496	chr11:118478496:C:T	8.64548e-17	-2.28078	-4.88941e-10	3.2691e-07	-2.28018	-4.88941e-10
118478532	chr11:118478532:C:T	6.08319e-17	-1.12924	-1.50305	3.43782e-07	-0.721137	-1.50871
118480713	chr11:118480713:G:T	1.87409e-16	-4.79564e-10	-1.50711	7.05969e-07	-4.79564e-10	-1.51029
118483743	chr11:118483743:G:A	2.89257e-16	-1.07309	-4.88941e-10	1.55954e-06	-0.717715	-4.88941e-10
118484334	chr11:118484334:A:G	3.39823e-16	-4.79564e-10	-0.911982	1.25279e-06	-4.79564e-10	-0.936732
118484927	chr11:118484927:A:C	2.76408e-16	-1.11853	-4.88941e-10	1.4719e-06	-0.775551	-4.88941e-10
118485910	chr11:118485910:G:A	1.98523e-16	-4.79564e-10	-1.4495	7.55323e-07	-4.79564e-10	-1.44271
118485939	chr11:118485939:C:T	1.98902e-16	-4.79564e-10	-1.4476	7.58875e-07	-4.79564e-10	-1.43802
118485951	chr11:118485951:C:T	4.71582e-16	-4.79564e-10	-0.584313	1.74449e-06	-4.79564e-10	-0.605642
118485996	chr11:118485996:C:T	9.92292e-17	-2.14297	-4.88941e-10	3.62448e-07	-2.17698	-4.88941e-10
118486899	chr11:118486899:T:A	4.11859e-16	0.601494	-1.32122	4.07415e-07	-0.795383	-1.26464
118487353	chr11:118487353:T:A	2.78515e-17	-2.24412	-1.1694	9.76825e-08	-2.2803	-1.20784
118487437	chr11:118487437:T:C	3.18675e-16	-0.976235	-4.88941e-10	1.75428e-06	-0.600046	-4.88941e-10
118487789	chr11:118487789:T:C	6.64988e-16	-4.79564e-10	-0.240636	2.75534e-06	-4.79564e-10	-0.148565
118488446	chr11:118488446:G:A	7.26297e-15	3.09035	-0.940215	7.50308e-06	1.77607	-0.922863
118488452	chr11:118488452:A:G	1.87515e-16	-4.79564e-10	-1.50655	7.1337e-07	-4.79564e-10	-1.49986
118490430	chr11:118490430:G:A	8.64774e-16	-4.79564e-10	0.0220619	3.18079e-06	-4.79564e-10	-0.00497673
118490756	chr11:118490756:A:G	6.9122e-16	-4.79564e-10	-0.201947	2.54944e-06	-4.79564e-10	-0.22623
118490757	chr11:118490757:G:A	3.08148e-16	-1.00983	-4.88941e-10	1.69997e-06	-0.631494	-4.88941e-10
118491019	chr11:118491019:G:A	5.08194e-16	-4.79564e-10	-0.509542	1.94391e-06	-4.79564e-10	-0.497406
118491699	chr11:118491699:T:C	2.42401e-16	0.260662	-1.51047	2.5218e-07	-1.03087	-1.50885
118492154	chr11:118492154:T:C	7.66153e-15	3.4464	-1.24283	7.38464e-06	2.09128	-1.25399
118492492	chr11:118492492:A:G	2.88588e-16	-4.79564e-10	-1.07541	1.08723e-06	-4.79564e-10	-1.07847
118492703	chr11:118492703:G:A	2.01152e-16	-4.79564e-10	-1.43635	7.51723e-07	-4.79564e-10	-1.44749
118492854	chr11:118492854:C:T	6.74801e-16	-4.79564e-10	-0.225988	2.55904e-06	-4.79564e-10	-0.222474
118493688	chr11:118493688:C:T	1.0665e-16	-2.07085	-4.88941e-10	4.32772e-07	-1.99965	-4.88941e-10
118494495	chr11:118494495:G:C	2.46874e-15	1.07106	-4.88941e-10	5.28354e-06	0.502492	-4.88941e-10
118494613	chr11:118494613:A:G	1.981e-16	-4.79564e-10	-1.45164	7.69461e-07	-4.79564e-10	-1.42417
118494894	chr11:118494894:G:A	7.34591e-16	-4.79564e-10	-0.141092	2.7787e-06	-4.79564e-10	-0.140121
118494949	chr11:118494949:C:T	8.70001e-17	-2.2745	-4.88941e-10	3.287e-07	-2.27471	-4.88941e-10
118495034	chr11:118495034:G:A	4.78378e-16	-4.79564e-10	-0.570004	1.71625e-06	-4.79564e-10	-0.621963
118495105	chr11:118495105:A:G	2.49657e-16	-4.79564e-10	-1.22032	9.64478e-07	-4.79564e-10	-1.19827
118495168	chr11:118495168:T:A	4.94507e-17	-1.34591	-1.49352	2.55094e-07	-1.0531	-1.47513
118495241	chr11:118495241:C:T	8.5995e-15	3.07062	-0.751565	8.80759e-06	1.76866	-0.755149
118495409	chr11:118495409:C:T	1.98862e-16	-4.79564e-10	-1.44779	7.58179e-07	-4.79564e-10	-1.43894
118495604	chr11:118495604:T:C	2.00194e-15	-4.79564e-10	0.861467	6.78244e-06	-4.79564e-10	0.752232
118496954	chr11:118496954:A:T	2.86124e-16	-1.08398	-4.88941e-10	1.57105e-06	-0.710362	-4.88941e-10
118497061	chr11:118497061:A:G	5.05387e-16	-0.515081	-4.88941e-10	1.01215e-06	-1.15003	-4.88941e-10
118498107	chr11:118498107:T:G	2.84828e-16	-1.08852	-4.88941e-10	1.56124e-06	-0.716625	-4.88941e-10
118498600	chr11:118498600:A:G	9.3611e-16	-4.79564e-10	0.101327	3.91389e-06	-4.79564e-10	0.202427
118500310	chr11:118500310:G:C	3.57995e-16	-0.859886	-4.88941e-10	2.0064e-06	-0.465762	-4.88941e-10
118501071	chr11:118501071:C:T	1.87521e-16	-4.79564e-10	-1.50652	7.08244e-07	-4.79564e-10	-1.50707
118502208	chr11:118502208:G:A	3.94069e-16	-0.76388	-4.88941e-10	2.24195e-06	-0.354758	-4.88941e-10
118502259	chr11:118502259:G:T	3.22858e-16	-4.79564e-10	-0.963193	1.24832e-06	-4.79564e-10	-0.940307
118503146	chr11:118503146:C:T	8.19472e-16	-0.403804	0.372059	5.84766e-06	0.102966	0.50097
118503581	chr11:118503581:A:G	2.54182e-16	-4.79564e-10	-1.20236	9.68756e-07	-4.79564e-10	-1.19385
118504853	chr11:118504853:T:A	1.89374e-16	-4.79564e-10	-1.49668	7.42596e-07	-4.79564e-10	-1.45971
118506101	chr11:118506101:G:A	2.40789e-16	-4.79564e-10	-1.25648	9.21171e-07	-4.79564e-10	-1.24421
118506808	chr11:118506808:G:A	1.9364e-16	-1.0506	-0.423809	1.23609e-06	-0.670948	-0.279206
118508069	chr11:118508069:A:C	4.22502e-16	-4.79564e-10	-0.694212	1.61479e-06	-4.79564e-10	-0.682903
118508357	chr11:118508357:A:G	3.86272e-16	-4.79564e-10	-0.783863	1.48121e-06	-4.79564e-10	-0.769243
118509034	chr11:118509034:T:G	1.90287e-16	-4.79564e-10	-1.49187	7.17266e-07	-4.79564e-10	-1.49441
118509303	chr11:118509303:A:AAG	1.9019e-16	-4.79564e-10	-1.49238	7.16922e-07	-4.79564e-10	-1.49489
118509342	chr11:118509342:G:GGA	7.94557e-16	-4.79564e-10	-0.0626211	3.1469e-06	-4.79564e-10	-0.0156881
118510303	chr11:118510303:C:T	1.40685e-16	-1.79388	-4.88941e-10	4.66597e-07	-1.9244	-4.88941e-10
118510354	chr11:118510354:C:T	1.95844e-16	-0.885082	-0.578005	1.09606e-06	-0.488601	-0.581778
118511612	chr11:118511612:A:G	8.78752e-17	-0.82552	-1.43897	5.11779e-07	-0.411112	-1.42085
118511666	chr11:118511666:G:A	2.23703e-16	-4.79564e-10	-1.33009	8.53876e-07	-4.79564e-10	-1.32007
118512089	chr11:118512089:G:A	2.5999e-16	-4.79564e-10	-1.17976	9.45432e-07	-4.79564e-10	-1.21822
118512858	chr11:118512858:T:G	4.5389e-16	-4.79564e-10	-0.622552	1.75759e-06	-4.79564e-10	-0.598163
118513430	chr11:118513430:T:C	1.20905e-16	-1.9454	-4.88941e-10	4.57551e-07	-1.94397	-4.88941e-10
118514096	chr11:118514096:A:G	4.97868e-17	-1.34876	-1.4839	2.78247e-07	-0.946167	-1.49518
118514435	chr11:118514435:T:G	1.33597e-15	-4.79564e-10	0.457004	4.85071e-06	-4.79564e-10	0.417021
118514534	chr11:118514534:A:G	6.53717e-16	-0.257731	-4.88941e-10	8.96152e-07	-1.27175	-4.88941e-10
118514789	chr11:118514789:A:G	2.00288e-16	-4.79564e-10	-1.44065	7.63404e-07	-4.79564e-10	-1.43207
118514976	chr11:118514976:T:C	5.38376e-17	-1.24481	-1.50962	3.10013e-07	-0.822296	-1.51095
118515969	chr11:118515969:C:T	1.96903e-16	-4.79564e-10	-1.4577	7.27203e-07	-4.79564e-10	-1.48066
118516121	chr11:118516121:T:G	1.00033e-15	-4.79564e-10	0.167674	4.25957e-06	-4.79564e-10	0.287062
118516247	chr11:118516247:G:A	1.40947e-16	-1.79202	-4.88941e-10	5.91981e-07	-1.68639	-4.88941e-10
118516290	chr11:118516290:T:C	4.1445e-16	-4.79564e-10	-0.713454	1.36897e-06	-4.79564e-10	-0.848043
118517177	chr11:118517177:C:T	3.74145e-16	-0.815762	-4.88941e-10	2.13293e-06	-0.404607	-4.88941e-10
118517784	chr11:118517784:G:A	1.98836e-16	-4.79564e-10	-1.44792	7.62233e-07	-4.79564e-10	-1.43361
118518725	chr11:118518725:C:T	2.87629e-16	-1.07873	-4.88941e-10	1.58834e-06	-0.699415	-4.88941e-10
118518848	chr11:118518848:C:T	4.22087e-16	-4.79564e-10	-0.695194	1.61881e-06	-4.79564e-10	-0.680414
118518941	chr11:118518941:TGGTGGCGGCGCCCGTAGTCCCAGCTACTCGGGAGGCTGAGGTAGGAGAATGGCGTGAACCCG:T	5.04988e-16	-4.79564e-10	-0.515871	1.92467e-06	-4.79564e-10	-0.507353
118518983	chr11:118518983:T:C	2.9943e-16	-1.03852	-4.88941e-10	1.73138e-06	-0.613186	-4.88941e-10
118519367	chr11:118519367:A:C	5.69937e-17	-1.19155	-1.50591	3.30889e-07	-0.758344	-1.50973
118520594	chr11:118520594:T:G	2.01753e-16	-4.79564e-10	-1.43336	7.79701e-07	-4.79564e-10	-1.41095
118520687	chr11:118520687:C:T	3.99255e-16	-4.79564e-10	-0.750804	1.4799e-06	-4.79564e-10	-0.77013
118520965	chr11:118520965:C:T	3.7219e-16	-4.79564e-10	-0.821001	1.48618e-06	-4.79564e-10	-0.765893
118521493	chr11:118521493:A:G	6.86685e-15	-4.79564e-10	2.09405	2.22966e-05	-4.79564e-10	1.94233
118521851	chr11:118521851:G:A	9.23902e-17	-2.21439	-4.88941e-10	3.27889e-07	-2.27719	-4.88941e-10
118522681	chr11:118522681:A:G	3.0052e-15	2.60866	-1.34097	3.2535e-06	1.37267	-1.35504
118522708	chr11:118522708:G:A	3.41445e-16	-4.79564e-10	-0.907219	1.2623e-06	-4.79564e-10	-0.929171
118522841	chr11:118522841:C:T	1.59063e-16	-1.67111	-4.88941e-10	5.28101e-07	-1.80057	-4.88941e-10
118523141	chr11:118523141:G:T	5.28616e-16	-0.749303	0.279159	3.56521e-06	-0.346606	0.455724
118524223	chr11:118524223:C:T	2.1878e-16	-4.79564e-10	-1.35234	8.32762e-07	-4.79564e-10	-1.34511
118524909	chr11:118524909:A:G	2.47111e-16	-4.79564e-10	-1.23057	9.16869e-07	-4.79564e-10	-1.2489
118526163	chr11:118526163:G:A	4.10823e-16	-4.79564e-10	-0.722243	1.32817e-06	-4.79564e-10	-0.878302
118528136	chr11:118528136:C:T	2.00143e-16	-4.79564e-10	-1.44137	7.60292e-07	-4.79564e-10	-1.43616
118528385	chr11:118528385:A:G	2.68127e-15	1.15364	-4.88941e-10	6.51223e-06	0.711577	-4.88941e-10
118528574	chr11:118528574:G:A	2.42856e-16	-1.24794	-4.88941e-10	7.76777e-07	-1.41471	-4.88941e-10
118528756	chr11:118528756:G:A	3.38392e-16	-4.79564e-10	-0.916199	1.26011e-06	-4.79564e-10	-0.930907
118528787	chr11:118528787:G:A	3.50947e-16	-4.79564e-10	-0.87977	1.31134e-06	-4.79564e-10	-0.891055
118528945	chr11:118528945:A:G	6.16212e-16	-4.79564e-10	-0.316815	1.96159e-06	-4.79564e-10	-0.488349
118529698	chr11:118529698:C:T	1.95345e-16	-4.79564e-10	-1.46564	7.56098e-07	-4.79564e-10	-1.44169
118529818	chr11:118529818:G:A	3.80775e-15	-4.79564e-10	1.50439	1.40291e-05	-4.79564e-10	1.47903
118530021	chr11:118530021:A:C	5.59327e-16	-4.79564e-10	-0.413672	1.94058e-06	-4.79564e-10	-0.499118
118530072	chr11:118530072:T:C	2.39891e-16	-4.79564e-10	-1.26022	9.1618e-07	-4.79564e-10	-1.24965
118530329	chr11:118530329:A:G	2.18561e-16	-4.79564e-10	-1.35334	8.93529e-07	-4.79564e-10	-1.27468
118531330	chr11:118531330:A:T	1.88099e-16	-4.79564e-10	-1.50344	7.0917e-07	-4.79564e-10	-1.50577
118531789	chr11:118531789:G:T	1.65778e-15	-4.79564e-10	0.672829	6.92279e-06	-4.79564e-10	0.772714
118531918	chr11:118531918:C:A	9.27052e-17	-2.21098	-4.88941e-10	3.38648e-07	-2.2449	-4.88941e-10
118532247	chr11:118532247:G:T	2.35351e-15	1.02326	-4.88941e-10	1.94996e-05	1.80829	-4.88941e-10
118532490	chr11:118532490:T:G	3.79579e-17	-2.23699	-0.866935	1.44013e-07	-2.18317	-0.916785
118534089	chr11:118534089:G:A	4.45655e-16	0.804894	-1.44575	7.65019e-07	0.0176309	-1.44759
118534195	chr11:118534195:T:C	2.4157e-16	-4.79564e-10	-1.25325	8.68914e-07	-4.79564e-10	-1.30262
118534353	chr11:118534353:A:G	4.70322e-15	0.437599	1.278	5.93315e-06	-0.80812	1.42657
118534590	chr11:118534590:G:A	1.87102e-15	0.865911	-0.0720802	2.11842e-06	-0.416357	0.00492328
118534722	chr11:118534722:C:T	1.35841e-15	0.729928	-0.256263	1.54387e-06	-0.533377	-0.194433
118534723	chr11:118534723:A:G	1.25569e-15	0.770459	-0.375421	1.4189e-06	-0.498405	-0.31382
118534738	chr11:118534738:T:C	1.20439e-15	0.378008	-0.0246836	1.57538e-06	-0.79722	0.089609
118534739	chr11:118534739:G:A	2.55578e-16	-4.79564e-10	-1.19688	9.07218e-07	-4.79564e-10	-1.25948
118534926	chr11:118534926:A:G	1.10409e-15	0.68657	-0.420195	1.26606e-06	-0.569504	-0.356693
118534985	chr11:118534985:G:A	7.80479e-16	-0.0804982	-4.88941e-10	2.64186e-06	-0.190621	-4.88941e-10
118535120	chr11:118535120:G:A	1.17091e-15	0.600395	-0.275266	1.39706e-06	-0.627573	-0.200159
118536355	chr11:118536355:A:G	3.23369e-15	0.93317	0.407804	3.7755e-06	-0.374033	0.540461
118536499	chr11:118536499:A:G	4.15993e-16	-4.79564e-10	-0.709736	1.52477e-06	-4.79564e-10	-0.740262
118537115	chr11:118537115:T:C	2.21704e-15	-4.79564e-10	0.963525	1.0144e-05	-4.79564e-10	1.15478
118537278	chr11:118537278:T:C	7.63605e-16	-4.79564e-10	-0.102355	2.52769e-06	-4.79564e-10	-0.2348
118537318	chr11:118537318:A:G	2.4385e-15	0.797788	0.260945	2.88912e-06	-0.487705	0.386552
118537624	chr11:118537624:A:AT	2.93202e-15	0.928141	0.314898	3.39052e-06	-0.382727	0.441605
118537633	chr11:118537633:T:C	6.91688e-16	-4.79564e-10	-0.201271	2.29818e-06	-4.79564e-10	-0.329986
118537756	chr11:118537756:C:T	3.14821e-15	0.959689	0.354494	3.6317e-06	-0.359414	0.487009
118537938	chr11:118537938:C:T	4.67406e-16	-4.79564e-10	-0.593208	1.96045e-06	-4.79564e-10	-0.488929
118538178	chr11:118538178:G:A	1.18557e-15	0.727064	-0.389487	1.4489e-06	-0.535734	-0.255566
118538659	chr11:118538659:G:A	2.76121e-15	1.00441	0.178604	3.13861e-06	-0.324484	0.306159
118538821	chr11:118538821:G:A	1.95162e-15	0.74783	0.0881796	2.34247e-06	-0.521938	0.211039
118538824	chr11:118538824:A:G	1.55986e-15	0.595822	0.0161237	1.89353e-06	-0.654653	0.130992
118538868	chr11:118538868:G:A	2.01843e-15	0.839106	0.0305647	2.3658e-06	-0.452757	0.15177
118539753	chr11:118539753:A:G	2.2235e-15	0.819494	0.146935	2.6212e-06	-0.466813	0.26834
118539773	chr11:118539773:T:C	2.37631e-15	0.891722	0.141177	2.76043e-06	-0.412644	0.265925
118539830	chr11:118539830:A:G	2.0374e-15	0.781082	0.0979428	2.43219e-06	-0.495992	0.222678
118540096	chr11:118540096:G:A	2.47983e-16	-4.79564e-10	-1.22704	9.22702e-07	-4.79564e-10	-1.24255
118540195	chr11:118540195:C:T	2.09379e-16	-4.79564e-10	-1.39626	7.9959e-07	-4.79564e-10	-1.38576
118540833	chr11:118540833:C:T	2.02139e-16	-4.79564e-10	-1.43145	7.64241e-07	-4.79564e-10	-1.43098
118540926	chr11:118540926:G:C	2.01256e-16	-4.79564e-10	-1.43583	7.65285e-07	-4.79564e-10	-1.42961
118540998	chr11:118540998:G:T	1.01328e-15	0.677413	-0.496872	1.18674e-06	-0.568285	-0.422607
118541581	chr11:118541581:A:T	2.41865e-15	1.02197	0.0285917	2.7747e-06	-0.295801	0.154239
118542188	chr11:118542188:G:T	2.07401e-16	-4.79564e-10	-1.40575	8.34556e-07	-4.79564e-10	-1.34296
118542403	chr11:118542403:T:C	8.11137e-16	-4.79564e-10	-0.0419683	3.04924e-06	-4.79564e-10	-0.0472136
118542613	chr11:118542613:T:A	1.97359e-16	-4.79564e-10	-1.45538	7.43438e-07	-4.79564e-10	-1.45857
118542729	chr11:118542729:A:G	2.89043e-16	-4.79564e-10	-1.07383	1.11334e-06	-4.79564e-10	-1.05474
118543136	chr11:118543136:G:A	2.74655e-16	-4.79564e-10	-1.12489	1.03659e-06	-4.79564e-10	-1.12617
118543145	chr11:118543145:A:G	3.1522e-16	-4.79564e-10	-0.987136	1.21885e-06	-4.79564e-10	-0.964194
118543167	chr11:118543167:C:T	9.45632e-17	-2.19114	-4.88941e-10	3.75769e-07	-2.14089	-4.88941e-10
118543495	chr11:118543495:T:C	2.03855e-16	-4.79564e-10	-1.423	7.76735e-07	-4.79564e-10	-1.41476
118543589	chr11:118543589:G:A	2.90976e-16	-4.79564e-10	-1.06716	1.11967e-06	-4.79564e-10	-1.04907
118543899	chr11:118543899:C:T	2.05003e-16	-4.79564e-10	-1.41738	7.66043e-07	-4.79564e-10	-1.42862
118544113	chr11:118544113:C:T	1.88155e-16	-4.79564e-10	-1.50314	7.06238e-07	-4.79564e-10	-1.50991
118544242	chr11:118544242:C:T	1.18077e-15	-4.79564e-10	0.333518	5.29468e-06	-4.79564e-10	0.504597
118544645	chr11:118544645:C:T	2.44887e-16	-4.79564e-10	-1.23961	9.24151e-07	-4.79564e-10	-1.24098
118544714	chr11:118544714:C:T	1.13187e-16	-2.01137	-4.88941e-10	3.82659e-07	-2.12272	-4.88941e-10
118544768	chr11:118544768:C:A	4.42623e-16	-4.79564e-10	-0.647688	1.62668e-06	-4.79564e-10	-0.675564
118544910	chr11:118544910:A:G	2.44839e-16	-4.79564e-10	-1.23981	9.24525e-07	-4.79564e-10	-1.24058
118545024	chr11:118545024:G:A	2.62245e-16	-4.79564e-10	-1.17113	1.00736e-06	-4.79564e-10	-1.15477
118545132	chr11:118545132:G:C	1.1006e-15	0.706383	-0.443177	1.26829e-06	-0.563133	-0.361303
118545133	chr11:118545133:A:C	1.05795e-15	0.689501	-0.465823	1.22226e-06	-0.576606	-0.384796
118545230	chr11:118545230:A:G	2.95743e-16	-4.79564e-10	-1.05092	1.08984e-06	-4.79564e-10	-1.07607
118545318	chr11:118545318:C:T	2.32487e-16	-4.79564e-10	-1.29157	9.58481e-07	-4.79564e-10	-1.20451
118545319	chr11:118545319:G:A	1.92733e-16	-4.79564e-10	-1.4791	7.21479e-07	-4.79564e-10	-1.48856
118545358	chr11:118545358:A:C	2.31641e-15	0.300279	0.70709	3.26149e-06	-0.865584	0.885663
118545538	chr11:118545538:C:T	3.35284e-15	0.0509136	1.32624	4.94521e-06	-1.05126	1.48758
118545553	chr11:118545553:C:T	9.93139e-17	-2.14212	-4.88941e-10	3.80877e-07	-2.12738	-4.88941e-10
118546069	chr11:118546069:A:G	2.57711e-16	-4.79564e-10	-1.18857	9.60256e-07	-4.79564e-10	-1.20266
118546142	chr11:118546142:G:A	4.12607e-16	-4.79564e-10	-0.717909	1.56776e-06	-4.79564e-10	-0.712459
118546370	chr11:118546370:A:G	1.94328e-16	-4.79564e-10	-1.47086	7.26618e-07	-4.79564e-10	-1.48146
118546579	chr11:118546579:A:G	2.19256e-16	-4.79564e-10	-1.35017	8.65043e-07	-4.79564e-10	-1.30708
118546786	chr11:118546786:A:G	1.53937e-15	0.598722	-4.88941e-10	5.19295e-06	0.485197	-4.88941e-10
118546881	chr11:118546881:G:C	5.09345e-16	-4.79564e-10	-0.507281	1.95168e-06	-4.79564e-10	-0.493414
118546930	chr11:118546930:A:ACTT	1.56258e-15	-0.040604	0.654293	2.4775e-06	-1.12051	0.865652
118546963	chr11:118546963:T:C	2.16951e-16	-4.79564e-10	-1.36074	7.81606e-07	-4.79564e-10	-1.40851
118547323	chr11:118547323:G:A	2.09257e-16	-4.79564e-10	-1.39684	8.20396e-07	-4.79564e-10	-1.36007
118547419	chr11:118547419:T:TC	8.72646e-17	-2.27146	-4.88941e-10	3.3333e-07	-2.26073	-4.88941e-10
118547540	chr11:118547540:T:C	1.64431e-15	-4.79564e-10	0.664672	6.05886e-06	-4.79564e-10	0.639416
118547740	chr11:118547740:TTTTC:T	1.52499e-16	-1.71325	-4.88941e-10	6.1141e-07	-1.65409	-4.88941e-10
118547741	chr11:118547741:TTTC:T	2.68803e-16	0.0984806	-1.24491	3.2809e-07	-1.08855	-1.18803
118548541	chr11:118548541:T:C	2.05396e-16	-4.79564e-10	-1.41546	7.48023e-07	-4.79564e-10	-1.45243
118548580	chr11:118548580:G:A	4.77949e-16	0.604646	-1.17555	5.61813e-07	-0.640563	-1.09813
118548722	chr11:118548722:G:T	6.07603e-16	-4.79564e-10	-0.330884	2.29936e-06	-4.79564e-10	-0.329474
118548862	chr11:118548862:C:T	1.04306e-16	-2.09307	-4.88941e-10	4.13532e-07	-2.04512	-4.88941e-10
118548989	chr11:118548989:T:C	4.02916e-17	-2.27706	-0.767203	1.43738e-07	-2.22918	-0.872693
118549087	chr11:118549087:C:T	1.349e-15	-4.79564e-10	0.466715	4.95467e-06	-4.79564e-10	0.438226
118549384	chr11:118549384:A:C	1.01616e-16	-2.11921	-4.88941e-10	3.91032e-07	-2.10107	-4.88941e-10
118549386	chr11:118549386:A:G	1.45548e-15	0.0846521	0.458031	2.15336e-06	-1.02585	0.630768
118549628	chr11:118549628:G:A	9.54292e-17	-2.18202	-4.88941e-10	3.79508e-07	-2.13098	-4.88941e-10
118549703	chr11:118549703:C:T	1.58541e-15	-4.79564e-10	0.628193	5.8276e-06	-4.79564e-10	0.600501
118550021	chr11:118550021:T:C	3.17692e-15	0.958894	0.364368	3.58983e-06	-0.368086	0.484085
118550487	chr11:118550487:T:C	1.16854e-15	0.323103	-4.88941e-10	2.39144e-06	-0.290209	-4.88941e-10
118550657	chr11:118550657:T:C	2.16442e-16	-4.79564e-10	-1.36308	8.52347e-07	-4.79564e-10	-1.32187
118550723	chr11:118550723:A:G	1.14052e-16	-2.00375	-4.88941e-10	4.52239e-07	-1.95565	-4.88941e-10
118550961	chr11:118550961:A:G	1.94114e-15	-4.79564e-10	0.830627	7.17114e-06	-4.79564e-10	0.807959
118551126	chr11:118551126:C:G	2.87042e-16	-1.08078	-4.88941e-10	8.55248e-07	-1.31847	-4.88941e-10
118551430	chr11:118551430:T:C	2.00773e-16	-4.79564e-10	-1.43823	7.54569e-07	-4.79564e-10	-1.44371
118551519	chr11:118551519:A:T	5.73527e-16	0.615383	-1.00398	6.83166e-07	-0.637079	-0.906043
118552455	chr11:118552455:G:A	4.2157e-16	-4.79564e-10	-0.696421	1.65747e-06	-4.79564e-10	-0.656811
118552476	chr11:118552476:G:C	1.02181e-15	-4.79564e-10	0.188926	3.93483e-06	-4.79564e-10	0.207764
118552957	chr11:118552957:C:T	7.28879e-16	1.05376	-1.20266	6.05105e-07	-0.360523	-1.30393
118553293	chr11:118553293:C:T	1.70221e-15	0.283701	0.415574	2.38802e-06	-0.880668	0.589029
118553429	chr11:118553429:A:G	1.293e-15	-4.79564e-10	0.424313	4.82519e-06	-4.79564e-10	0.411745
118553804	chr11:118553804:A:G	4.86759e-16	-4.79564e-10	-0.552637	1.88753e-06	-4.79564e-10	-0.526834
118554246	chr11:118554246:G:A	1.89749e-16	-4.79564e-10	-1.4947	7.21385e-07	-4.79564e-10	-1.48869
118554348	chr11:118554348:A:G	5.19344e-15	1.01715	0.797597	6.26177e-06	-0.33529	1.00765
118554693	chr11:118554693:T:C	1.28464e-15	-4.79564e-10	0.417826	4.79635e-06	-4.79564e-10	0.40575
118554791	chr11:118554791:A:C	5.71192e-16	-4.79564e-10	-0.392681	1.96183e-06	-4.79564e-10	-0.488228
118555163	chr11:118555163:G:T	1.23786e-15	-4.79564e-10	0.38073	4.62222e-06	-4.79564e-10	0.368771
118555394	chr11:118555394:G:A	1.99809e-16	-4.79564e-10	-1.44304	7.51475e-07	-4.79564e-10	-1.44782
118555687	chr11:118555687:C:T	4.19479e-16	-4.79564e-10	-0.701392	1.61928e-06	-4.79564e-10	-0.680122
118556085	chr11:118556085:C:T	1.18407e-16	-1.96628	-4.88941e-10	4.3472e-07	-1.99516	-4.88941e-10
118556210	chr11:118556210:G:A	1.30495e-15	-4.79564e-10	0.433514	4.8699e-06	-4.79564e-10	0.420969
118556310	chr11:118556310:T:C	4.30716e-16	-4.79564e-10	-0.674957	1.66429e-06	-4.79564e-10	-0.652706
118556326	chr11:118556326:T:C	1.36393e-15	-4.79564e-10	0.477718	5.08335e-06	-4.79564e-10	0.463866
118556503	chr11:118556503:T:A	1.30773e-15	-4.79564e-10	0.435642	4.88403e-06	-4.79564e-10	0.423865
118557049	chr11:118557049:T:C	1.20567e-15	-4.79564e-10	0.354386	4.50148e-06	-4.79564e-10	0.342301
118557470	chr11:118557470:A:AG	4.208e-16	-4.79564e-10	-0.698248	1.62473e-06	-4.79564e-10	-0.676764
118557484	chr11:118557484:A:G	1.24983e-15	-4.79564e-10	0.39036	4.66221e-06	-4.79564e-10	0.377385
118557748	chr11:118557748:T:C	3.18317e-16	-4.79564e-10	-0.977357	1.33335e-06	-4.79564e-10	-0.87441
118557953	chr11:118557953:G:A	6.66583e-16	-4.79564e-10	-0.238242	2.57548e-06	-4.79564e-10	-0.21607
118558076	chr11:118558076:A:G	1.64048e-15	0.105042	0.557298	2.49051e-06	-1.01147	0.761852
118558115	chr11:118558115:T:TAGATA	1.76148e-15	0.112108	0.621394	2.67774e-06	-1.00633	0.8292
118558357	chr11:118558357:G:A	1.91212e-16	-4.79564e-10	-1.48702	7.26737e-07	-4.79564e-10	-1.4813
118558463	chr11:118558463:C:T	1.27498e-15	-4.79564e-10	0.410282	4.75596e-06	-4.79564e-10	0.397293
118558558	chr11:118558558:A:G	3.29975e-16	-4.79564e-10	-0.941389	1.38653e-06	-4.79564e-10	-0.835298
118558865	chr11:118558865:T:C	9.01682e-16	-4.79564e-10	0.0638561	3.23206e-06	-4.79564e-10	0.0110139
118559115	chr11:118559115:G:A	2.0321e-16	-1.42616	-4.88941e-10	4.41806e-07	-1.97899	-4.88941e-10
118559333	chr11:118559333:C:T	3.72306e-15	0.848856	0.633039	4.32959e-06	-0.45101	0.754378
118559347	chr11:118559347:G:A	9.40724e-16	-4.79564e-10	0.106244	3.36431e-06	-4.79564e-10	0.0511167
118559363	chr11:118559363:T:C	1.92407e-16	-4.79564e-10	-1.48079	7.31982e-07	-4.79564e-10	-1.4741
118559403	chr11:118559403:G:A	4.25276e-16	-4.79564e-10	-0.687668	1.43118e-06	-4.79564e-10	-0.803606
118559536	chr11:118559536:A:G	2.46108e-16	-4.79564e-10	-1.23464	8.92809e-07	-4.79564e-10	-1.27549
118559688	chr11:118559688:G:T	8.71043e-16	-4.79564e-10	0.0292859	3.36996e-06	-4.79564e-10	0.0527967
118559743	chr11:118559743:C:G	2.2283e-16	-4.79564e-10	-1.334	8.16958e-07	-4.79564e-10	-1.36427
118559804	chr11:118559804:C:T	1.3507e-15	-0.0623517	0.530323	2.02209e-06	-1.12375	0.665782
118559855	chr11:118559855:C:T	2.32878e-16	-4.79564e-10	-1.28989	8.49334e-07	-4.79564e-10	-1.32541
118559885	chr11:118559885:TTTAGA:T	1.93382e-16	-4.79564e-10	-1.47574	7.36078e-07	-4.79564e-10	-1.46852
118560058	chr11:118560058:A:AC	7.58758e-16	0.833822	-0.942545	8.27973e-07	-0.513684	-0.837195
118560288	chr11:118560288:A:G	7.09386e-17	-1.29848	-1.18011	2.02767e-07	-1.64359	-1.11422
118560663	chr11:118560663:C:T	8.56801e-16	-4.79564e-10	0.0128003	3.19478e-06	-4.79564e-10	-0.000586272
118560666	chr11:118560666:A:G	8.56801e-16	-4.79564e-10	0.0128003	3.19478e-06	-4.79564e-10	-0.000586272
118560667	chr11:118560667:A:G	8.59056e-16	-4.79564e-10	0.0154283	3.20381e-06	-4.79564e-10	0.00223451
118560792	chr11:118560792:T:C	1.01879e-15	-4.79564e-10	0.185966	3.79595e-06	-4.79564e-10	0.17183
118560955	chr11:118560955:T:A	2.41722e-16	-4.79564e-10	-1.25262	8.84122e-07	-4.79564e-10	-1.28527
118561203	chr11:118561203:G:A	1.07949e-15	-4.79564e-10	0.243837	4.02062e-06	-4.79564e-10	0.22933
118561287	chr11:118561287:G:A	1.01362e-15	-4.79564e-10	0.180882	3.76751e-06	-4.79564e-10	0.164309
118561314	chr11:118561314:T:C	4.28272e-16	-4.79564e-10	-0.680647	1.63421e-06	-4.79564e-10	-0.670947
118561382	chr11:118561382:T:C	1.98599e-16	-4.79564e-10	-1.44912	7.16365e-07	-4.79564e-10	-1.49567
118561488	chr11:118561488:T:C	1.09096e-15	-4.79564e-10	0.25441	4.03977e-06	-4.79564e-10	0.234082
118561564	chr11:118561564:A:G	5.97305e-16	-0.0064169	-0.341561	8.41238e-07	-1.09999	-0.234996
118561689	chr11:118561689:G:T	8.15269e-16	0.959756	-0.996644	8.74615e-07	-0.399451	-0.896625
118561895	chr11:118561895:C:CT	2.91591e-16	-4.79564e-10	-1.06505	1.02117e-06	-4.79564e-10	-1.14116
118562137	chr11:118562137:T:C	2.8965e-15	0.753061	0.47779	3.45367e-06	-0.548845	0.626177
118562337	chr11:118562337:T:G	5.49359e-16	-4.79564e-10	-0.431653	2.17104e-06	-4.79564e-10	-0.386898
118562339	chr11:118562339:C:T	2.93664e-16	-4.79564e-10	-1.05797	1.13829e-06	-4.79564e-10	-1.03258
118562545	chr11:118562545:C:CA	3.04453e-15	0.764114	0.516582	3.6223e-06	-0.540651	0.665656
118562619	chr11:118562619:C:T	4.09202e-16	-4.79564e-10	-0.726198	1.52843e-06	-4.79564e-10	-0.737864
118562775	chr11:118562775:C:T	9.52627e-17	-2.18377	-4.88941e-10	3.6912e-07	-2.15874	-4.88941e-10
118562862	chr11:118562862:G:A	4.10236e-16	-4.79564e-10	-0.723672	1.53195e-06	-4.79564e-10	-0.735567
118562970	chr11:118562970:C:A	2.84579e-16	-4.79564e-10	-1.08939	1.07694e-06	-4.79564e-10	-1.08798
118563014	chr11:118563014:A:G	4.64241e-16	-0.0794201	-0.520583	6.50447e-07	-1.16314	-0.429064
118563155	chr11:118563155:G:A	4.3181e-16	-4.79564e-10	-0.672421	1.61532e-06	-4.79564e-10	-0.682574
118563179	chr11:118563179:TCAGCCACAA:T	1.96344e-16	-4.79564e-10	-1.46054	7.38957e-07	-4.79564e-10	-1.46462
118563192	chr11:118563192:G:GGA	1.96394e-16	-4.79564e-10	-1.46028	7.39118e-07	-4.79564e-10	-1.4644
118563196	chr11:118563196:AATACAGTATGATTTCACTTATGTG:A	1.98229e-16	-4.79564e-10	-1.45098	7.4575e-07	-4.79564e-10	-1.45547
118563245	chr11:118563245:C:G	4.30883e-16	-4.79564e-10	-0.674569	1.61195e-06	-4.79564e-10	-0.684662
118563360	chr11:118563360:A:G	4.28565e-16	-4.79564e-10	-0.679962	1.60317e-06	-4.79564e-10	-0.690121
118563706	chr11:118563706:A:G	1.57564e-15	1.05561	-0.433603	1.69142e-06	-0.330399	-0.306136
118564120	chr11:118564120:C:T	1.57221e-15	0.61983	-4.88941e-10	1.63823e-06	-0.668489	-4.88941e-10
118564438	chr11:118564438:C:T	2.04164e-16	-4.79564e-10	-1.42148	7.40567e-07	-4.79564e-10	-1.46244
118564482	chr11:118564482:G:A	1.86777e-16	-4.79564e-10	-1.51049	7.05953e-07	-4.79564e-10	-1.51031
118564518	chr11:118564518:C:T	3.10751e-16	-4.79564e-10	-1.00141	1.17888e-06	-4.79564e-10	-0.997539
118565041	chr11:118565041:C:T	6.14569e-16	1.06656	-1.38604	5.07547e-07	-0.378305	-1.46197
118565086	chr11:118565086:T:C	3.08687e-16	-4.79564e-10	-1.00808	1.16297e-06	-4.79564e-10	-1.01113
118565251	chr11:118565251:G:A	4.12575e-15	2.99346	-1.40887	2.99554e-06	1.29091	-1.35589
118565356	chr11:118565356:C:T	2.07156e-17	-2.22131	-1.48821	7.64785e-08	-2.25349	-1.47936
118566065	chr11:118566065:C:T	1.61314e-15	-4.79564e-10	0.645531	5.93888e-06	-4.79564e-10	0.619415
118566369	chr11:118566369:A:C	8.65521e-17	-2.27966	-4.88941e-10	3.29786e-07	-2.27142	-4.88941e-10
118566379	chr11:118566379:T:C	3.19e-16	-4.79564e-10	-0.975216	1.24158e-06	-4.79564e-10	-0.945718
118566478	chr11:118566478:G:C	2.95829e-16	-4.79564e-10	-1.05063	1.14814e-06	-4.79564e-10	-1.02396
118566564	chr11:118566564:A:G	5.37259e-16	-0.0915095	-0.362416	7.51447e-07	-1.15851	-0.289351
118566742	chr11:118566742:T:G	2.19162e-16	-4.79564e-10	-1.35059	8.2478e-07	-4.79564e-10	-1.35474
118567127	chr11:118567127:A:G	2.2123e-16	-4.79564e-10	-1.3412	8.3012e-07	-4.79564e-10	-1.34829
118567328	chr11:118567328:G:C	5.7791e-16	-4.79564e-10	-0.380988	2.59518e-06	-4.79564e-10	-0.208451
118567733	chr11:118567733:A:T	5.11953e-16	0.896853	-1.39903	4.42655e-07	-0.507918	-1.46915
118568333	chr11:118568333:A:T	4.0145e-16	-0.276008	-0.469313	5.86318e-07	-1.29361	-0.40239
118568444	chr11:118568444:C:T	1.1548e-16	-1.99131	-4.88941e-10	4.46037e-07	-1.96946	-4.88941e-10
118569002	chr11:118569002:C:T	8.84054e-17	-2.25847	-4.88941e-10	3.3026e-07	-2.26998	-4.88941e-10
118569254	chr11:118569254:G:A	2.11698e-16	-4.79564e-10	-1.38524	7.95194e-07	-4.79564e-10	-1.39127
118569256	chr11:118569256:G:GA	1.90555e-16	-4.79564e-10	-1.49046	7.05899e-07	-4.79564e-10	-1.51039
118569257	chr11:118569257:C:A	1.91084e-16	-4.79564e-10	-1.48769	7.06248e-07	-4.79564e-10	-1.50989
118569303	chr11:118569303:A:T	4.81756e-16	-4.79564e-10	-0.562968	1.86146e-06	-4.79564e-10	-0.540744
118570109	chr11:118570109:G:A	1.87055e-16	-4.79564e-10	-1.509	7.07152e-07	-4.79564e-10	-1.50861
118570148	chr11:118570148:A:G	7.5579e-16	-0.0398394	-0.0728023	1.03538e-06	-1.12831	0.000973232
118570179	chr11:118570179:G:A	2.38772e-16	-4.79564e-10	-1.2649	8.71993e-07	-4.79564e-10	-1.29908
118570364	chr11:118570364:G:A	2.79114e-17	-1.94335	-1.46802	9.04835e-08	-2.12168	-1.44302
118570755	chr11:118570755:A:G	2.03843e-16	-4.79564e-10	-1.42305	7.66314e-07	-4.79564e-10	-1.42827
118571068	chr11:118571068:G:T	1.96435e-16	-4.79564e-10	-1.46007	7.12719e-07	-4.79564e-10	-1.50077
118571131	chr11:118571131:T:C	6.90766e-16	-0.110457	-0.0921471	9.66014e-07	-1.17661	-0.0200746
118571158	chr11:118571158:A:G	1.8936e-16	-4.79564e-10	-1.49676	7.27656e-07	-4.79564e-10	-1.48003
118571449	chr11:118571449:T:C	3.30086e-16	-4.79564e-10	-0.941054	1.28969e-06	-4.79564e-10	-0.9077
118571518	chr11:118571518:C:T	3.69474e-16	-4.79564e-10	-0.828325	1.36434e-06	-4.79564e-10	-0.851434
118571519	chr11:118571519:G:A	5.45784e-16	0.996947	-1.43513	6.72875e-07	-0.149	-1.4093
118571601	chr11:118571601:G:A	1.90758e-16	-4.79564e-10	-1.4894	7.20964e-07	-4.79564e-10	-1.48927
118571656	chr11:118571656:C:T	7.91347e-16	1.21126	-1.27792	1.20305e-06	0.375419	-1.35266
118572757	chr11:118572757:C:T	2.01389e-16	-4.79564e-10	-1.43517	7.56831e-07	-4.79564e-10	-1.44072
118572880	chr11:118572880:AC:A	2.08043e-16	-4.79564e-10	-1.40266	7.87494e-07	-4.79564e-10	-1.401
118573229	chr11:118573229:G:A	6.16202e-16	-0.139089	-0.177742	8.5925e-07	-1.20876	-0.105039
118573810	chr11:118573810:G:A	9.22782e-16	0.365088	-0.278101	1.13616e-06	-0.84749	-0.186958
118574504	chr11:118574504:A:G	3.34058e-16	-4.79564e-10	-0.92909	1.26632e-06	-4.79564e-10	-0.925989
118574560	chr11:118574560:T:C	6.94002e-16	0.960288	-1.15822	5.46982e-07	-0.47399	-1.29145
118574796	chr11:118574796:C:T	7.20882e-16	-4.79564e-10	-0.15993	2.61664e-06	-4.79564e-10	-0.200213
118574837	chr11:118574837:G:A	7.21222e-16	-4.79564e-10	-0.159458	2.61788e-06	-4.79564e-10	-0.19974
118574844	chr11:118574844:G:T	2.0283e-15	-1.09017	1.96472	6.43793e-06	-1.3495	2.0496
118574854	chr11:118574854:A:T	1.94942e-16	-4.79564e-10	-1.4677	7.43435e-07	-4.79564e-10	-1.45858
118575043	chr11:118575043:A:G	2.75329e-16	-4.79564e-10	-1.12244	1.01558e-06	-4.79564e-10	-1.14665
118575151	chr11:118575151:T:C	7.22901e-16	-4.79564e-10	-0.157134	2.62401e-06	-4.79564e-10	-0.197403
118575583	chr11:118575583:C:T	9.74183e-16	0.882453	-0.74126	1.06716e-06	-0.474969	-0.622139
118576073	chr11:118576073:G:A	2.64621e-16	-4.79564e-10	-1.16211	9.56472e-07	-4.79564e-10	-1.20661
118576221	chr11:118576221:A:G	3.60948e-16	-4.79564e-10	-0.851673	1.41515e-06	-4.79564e-10	-0.814866
118576410	chr11:118576410:T:C	1.87878e-16	-4.79564e-10	-1.50461	7.05945e-07	-4.79564e-10	-1.51032
118576462	chr11:118576462:T:C	3.16492e-16	-4.79564e-10	-0.983108	1.19939e-06	-4.79564e-10	-0.980293
118576865	chr11:118576865:T:G	6.55564e-16	-0.0713047	-0.183605	8.97705e-07	-1.16062	-0.109402
118577297	chr11:118577297:A:G	2.74025e-16	-4.79564e-10	-1.12719	1.01096e-06	-4.79564e-10	-1.15121
118577308	chr11:118577308:A:G	3.48514e-15	1.41586	-4.88941e-10	9.3414e-06	1.07235	-4.88941e-10
118577485	chr11:118577485:T:A	2.98521e-16	-4.79564e-10	-1.04157	1.12955e-06	-4.79564e-10	-1.04029
118577926	chr11:118577926:C:T	3.07996e-16	-4.79564e-10	-1.01032	1.1651e-06	-4.79564e-10	-1.0093
118577929	chr11:118577929:G:A	1.0211e-16	-2.11435	-4.88941e-10	4.29149e-07	-2.00806	-4.88941e-10
118578047	chr11:118578047:A:T	2.03983e-16	-4.79564e-10	-1.42237	7.6522e-07	-4.79564e-10	-1.4297
118578598	chr11:118578598:A:G	1.19676e-16	-1.95562	-4.88941e-10	4.62191e-07	-1.93388	-4.88941e-10
118578655	chr11:118578655:A:G	6.57853e-16	1.09527	-1.34669	5.23596e-07	-0.373412	-1.43573
118578681	chr11:118578681:G:A	6.65291e-16	-0.0304933	-0.209688	8.99748e-07	-1.13127	-0.13648
118579031	chr11:118579031:C:T	2.49677e-16	0.127478	-1.34772	3.14402e-07	-0.998995	-1.32019
118579331	chr11:118579331:A:G	7.09222e-16	-0.0128802	-0.163357	9.59558e-07	-1.11545	-0.0879379
118579545	chr11:118579545:G:A	1.27804e-15	0.591832	-0.179156	1.4989e-06	-0.678492	-0.0788818
118580160	chr11:118580160:C:T	5.85438e-16	-0.103325	-0.26472	8.04751e-07	-1.18479	-0.194538
118580312	chr11:118580312:A:G	2.01952e-16	-4.79564e-10	-1.43238	7.57902e-07	-4.79564e-10	-1.43931
118581103	chr11:118581103:G:A	6.3354e-16	-4.79564e-10	-0.289083	2.86775e-06	-4.79564e-10	-0.108576
118581127	chr11:118581127:A:C	1.87426e-16	-4.79564e-10	-1.50702	7.07601e-07	-4.79564e-10	-1.50798
118582104	chr11:118582104:A:C	3.07307e-16	-4.79564e-10	-1.01256	1.16239e-06	-4.79564e-10	-1.01163
118582417	chr11:118582417:G:A	3.46489e-16	-4.79564e-10	-0.892555	1.3139e-06	-4.79564e-10	-0.889105
118582763	chr11:118582763:G:A	9.17628e-17	-2.2212	-4.88941e-10	3.52925e-07	-2.2036	-4.88941e-10
118582768	chr11:118582768:C:T	1.13759e-15	1.05157	-0.755316	1.20221e-06	-0.35568	-0.622266
118582816	chr11:118582816:G:A	2.95376e-16	-4.79564e-10	-1.05216	1.08801e-06	-4.79564e-10	-1.07776
118582966	chr11:118582966:A:G	5.35027e-16	0.0207439	-0.478833	7.19126e-07	-1.09551	-0.39631
118583122	chr11:118583122:GAAA:G	3.27128e-16	-4.79564e-10	-0.950053	1.20705e-06	-4.79564e-10	-0.973927
118583173	chr11:118583173:G:A	4.99574e-16	-4.79564e-10	-0.52665	2.22938e-06	-4.79564e-10	-0.360384
118583430	chr11:118583430:A:G	3.07925e-16	-4.79564e-10	-1.01055	1.16474e-06	-4.79564e-10	-1.0096
118583462	chr11:118583462:A:G	6.22828e-16	-0.160392	-0.145744	8.7771e-07	-1.22301	-0.0695304
118583563	chr11:118583563:G:A	2.76075e-16	-4.79564e-10	-1.11973	1.01829e-06	-4.79564e-10	-1.14398
118584894	chr11:118584894:C:T	2.48587e-16	-4.79564e-10	-1.22461	8.83365e-07	-4.79564e-10	-1.28612
118584927	chr11:118584927:G:A	9.32925e-17	-2.20467	-4.88941e-10	3.36761e-07	-2.25049	-4.88941e-10
118585424	chr11:118585424:AC:A	2.38319e-16	-4.79564e-10	-1.2668	8.90055e-07	-4.79564e-10	-1.27858
118585699	chr11:118585699:T:C	6.87422e-16	0.346991	-0.554448	8.43497e-07	-0.861626	-0.470677
118587490	chr11:118587490:T:TA	3.08193e-16	-4.79564e-10	-1.00968	1.16572e-06	-4.79564e-10	-1.00877
118588354	chr11:118588354:G:A	6.98408e-17	-2.08014	-0.414048	2.04052e-07	-2.21903	-0.532455
118588554	chr11:118588554:A:G	5.90816e-16	-0.211786	-0.147114	6.19551e-07	-1.32842	-0.312443
118588987	chr11:118588987:C:G	8.27431e-16	0.259298	-0.281378	1.04655e-06	-0.928633	-0.187973
118589377	chr11:118589377:GTTTGT:G	3.20322e-16	-4.79564e-10	-0.97108	1.21342e-06	-4.79564e-10	-0.968665
118589576	chr11:118589576:C:G	2.75129e-16	-4.79564e-10	-1.12317	9.71336e-07	-4.79564e-10	-1.19119
118590146	chr11:118590146:C:T	3.18266e-16	-4.79564e-10	-0.977518	1.20566e-06	-4.79564e-10	-0.975079
118590242	chr11:118590242:G:A	3.18831e-16	-0.975746	-4.88941e-10	9.23604e-07	-1.24158	-4.88941e-10
118590890	chr11:118590890:T:C	6.09315e-16	-0.122937	-0.205133	8.48615e-07	-1.19454	-0.131711
118591042	chr11:118591042:T:C	2.07631e-16	-4.79564e-10	-1.40464	7.72948e-07	-4.79564e-10	-1.41965
118591152	chr11:118591152:G:A	2.01603e-16	-4.79564e-10	-1.4341	7.56354e-07	-4.79564e-10	-1.44135
118591445	chr11:118591445:T:G	5.48482e-16	-0.135975	-0.297276	7.64395e-07	-1.20563	-0.225144
118591473	chr11:118591473:C:G	1.15605e-15	1.56966	-1.25731	1.61559e-06	0.654902	-1.33731
118591839	chr11:118591839:A:G	7.7782e-17	-0.89885	-1.48765	1.89487e-07	-1.38519	-1.44034
118591916	chr11:118591916:A:T	1.962e-16	-4.79564e-10	-1.46127	7.4481e-07	-4.79564e-10	-1.45673
118591931	chr11:118591931:A:T	3.70163e-16	-4.79564e-10	-0.826463	1.39086e-06	-4.79564e-10	-0.832182
118591958	chr11:118591958:C:T	7.19686e-16	-4.79564e-10	-0.16159	2.60849e-06	-4.79564e-10	-0.203332
118592518	chr11:118592518:A:G	2.03325e-16	-4.79564e-10	-1.4256	7.62812e-07	-4.79564e-10	-1.43285
118593344	chr11:118593344:C:A	1.90955e-16	-4.79564e-10	-1.48837	7.1276e-07	-4.79564e-10	-1.50072
118593950	chr11:118593950:A:G	1.96942e-15	0.84509	-4.88941e-10	1.92844e-06	-0.505396	-4.88941e-10
118594100	chr11:118594100:G:C	8.92895e-16	0.407937	-0.353873	1.09513e-06	-0.816101	-0.255132
118594423	chr11:118594423:G:A	1.89855e-16	-4.79564e-10	-1.49414	7.05525e-07	-4.79564e-10	-1.51092
118594569	chr11:118594569:G:T	1.72269e-16	-1.59135	-4.88941e-10	7.2774e-07	-1.47992	-4.88941e-10
118594580	chr11:118594580:A:G	5.85416e-16	-0.112711	-0.255373	8.12258e-07	-1.18969	-0.180352
118595232	chr11:118595232:A:C	4.28753e-16	-4.79564e-10	-0.679524	1.71885e-06	-4.79564e-10	-0.620449
118595294	chr11:118595294:G:A	6.96302e-16	-4.79564e-10	-0.194622	2.70505e-06	-4.79564e-10	-0.166983
118595324	chr11:118595324:A:C	3.14194e-16	-4.79564e-10	-0.990394	1.17093e-06	-4.79564e-10	-1.00431
118595534	chr11:118595534:A:G	8.25687e-16	0.634046	-0.658236	9.5969e-07	-0.655789	-0.547461
118595999	chr11:118595999:G:A	2.76425e-16	-4.79564e-10	-1.11847	1.0232e-06	-4.79564e-10	-1.13917
118597628	chr11:118597628:T:C	2.99699e-16	-4.79564e-10	-1.03763	1.13519e-06	-4.79564e-10	-1.03531
118598638	chr11:118598638:G:A	2.40772e-16	-4.79564e-10	-1.25656	8.95882e-07	-4.79564e-10	-1.27205
118598792	chr11:118598792:A:G	2.29436e-15	-4.79564e-10	0.997806	8.00584e-06	-4.79564e-10	0.918067
118598856	chr11:118598856:A:G	6.48524e-16	-0.0434496	-0.222257	8.81386e-07	-1.13964	-0.148723
118599024	chr11:118599024:C:G	1.49045e-15	1.76234	-1.1959	2.01843e-06	0.825418	-1.2852
118599210	chr11:118599210:ATCC:A	1.88286e-16	-4.79564e-10	-1.50244	7.12577e-07	-4.79564e-10	-1.50097
118599933	chr11:118599933:AC:A	3.27343e-16	-4.79564e-10	-0.949397	1.21351e-06	-4.79564e-10	-0.968588
118600177	chr11:118600177:C:T	7.31608e-16	-4.79564e-10	-0.145161	2.65242e-06	-4.79564e-10	-0.186634
118600392	chr11:118600392:C:T	2.16005e-16	-4.79564e-10	-1.36511	8.0282e-07	-4.79564e-10	-1.38173
118600708	chr11:118600708:T:C	5.58259e-16	-0.12134	-0.294242	7.76563e-07	-1.19682	-0.218158
118600992	chr11:118600992:T:C	1.88482e-16	-4.79564e-10	-1.5014	7.13285e-07	-4.79564e-10	-1.49998
118601251	chr11:118601251:G:A	7.38216e-16	-4.79564e-10	-0.136169	2.67643e-06	-4.79564e-10	-0.177622
118601268	chr11:118601268:C:G	7.33181e-16	-4.79564e-10	-0.143013	2.65874e-06	-4.79564e-10	-0.184252
118601292	chr11:118601292:G:C	7.27355e-16	-4.79564e-10	-0.150991	2.63698e-06	-4.79564e-10	-0.19247
118601297	chr11:118601297:G:A	7.31901e-16	-4.79564e-10	-0.14476	2.6536e-06	-4.79564e-10	-0.186188
118601300	chr11:118601300:A:G	7.31393e-16	-4.79564e-10	-0.145455	2.65231e-06	-4.79564e-10	-0.186676
118601530	chr11:118601530:CATT:C	3.20101e-16	-4.79564e-10	-0.971771	1.22885e-06	-4.79564e-10	-0.956028
118602287	chr11:118602287:G:A	1.04174e-16	-2.09434	-4.88941e-10	3.57608e-07	-2.19042	-4.88941e-10
118602516	chr11:118602516:T:C	5.82221e-16	0.963774	-1.33733	4.79895e-07	-0.467482	-1.42881
118602670	chr11:118602670:T:C	5.53508e-16	-0.213592	-0.210537	7.96788e-07	-1.25788	-0.131393
118602775	chr11:118602775:A:C	7.31489e-16	-4.79564e-10	-0.145324	2.65187e-06	-4.79564e-10	-0.186839
118603111	chr11:118603111:A:G	3.44391e-16	-4.79564e-10	-0.898628	1.35427e-06	-4.79564e-10	-0.858843
118603448	chr11:118603448:C:T	3.12861e-16	-4.79564e-10	-0.994648	1.08981e-06	-4.79564e-10	-1.0761
118603478	chr11:118603478:TG:T	9.74032e-16	-4.79564e-10	0.141038	3.13446e-06	-4.79564e-10	-0.0196475
118603978	chr11:118603978:C:G	1.88221e-16	-4.79564e-10	-1.50279	7.06384e-07	-4.79564e-10	-1.5097
118604004	chr11:118604004:CA:C	6.57675e-16	-0.351776	0.100081	9.76035e-07	-1.34917	0.162813
118604357	chr11:118604357:TGGAA:T	2.31473e-16	-4.79564e-10	-1.29594	8.48171e-07	-4.79564e-10	-1.32678
118604383	chr11:118604383:A:G	5.84219e-17	-1.6973	-0.975411	1.55479e-07	-2.03118	-0.992163
118605071	chr11:118605071:A:G	3.28062e-16	-4.79564e-10	-0.947204	1.23099e-06	-4.79564e-10	-0.954289
118606113	chr11:118606113:T:C	4.39447e-16	-4.79564e-10	-0.654888	1.68074e-06	-4.79564e-10	-0.64287
118606269	chr11:118606269:G:A	5.03193e-16	-4.79564e-10	-0.519433	1.85219e-06	-4.79564e-10	-0.545738
118606418	chr11:118606418:G:A	2.90171e-16	-4.79564e-10	-1.06994	1.13449e-06	-4.79564e-10	-1.03592
118606511	chr11:118606511:A:C	1.72981e-16	-1.58722	-4.88941e-10	5.45096e-07	-1.7689	-4.88941e-10
118606549	chr11:118606549:T:C	4.39447e-16	-4.79564e-10	-0.654888	1.68074e-06	-4.79564e-10	-0.64287
118606652	chr11:118606652:A:G	4.89297e-17	-1.59384	-1.25618	1.515e-07	-1.75425	-1.29503
118607031	chr11:118607031:T:G	1.30366e-16	-1.87006	-4.88941e-10	3.51111e-07	-2.20876	-4.88941e-10
118607046	chr11:118607046:G:A	2.88743e-16	-4.79564e-10	-1.07487	1.02019e-06	-4.79564e-10	-1.14211
118608181	chr11:118608181:G:C	3.1765e-16	-4.79564e-10	-0.979456	1.2565e-06	-4.79564e-10	-0.933772
118609932	chr11:118609932:C:T	1.92875e-16	-1.47836	-4.88941e-10	6.78556e-07	-1.54989	-4.88941e-10
118610511	chr11:118610511:A:G	1.33206e-16	-1.84851	-4.88941e-10	4.22089e-07	-2.02464	-4.88941e-10
118610716	chr11:118610716:A:G	1.15109e-15	1.81497	-1.50692	6.65938e-06	2.23684	-1.50292
118611200	chr11:118611200:C:A	1.03163e-15	-4.79564e-10	0.198491	3.54958e-06	-4.79564e-10	0.104723
118611401	chr11:118611401:C:A	2.56101e-16	-4.79564e-10	-1.19483	9.07381e-07	-4.79564e-10	-1.2593
118611824	chr11:118611824:A:AT	1.9183e-13	5.42396	-4.88941e-10	0.000187508	4.07171	-4.88941e-10
118613087	chr11:118613087:A:G	2.3225e-17	-2.27176	-1.32341	9.70316e-08	-2.20695	-1.28788
118613197	chr11:118613197:T:G	1.70412e-16	-1.60219	-4.88941e-10	5.35947e-07	-1.78582	-4.88941e-10
118613404	chr11:118613404:G:A	1.95137e-16	-4.79564e-10	-1.4667	7.28408e-07	-4.79564e-10	-1.479
118615352	chr11:118615352:T:C	2.1433e-15	2.41746	-1.48777	2.36804e-06	1.18793	-1.48797
118615395	chr11:118615395:G:A	6.0838e-17	-1.4578	-1.17439	2.21153e-07	-1.45558	-1.21543
118615610	chr11:118615610:C:T	2.67368e-14	4.96407	-1.51068	2.56594e-05	3.59265	-1.50984
118616550	chr11:118616550:G:T	1.80773e-16	-1.54316	-4.88941e-10	5.59731e-07	-1.7424	-4.88941e-10
118616689	chr11:118616689:C:G	2.15881e-16	-4.79564e-10	-1.36568	8.65773e-07	-4.79564e-10	-1.30624
118616958	chr11:118616958:T:C	4.34973e-14	5.45071	-1.51066	3.99321e-05	4.0345	-1.50943
118617453	chr11:118617453:G:A	2.71636e-16	-4.79564e-10	-1.13594	9.2416e-07	-4.79564e-10	-1.24098
118619460	chr11:118619460:CT:C	2.70277e-16	-4.79564e-10	-1.14096	9.96756e-07	-4.79564e-10	-1.16535
118619811	chr11:118619811:C:G	1.9663e-16	-1.45908	-4.88941e-10	6.41969e-07	-1.60532	-4.88941e-10
118620112	chr11:118620112:T:C	2.08321e-16	-4.79564e-10	-1.40133	7.74998e-07	-4.79564e-10	-1.417
118620566	chr11:118620566:ATC:A	3.22983e-16	-4.79564e-10	-0.962805	1.1337e-06	-4.79564e-10	-1.03661
118621876	chr11:118621876:G:A	3.04206e-14	4.96074	-1.37827	2.78231e-05	3.53159	-1.36783
118621998	chr11:118621998:A:G	4.973e-16	-0.531213	-4.88941e-10	3.65258e-06	0.133329	-4.88941e-10
118622284	chr11:118622284:A:G	2.1914e-16	-4.79564e-10	-1.35069	8.40293e-07	-4.79564e-10	-1.33611
118622604	chr11:118622604:G:A	1.74447e-16	-1.57879	-4.88941e-10	5.46356e-07	-1.76659	-4.88941e-10
118622677	chr11:118622677:CCCA:C	1.86696e-16	-4.79564e-10	-1.51092	7.06065e-07	-4.79564e-10	-1.51015
118622684	chr11:118622684:C:T	1.86691e-16	-4.79564e-10	-1.51095	7.05881e-07	-4.79564e-10	-1.51041
118623242	chr11:118623242:G:A	2.81755e-16	-4.79564e-10	-1.09937	1.03703e-06	-4.79564e-10	-1.12575
118624073	chr11:118624073:T:C	1.92683e-17	-2.27996	-1.50198	7.68449e-08	-2.23784	-1.49023
118624143	chr11:118624143:G:A	2.65097e-16	-4.79564e-10	-1.16031	1.07931e-06	-4.79564e-10	-1.08578
118624491	chr11:118624491:G:A	1.99178e-16	-4.79564e-10	-1.44621	7.8983e-07	-4.79564e-10	-1.39804
118624571	chr11:118624571:T:C	3.23105e-17	-1.91886	-1.34615	1.18037e-07	-1.91599	-1.38288
118624579	chr11:118624579:T:C	3.28621e-16	-4.79564e-10	-0.945502	1.20557e-06	-4.79564e-10	-0.97515
118625350	chr11:118625350:G:A	2.55167e-14	4.6206	-1.21392	2.51426e-05	3.25458	-1.19212
118625403	chr11:118625403:G:A	6.42326e-17	-1.61165	-0.966249	2.44171e-07	-1.594	-0.97799
118625808	chr11:118625808:T:C	1.04538e-15	0.21173	-4.88941e-10	4.03374e-06	0.232589	-4.88941e-10
118626917	chr11:118626917:A:G	5.8318e-16	-4.79564e-10	-0.37191	2.08707e-06	-4.79564e-10	-0.426343
118628941	chr11:118628941:A:G	2.22101e-16	-4.79564e-10	-1.33727	8.55223e-07	-4.79564e-10	-1.3185
118629182	chr11:118629182:G:A	1.93761e-16	-4.79564e-10	-1.47378	7.58428e-07	-4.79564e-10	-1.43861
118629280	chr11:118629280:G:A	3.1017e-16	-4.79564e-10	-1.00329	1.24941e-06	-4.79564e-10	-0.939436
118629477	chr11:118629477:T:C	1.71806e-14	4.50736	-1.49623	1.6564e-05	3.13582	-1.49069
118630246	chr11:118630246:A:G	3.6658e-15	2.95596	-1.48956	1.26028e-05	2.86089	-1.48907
118630305	chr11:118630305:G:A	7.12134e-17	-1.52972	-0.945003	2.65067e-07	-1.53	-0.959882
118630455	chr11:118630455:T:C	2.26579e-16	-4.79564e-10	-1.31731	8.57322e-07	-4.79564e-10	-1.31605
118630582	chr11:118630582:A:G	1.91911e-15	2.24378	-1.42456	2.12709e-06	1.01917	-1.42652
118630667	chr11:118630667:T:C	1.88527e-16	-4.79564e-10	-1.50116	7.05666e-07	-4.79564e-10	-1.51072
118630742	chr11:118630742:A:G	6.2927e-16	1.14856	-1.44441	9.32536e-07	0.208948	-1.4409
118631404	chr11:118631404:A:G	1.08761e-15	0.251332	-4.88941e-10	4.19005e-06	0.270609	-4.88941e-10
118631455	chr11:118631455:C:T	1.9574e-17	-2.27941	-1.48679	7.8807e-08	-2.23406	-1.4688
118631646	chr11:118631646:G:A	3.32622e-16	-4.79564e-10	-0.9334	1.34931e-06	-4.79564e-10	-0.862513
118631971	chr11:118631971:G:A	2.20559e-16	-4.79564e-10	-1.34424	7.98142e-07	-4.79564e-10	-1.38757
118632725	chr11:118632725:C:T	1.96386e-16	-0.269572	-1.19075	4.88922e-07	-0.72377	-1.15389
118633195	chr11:118633195:C:T	3.59293e-16	-0.856268	-4.88941e-10	6.5964e-07	-1.57817	-4.88941e-10
118633928	chr11:118633928:C:T	6.35581e-16	-4.79564e-10	-0.285867	2.2597e-06	-4.79564e-10	-0.346871
118634025	chr11:118634025:T:C	1.12244e-15	1.71779	-1.43493	2.05235e-06	0.983801	-1.42692
118634373	chr11:118634373:G:A	4.31857e-14	5.42377	-1.49091	3.50239e-05	3.8789	-1.48497
118635684	chr11:118635684:T:C	2.21974e-14	4.61357	-1.34625	2.07087e-05	3.20242	-1.33397
118635721	chr11:118635721:G:A	1.86692e-16	-4.79564e-10	-1.51095	7.0608e-07	-4.79564e-10	-1.51013
118636033	chr11:118636033:G:A	4.71671e-16	-4.79564e-10	-0.584124	1.58645e-06	-4.79564e-10	-0.700607
118636350	chr11:118636350:T:C	1.85262e-16	-1.51864	-4.88941e-10	5.73004e-07	-1.71897	-4.88941e-10
118636565	chr11:118636565:CA:C	3.45454e-14	4.51806	-0.808437	3.16269e-05	3.1144	-0.822502
118636853	chr11:118636853:A:G	3.71428e-16	-4.79564e-10	-0.82305	1.31311e-06	-4.79564e-10	-0.889704
118637244	chr11:118637244:C:T	2.26409e-16	-4.79564e-10	-1.31806	8.11099e-07	-4.79564e-10	-1.37147
118637565	chr11:118637565:C:G	7.78424e-16	-4.79564e-10	-0.0831339	2.75759e-06	-4.79564e-10	-0.147746
118637734	chr11:118637734:A:T	7.69371e-16	-4.79564e-10	-0.0948321	2.72625e-06	-4.79564e-10	-0.159176
118637943	chr11:118637943:G:A	2.15937e-16	-4.79564e-10	-1.36542	8.26863e-07	-4.79564e-10	-1.35222
118638040	chr11:118638040:G:A	6.43139e-16	-4.79564e-10	-0.274044	2.4515e-06	-4.79564e-10	-0.265407
118638173	chr11:118638173:C:T	3.33281e-16	-4.79564e-10	-0.93142	1.35423e-06	-4.79564e-10	-0.858869
118638326	chr11:118638326:G:C	1.86691e-16	-4.79564e-10	-1.51095	7.0592e-07	-4.79564e-10	-1.51036
118638950	chr11:118638950:A:G	7.50639e-16	1.33936	-1.45884	1.07798e-06	0.368729	-1.45575
118639159	chr11:118639159:C:T	3.36613e-16	-0.921472	-4.88941e-10	5.35881e-07	-1.78595	-4.88941e-10
118639843	chr11:118639843:C:T	1.90961e-16	-4.79564e-10	-1.48834	7.23834e-07	-4.79564e-10	-1.4853
118639924	chr11:118639924:C:T	1.95929e-16	-1.46265	-4.88941e-10	8.22861e-07	-1.35707	-4.88941e-10
118640634	chr11:118640634:T:C	1.89681e-15	2.27321	-1.46568	2.08349e-06	1.03919	-1.46725
118640931	chr11:118640931:C:T	3.62555e-16	-4.79564e-10	-0.847229	1.4721e-06	-4.79564e-10	-0.775418
118641039	chr11:118641039:A:G	1.69163e-15	2.15236	-1.45932	1.88608e-06	0.933608	-1.46121
118641444	chr11:118641444:G:A	1.82579e-14	4.42878	-1.35683	1.74224e-05	3.04132	-1.34567
118641780	chr11:118641780:C:T	3.16132e-16	-4.79564e-10	-0.984245	1.11195e-06	-4.79564e-10	-1.05599
118642495	chr11:118642495:G:A	1.93263e-16	-4.79564e-10	-1.47636	7.38959e-07	-4.79564e-10	-1.46462
118642863	chr11:118642863:G:A	2.32287e-16	-4.79564e-10	-1.29243	8.77046e-07	-4.79564e-10	-1.2933
118642969	chr11:118642969:G:A	7.38919e-16	-4.79564e-10	-0.135218	2.60145e-06	-4.79564e-10	-0.206037
118643907	chr11:118643907:C:T	6.6786e-17	-1.68006	-0.858857	2.50009e-07	-1.67427	-0.874096
118644634	chr11:118644634:TC:T	2.26564e-16	-1.31738	-4.88941e-10	7.81725e-07	-1.40836	-4.88941e-10
118644840	chr11:118644840:C:G	1.86725e-16	-4.79564e-10	-1.51077	7.05558e-07	-4.79564e-10	-1.51087
118644861	chr11:118644861:T:G	3.23433e-17	-1.94887	-1.31513	1.31455e-07	-1.88595	-1.30525
118645061	chr11:118645061:G:A	1.26634e-14	2.70606	-4.88941e-10	1.32327e-05	1.42059	-4.88941e-10
118645122	chr11:118645122:C:T	2.58713e-16	-4.79564e-10	-1.18469	9.12722e-07	-4.79564e-10	-1.25343
118645158	chr11:118645158:C:T	4.82136e-16	-1.61055	1.04837	1.55532e-06	-1.7287	1.00828
118645329	chr11:118645329:T:C	2.3891e-16	-4.79564e-10	-1.26432	9.03675e-07	-4.79564e-10	-1.26339
118646019	chr11:118646019:A:G	6.45923e-17	-1.63755	-0.934763	2.39685e-07	-1.6258	-0.964733
118646056	chr11:118646056:C:T	7.19625e-17	-1.68611	-0.778149	2.70723e-07	-1.67432	-0.794444
118646083	chr11:118646083:AC:A	2.63171e-16	-4.79564e-10	-1.1676	1.07428e-06	-4.79564e-10	-1.09045
118646185	chr11:118646185:G:A	3.47379e-17	-1.83888	-1.35369	1.25657e-07	-1.84626	-1.39005
118646402	chr11:118646402:A:G	2.98042e-16	-4.79564e-10	-1.04317	1.23292e-06	-4.79564e-10	-0.952719
118646783	chr11:118646783:G:A	2.83164e-16	-4.79564e-10	-1.09438	1.16395e-06	-4.79564e-10	-1.01028
118647305	chr11:118647305:T:G	1.4767e-16	-1.74542	-4.88941e-10	4.78276e-07	-1.89967	-4.88941e-10
118647511	chr11:118647511:C:T	3.28337e-17	-1.93862	-1.31033	1.04678e-07	-2.0957	-1.32328
118648845	chr11:118648845:C:G	3.6612e-14	5.03507	-1.26735	3.49101e-05	3.65724	-1.26657
118649050	chr11:118649050:A:G	1.91529e-16	-1.48537	-4.88941e-10	6.65995e-07	-1.56858	-4.88941e-10
118649272	chr11:118649272:T:C	1.87038e-16	-4.79564e-10	-1.50909	7.0584e-07	-4.79564e-10	-1.51047
118649754	chr11:118649754:G:A	1.88557e-16	-4.79564e-10	-1.501	7.16132e-07	-4.79564e-10	-1.496
118649775	chr11:118649775:G:T	2.24951e-14	4.55138	-1.27073	2.2612e-05	3.22779	-1.27142
118650498	chr11:118650498:G:A	2.01889e-16	-4.79564e-10	-1.43269	7.74321e-07	-4.79564e-10	-1.41787
118650844	chr11:118650844:A:G	1.84458e-15	2.23554	-1.45594	2.03696e-06	1.00574	-1.45638
118650932	chr11:118650932:A:G	2.22774e-16	-4.79564e-10	-1.33425	8.54122e-07	-4.79564e-10	-1.31979
118651214	chr11:118651214:G:A	3.06498e-16	-4.79564e-10	-1.0152	1.27229e-06	-4.79564e-10	-0.921287
118651474	chr11:118651474:G:A	2.66104e-14	4.79833	-1.34968	2.40109e-05	3.34837	-1.33197
118651633	chr11:118651633:A:G	1.55749e-14	4.4077	-1.49469	1.48022e-05	3.02208	-1.48941
118651809	chr11:118651809:T:C	2.15537e-16	-4.79564e-10	-1.36727	8.2483e-07	-4.79564e-10	-1.35468
118652379	chr11:118652379:T:C	1.87348e-16	-4.79564e-10	-1.50744	7.06472e-07	-4.79564e-10	-1.50958
118653094	chr11:118653094:T:C	4.23518e-17	-1.48382	-1.51057	1.47303e-07	-1.56821	-1.50916
118654396	chr11:118654396:T:A	2.62105e-16	-4.79564e-10	-1.17166	1.06854e-06	-4.79564e-10	-1.09582
118655002	chr11:118655002:G:C	1.87237e-16	-4.79564e-10	-1.50803	7.09601e-07	-4.79564e-10	-1.50516
118655299	chr11:118655299:G:C	1.08798e-15	-4.79564e-10	0.251674	3.9182e-06	-4.79564e-10	0.203528
118655596	chr11:118655596:G:T	2.44124e-14	3.36244	-4.88941e-10	5.51485e-05	2.84792	-4.88941e-10
118655981	chr11:118655981:C:T	9.83684e-17	-2.15169	-4.88941e-10	4.53834e-07	-1.95213	-4.88941e-10
118656005	chr11:118656005:A:G	3.11806e-16	-4.79564e-10	-0.998025	1.2927e-06	-4.79564e-10	-0.905373
118656167	chr11:118656167:A:G	1.86755e-16	-4.79564e-10	-1.51061	7.06693e-07	-4.79564e-10	-1.50926
118657225	chr11:118657225:G:A	2.27567e-16	-4.79564e-10	-1.31296	9.15623e-07	-4.79564e-10	-1.25026
118657714	chr11:118657714:C:T	3.28341e-17	-1.85512	-1.39382	1.19494e-07	-1.86128	-1.42532
118657752	chr11:118657752:A:G	2.88405e-16	-4.79564e-10	-1.07604	1.19195e-06	-4.79564e-10	-0.986517
118658042	chr11:118658042:C:T	1.88496e-16	-4.79564e-10	-1.50133	7.26421e-07	-4.79564e-10	-1.48173
118658044	chr11:118658044:G:A	3.55486e-16	-4.79564e-10	-0.866921	1.2482e-06	-4.79564e-10	-0.940403
118658363	chr11:118658363:G:A	2.73295e-16	-4.79564e-10	-1.12986	1.11965e-06	-4.79564e-10	-1.04909
118658370	chr11:118658370:C:T	2.52274e-16	-4.79564e-10	-1.20989	1.02844e-06	-4.79564e-10	-1.13407
118658418	chr11:118658418:G:A	7.05381e-17	-1.5587	-0.925551	2.65003e-07	-1.55028	-0.939839
118658530	chr11:118658530:C:T	3.44089e-16	-4.79564e-10	-0.899505	1.39651e-06	-4.79564e-10	-0.828127
118658577	chr11:118658577:G:A	1.65253e-16	-1.63293	-4.88941e-10	5.4883e-07	-1.76207	-4.88941e-10
118658886	chr11:118658886:A:G	1.53954e-14	4.38963	-1.48821	1.47955e-05	3.01353	-1.48132
118659359	chr11:118659359:T:C	3.23517e-16	-0.961154	-4.88941e-10	5.23757e-07	-1.80883	-4.88941e-10
118659457	chr11:118659457:A:G	1.86709e-16	-4.79564e-10	-1.51086	7.06229e-07	-4.79564e-10	-1.50992
118659902	chr11:118659902:T:C	2.61569e-17	-2.05069	-1.4256	9.65532e-08	-2.04578	-1.45398
118660011	chr11:118660011:T:A	1.86802e-16	-4.79564e-10	-1.51036	7.05501e-07	-4.79564e-10	-1.51095
118660132	chr11:118660132:A:G	1.63052e-16	-1.64634	-4.88941e-10	5.42525e-07	-1.77363	-4.88941e-10
118660160	chr11:118660160:C:G	1.13079e-16	-2.01232	-4.88941e-10	3.35911e-07	-2.25301	-4.88941e-10
118660163	chr11:118660163:G:A	1.86731e-16	-4.79564e-10	-1.51074	7.06461e-07	-4.79564e-10	-1.50959
118660374	chr11:118660374:T:C	1.86709e-16	-4.79564e-10	-1.51086	7.06229e-07	-4.79564e-10	-1.50992
118662046	chr11:118662046:A:G	1.86697e-16	-4.79564e-10	-1.51092	7.06091e-07	-4.79564e-10	-1.51012
118662204	chr11:118662204:G:A	1.96098e-16	-4.79564e-10	-1.46179	7.43193e-07	-4.79564e-10	-1.45891
118662333	chr11:118662333:C:T	1.83475e-16	-1.52833	-4.88941e-10	7.68665e-07	-1.4252	-4.88941e-10
118662362	chr11:118662362:C:T	6.44972e-16	-4.79564e-10	-0.271198	2.27576e-06	-4.79564e-10	-0.339791
118663373	chr11:118663373:C:T	3.37692e-17	-1.78846	-1.43239	1.23753e-07	-1.80562	-1.44595
118663517	chr11:118663517:G:A	2.33001e-16	-4.79564e-10	-1.28936	8.31684e-07	-4.79564e-10	-1.34641
118663567	chr11:118663567:G:A	1.86694e-16	-4.79564e-10	-1.51094	7.06005e-07	-4.79564e-10	-1.51024
118663851	chr11:118663851:A:G	1.87655e-16	-4.79564e-10	-1.5058	7.0965e-07	-4.79564e-10	-1.50509
118664015	chr11:118664015:G:A	1.8671e-16	-4.79564e-10	-1.51085	7.05595e-07	-4.79564e-10	-1.51082
118664075	chr11:118664075:G:T	1.86761e-16	-4.79564e-10	-1.51058	7.0645e-07	-4.79564e-10	-1.50961
118665703	chr11:118665703:G:A	2.9952e-16	-4.79564e-10	-1.03823	1.21142e-06	-4.79564e-10	-0.970313
118667402	chr11:118667402:G:A	3.42022e-16	-4.79564e-10	-0.905532	1.39692e-06	-4.79564e-10	-0.827833
118667599	chr11:118667599:G:T	4.52356e-15	3.17004	-1.49339	4.57629e-06	1.84722	-1.48843
118668431	chr11:118668431:C:T	6.75003e-15	3.39196	-1.31507	6.58003e-06	2.02748	-1.30554
118668442	chr11:118668442:G:A	1.98925e-17	-2.26884	-1.48122	7.29845e-08	-2.27945	-1.50016
118668461	chr11:118668461:G:T	3.65089e-15	2.9245	-1.46218	3.70791e-06	1.60242	-1.45406
118668813	chr11:118668813:G:A	1.02473e-14	3.85951	-1.36515	9.22517e-06	2.417	-1.35717
118668857	chr11:118668857:A:T	1.16561e-14	3.25154	-0.628358	1.15348e-05	1.91464	-0.631376
118668864	chr11:118668864:T:C	4.02618e-16	-4.79564e-10	-0.742417	1.63356e-06	-4.79564e-10	-0.671345
118669037	chr11:118669037:A:C	2.03182e-17	-2.27806	-1.45083	7.97605e-08	-2.2605	-1.43034
118670488	chr11:118670488:C:T	4.6077e-16	-4.79564e-10	-0.607506	1.8985e-06	-4.79564e-10	-0.52104
118670815	chr11:118670815:C:T	4.66561e-16	-4.79564e-10	-0.595018	1.67301e-06	-4.79564e-10	-0.647482
118671200	chr11:118671200:C:T	2.7631e-16	-4.79564e-10	-1.11888	1.01044e-06	-4.79564e-10	-1.15172
118671510	chr11:118671510:AAAAC:A	2.25737e-16	-4.79564e-10	-1.32104	8.59379e-07	-4.79564e-10	-1.31365
118672854	chr11:118672854:C:T	2.39222e-17	-2.12036	-1.44524	8.66056e-08	-2.13937	-1.46912
118672947	chr11:118672947:T:C	6.45005e-16	-4.79564e-10	-0.271148	2.82225e-06	-4.79564e-10	-0.12457
118673116	chr11:118673116:C:T	5.99485e-16	-4.79564e-10	-0.344335	2.12611e-06	-4.79564e-10	-0.407811
118673255	chr11:118673255:CT:C	1.28154e-15	-4.79564e-10	0.415416	4.58386e-06	-4.79564e-10	0.360436
118673798	chr11:118673798:A:G	6.2946e-16	-4.79564e-10	-0.295544	2.22935e-06	-4.79564e-10	-0.360397
118673971	chr11:118673971:T:C	3.24174e-16	-4.79564e-10	-0.959125	1.29926e-06	-4.79564e-10	-0.900309
118674035	chr11:118674035:A:ACT	4.17088e-16	0.744662	-1.45177	6.32173e-07	-0.170088	-1.45061
118674048	chr11:118674048:A:G	3.69294e-16	-4.79564e-10	-0.828813	1.49048e-06	-4.79564e-10	-0.763005
118674523	chr11:118674523:C:T	2.15198e-16	-4.79564e-10	-1.36885	8.19189e-07	-4.79564e-10	-1.36155
118674667	chr11:118674667:T:C	3.73602e-16	-4.79564e-10	-0.817216	1.50836e-06	-4.79564e-10	-0.75108
118674704	chr11:118674704:G:A	3.53812e-16	-4.79564e-10	-0.871639	1.42468e-06	-4.79564e-10	-0.808155
118674880	chr11:118674880:C:G	7.95246e-16	-0.061754	-4.88941e-10	5.76889e-06	0.590375	-4.88941e-10
118675072	chr11:118675072:G:T	7.82318e-15	3.5259	-1.30146	7.46121e-06	2.13963	-1.29201
118675087	chr11:118675087:C:T	8.37008e-15	3.0417	-0.749688	8.58378e-06	1.74572	-0.757949
118675167	chr11:118675167:T:G	3.71974e-16	-4.79564e-10	-0.821581	1.50138e-06	-4.79564e-10	-0.755723
118675325	chr11:118675325:G:C	3.58208e-16	-4.79564e-10	-0.859291	1.44324e-06	-4.79564e-10	-0.795218
118675821	chr11:118675821:C:A	6.0457e-16	-4.79564e-10	-0.335889	2.1443e-06	-4.79564e-10	-0.399291
118675847	chr11:118675847:A:G	3.67535e-16	-4.79564e-10	-0.833587	1.483e-06	-4.79564e-10	-0.768039
118675926	chr11:118675926:T:C	3.7067e-16	-4.79564e-10	-0.825095	1.49601e-06	-4.79564e-10	-0.759306
118676193	chr11:118676193:C:T	1.88695e-16	-4.79564e-10	-1.50027	7.38176e-07	-4.79564e-10	-1.46568
118676214	chr11:118676214:C:T	1.27963e-15	-4.79564e-10	0.413924	4.57731e-06	-4.79564e-10	0.359007
118676405	chr11:118676405:T:C	3.73006e-16	-4.79564e-10	-0.818811	1.57176e-06	-4.79564e-10	-0.709908
118676502	chr11:118676502:T:A	3.71502e-16	-4.79564e-10	-0.82285	1.49911e-06	-4.79564e-10	-0.757235
118676793	chr11:118676793:C:A	7.03338e-15	2.92522	-0.807207	7.31177e-06	1.64206	-0.814674
118676796	chr11:118676796:C:A	3.22216e-16	-4.79564e-10	-0.965183	1.29464e-06	-4.79564e-10	-0.903875
118677095	chr11:118677095:TA:T	1.87923e-16	-4.79564e-10	-1.50438	7.11245e-07	-4.79564e-10	-1.50284
118677711	chr11:118677711:G:A	8.2885e-15	3.06619	-0.783969	8.48854e-06	1.76739	-0.790781
118677956	chr11:118677956:T:C	9.03283e-15	3.17109	-0.802878	8.94429e-06	1.83913	-0.810221
118677962	chr11:118677962:A:T	9.72976e-15	3.25026	-0.807718	9.52014e-06	1.90719	-0.815883
118678137	chr11:118678137:C:T	1.24201e-15	-4.79564e-10	0.384083	4.76927e-06	-4.79564e-10	0.400089
118678149	chr11:118678149:C:T	1.23078e-15	-4.79564e-10	0.375001	4.73954e-06	-4.79564e-10	0.393834
118678456	chr11:118678456:C:T	4.71911e-16	-4.79564e-10	-0.583615	1.9998e-06	-4.79564e-10	-0.469059
118678509	chr11:118678509:G:A	2.44073e-16	-4.79564e-10	-1.24294	9.49025e-07	-4.79564e-10	-1.21442
118678544	chr11:118678544:A:G	8.85217e-15	3.15858	-0.810564	8.7898e-06	1.82995	-0.818465
118678737	chr11:118678737:T:C	5.7842e-16	-4.79564e-10	-0.380105	2.58299e-06	-4.79564e-10	-0.213156
118678750	chr11:118678750:G:A	5.25661e-15	2.7649	-0.938068	5.52946e-06	1.48776	-0.939776
118679199	chr11:118679199:T:G	7.82292e-15	3.02479	-0.800384	7.89029e-06	1.71177	-0.808239
118679245	chr11:118679245:G:A	8.58157e-15	3.10702	-0.79005	8.56782e-06	1.78405	-0.798138
118679276	chr11:118679276:G:T	9.04186e-15	3.1422	-0.772987	8.97715e-06	1.81394	-0.781365
118679308	chr11:118679308:T:C	9.89764e-15	3.24374	-0.784099	9.70054e-06	1.90164	-0.791563
118679671	chr11:118679671:G:A	2.95816e-16	-4.79564e-10	-1.05067	1.18982e-06	-4.79564e-10	-0.988306
118679813	chr11:118679813:T:C	5.17198e-17	-2.02127	-0.773295	1.8979e-07	-2.03214	-0.791802
118679815	chr11:118679815:C:T	5.10528e-17	-2.02613	-0.781417	1.87383e-07	-2.03688	-0.799828
118680047	chr11:118680047:T:C	7.21759e-15	2.94596	-0.802093	7.50167e-06	1.66234	-0.809322
118680075	chr11:118680075:C:A	7.16827e-15	2.94003	-0.803012	7.45236e-06	1.65676	-0.810334
118680132	chr11:118680132:G:C	3.48669e-16	-0.886283	-4.88941e-10	1.78353e-06	-0.583513	-4.88941e-10
118680517	chr11:118680517:GA:G	7.15916e-15	2.90511	-0.769373	7.46389e-06	1.62659	-0.77862
118680860	chr11:118680860:C:T	2.97747e-16	-4.79564e-10	-1.04416	1.19775e-06	-4.79564e-10	-0.98166
118680888	chr11:118680888:G:A	6.42669e-15	2.87394	-0.846133	6.72921e-06	1.59873	-0.854374
118681245	chr11:118681245:A:G	5.89919e-16	-4.79564e-10	-0.360421	2.09383e-06	-4.79564e-10	-0.423111
118681263	chr11:118681263:T:G	3.85535e-16	-4.79564e-10	-0.785775	1.55657e-06	-4.79564e-10	-0.719621
118681364	chr11:118681364:TG:T	6.4895e-16	-4.79564e-10	-0.265051	2.30661e-06	-4.79564e-10	-0.326325
118681529	chr11:118681529:G:A	2.37574e-16	-4.79564e-10	-1.26993	9.07435e-07	-4.79564e-10	-1.25924
118681711	chr11:118681711:A:G	6.85865e-15	2.89346	-0.8006	7.16809e-06	1.616	-0.808461
118681908	chr11:118681908:T:G	7.15205e-15	3.14254	-1.00779	7.36432e-06	1.8059	-0.971357
118682006	chr11:118682006:G:A	5.65878e-15	2.6979	-0.797337	6.06702e-06	1.44524	-0.804479
118682287	chr11:118682287:G:T	7.4047e-15	2.97607	-0.806608	7.63268e-06	1.68504	-0.814707
118682403	chr11:118682403:TAG:T	2.07163e-17	-2.2343	-1.47518	7.64297e-08	-2.24109	-1.4924
118682617	chr11:118682617:C:T	7.18857e-15	3.45848	-1.31864	6.88515e-06	2.07657	-1.30931
118682779	chr11:118682779:C:A	9.30976e-15	3.08937	-0.690953	9.52331e-06	1.79038	-0.698741
118683079	chr11:118683079:C:T	5.39248e-15	2.62228	-0.769924	5.82333e-06	1.37957	-0.779802
118683143	chr11:118683143:T:C	7.00445e-15	2.87779	-0.763892	7.28313e-06	1.59768	-0.774224
118683180	chr11:118683180:T:G	8.72654e-15	3.12307	-0.789349	8.80362e-06	1.81248	-0.799427
118683500	chr11:118683500:A:G	2.27362e-14	3.89866	-0.607354	2.108e-05	2.50652	-0.620299
118683539	chr11:118683539:C:T	8.89217e-15	3.09179	-0.739266	9.02753e-06	1.78648	-0.748307
118683727	chr11:118683727:T:G	8.09898e-15	3.07609	-0.817004	8.24043e-06	1.77231	-0.825367
118684208	chr11:118684208:A:G	6.27601e-16	-4.79564e-10	-0.298502	2.22292e-06	-4.79564e-10	-0.363282
118684230	chr11:118684230:G:A	7.66047e-15	3.0156	-0.81218	7.85239e-06	1.71992	-0.821203
118684381	chr11:118684381:C:T	4.95218e-16	-4.79564e-10	-0.535408	2.10704e-06	-4.79564e-10	-0.416819
118684674	chr11:118684674:C:T	1.58127e-15	2.03016	-1.40459	1.72217e-06	0.789887	-1.40841
118684983	chr11:118684983:A:G	2.25976e-17	-2.16216	-1.4604	8.2354e-08	-2.17718	-1.48165
118685010	chr11:118685010:A:C	5.43925e-15	3.35163	-1.49064	5.28305e-06	1.98674	-1.48434
118685045	chr11:118685045:G:A	5.53468e-15	3.37074	-1.49236	5.35326e-06	2.00196	-1.48636
118685375	chr11:118685375:C:T	9.03214e-15	3.28386	-0.915717	9.17364e-06	1.92965	-0.875423
118685376	chr11:118685376:T:C	1.8895e-16	-4.79564e-10	-1.49892	7.25632e-07	-4.79564e-10	-1.48282
118685689	chr11:118685689:G:A	3.37417e-17	-2.13659	-1.08509	1.25021e-07	-2.14147	-1.09991
118686136	chr11:118686136:C:A	2.1439e-16	-4.79564e-10	-1.37261	8.08049e-07	-4.79564e-10	-1.37524
118686286	chr11:118686286:T:C	2.33688e-17	-2.2244	-1.3646	8.63525e-08	-2.27428	-1.33714
118686489	chr11:118686489:T:C	8.01904e-15	3.55701	-1.30784	7.6035e-06	2.1652	-1.29869
118686823	chr11:118686823:T:G	1.15346e-15	-4.79564e-10	0.310118	4.12412e-06	-4.79564e-10	0.254748
118687022	chr11:118687022:T:C	2.39202e-16	-4.79564e-10	-1.2631	9.26694e-07	-4.79564e-10	-1.23824
118687388	chr11:118687388:CCT:C	7.70576e-15	3.52276	-1.31344	7.33225e-06	2.13426	-1.30408
118687707	chr11:118687707:TGGGC:T	1.85263e-15	2.29406	-1.5101	6.18059e-06	2.16951	-1.5102
118687712	chr11:118687712:C:T	1.76496e-15	2.2458	-1.51032	5.88216e-06	2.12022	-1.5104
118687716	chr11:118687716:G:A	1.85694e-15	2.29663	-1.51035	6.18686e-06	2.17075	-1.51043
118687740	chr11:118687740:G:A	2.51106e-15	2.56987	-1.48181	2.66771e-06	1.29337	-1.47425
118687746	chr11:118687746:A:G	6.77772e-15	3.39391	-1.31292	6.56566e-06	2.02319	-1.30344
118687779	chr11:118687779:G:A	2.264e-16	-4.79564e-10	-1.3181	8.227e-07	-4.79564e-10	-1.35727
118688004	chr11:118688004:G:A	5.95949e-16	-4.79564e-10	-0.350251	2.11383e-06	-4.79564e-10	-0.413603
118688024	chr11:118688024:G:A	2.40113e-16	-4.79564e-10	-1.25929	9.00405e-07	-4.79564e-10	-1.26702
118688118	chr11:118688118:A:G	7.40156e-15	3.48897	-1.31992	7.06057e-06	2.10327	-1.31085
118688244	chr11:118688244:G:A	6.89244e-15	3.40773	-1.30996	6.65767e-06	2.03425	-1.30058
118688273	chr11:118688273:A:G	2.38288e-16	-4.79564e-10	-1.26693	9.22973e-07	-4.79564e-10	-1.24226
118688294	chr11:118688294:A:G	7.6928e-15	3.52545	-1.31782	7.31678e-06	2.1368	-1.30873
118688469	chr11:118688469:T:C	7.67627e-15	3.53754	-1.33205	7.27299e-06	2.14519	-1.32313
118689029	chr11:118689029:A:G	2.60977e-16	-4.79564e-10	-1.17597	1.0137e-06	-4.79564e-10	-1.1485
118689157	chr11:118689157:T:C	8.02942e-15	3.57501	-1.32455	7.56916e-06	2.17741	-1.31543
118689351	chr11:118689351:C:A	3.13532e-16	-4.79564e-10	-0.992506	1.26923e-06	-4.79564e-10	-0.923698
118690148	chr11:118690148:G:A	9.63876e-17	-1.99523	-0.176801	3.6812e-07	-2.01948	-0.141975
118690654	chr11:118690654:G:A	3.14153e-16	-4.79564e-10	-0.990526	1.27125e-06	-4.79564e-10	-0.922101
118690701	chr11:118690701:T:G	8.92132e-15	3.69338	-1.33759	8.29647e-06	2.28252	-1.3288
118691484	chr11:118691484:C:T	7.23753e-15	3.45021	-1.30358	6.9453e-06	2.0709	-1.29494
118691811	chr11:118691811:C:T	1.84285e-14	3.72453	-0.64328	1.66449e-05	2.30047	-0.650469
118692058	chr11:118692058:T:C	1.08169e-14	3.20729	-0.658833	1.095e-05	1.8797	-0.648465
118692257	chr11:118692257:G:A	1.95641e-16	-4.79564e-10	-1.46412	7.68935e-07	-4.79564e-10	-1.42485
118692577	chr11:118692577:G:A	8.68908e-16	1.44373	-1.4169	1.05351e-06	0.311382	-1.42136
118693688	chr11:118693688:G:T	5.90657e-15	3.42942	-1.486	5.6741e-06	2.05276	-1.47895
118693704	chr11:118693704:A:G	8.55148e-15	3.6288	-1.31534	8.02176e-06	2.22575	-1.3057
118693956	chr11:118693956:G:A	1.9105e-16	-4.79564e-10	-1.48787	7.08541e-07	-4.79564e-10	-1.50665
118694164	chr11:118694164:C:T	2.94673e-16	-4.79564e-10	-1.05454	1.18433e-06	-4.79564e-10	-0.992924
118694273	chr11:118694273:T:C	7.81629e-15	3.52268	-1.29912	7.44472e-06	2.13464	-1.28924
118694294	chr11:118694294:G:A	7.6156e-15	2.19755	-4.88941e-10	2.82123e-05	2.17765	-4.88941e-10
118694307	chr11:118694307:G:A	3.54104e-16	-4.79564e-10	-0.870816	1.4972e-06	-4.79564e-10	-0.758507
118694500	chr11:118694500:T:G	2.94673e-16	-4.79564e-10	-1.05454	1.18433e-06	-4.79564e-10	-0.992924
118694575	chr11:118694575:T:C	2.7978e-16	-4.79564e-10	-1.1064	9.83502e-07	-4.79564e-10	-1.17874
118694627	chr11:118694627:G:A	1.02806e-14	3.71058	-1.21298	9.48752e-06	2.2909	-1.20303
118694651	chr11:118694651:A:T	1.95683e-16	-4.79564e-10	-1.46391	7.51109e-07	-4.79564e-10	-1.44831
118694952	chr11:118694952:G:A	2.41983e-16	-4.79564e-10	-1.25154	8.6438e-07	-4.79564e-10	-1.30785
118694970	chr11:118694970:G:A	6.02018e-15	3.36184	-1.39938	5.71479e-06	1.9786	-1.39765
118695381	chr11:118695381:T:C	5.84212e-15	3.32701	-1.39456	5.59386e-06	1.95184	-1.39227
118695525	chr11:118695525:A:G	6.08058e-15	3.3657	-1.39325	5.76051e-06	1.97992	-1.391
118695578	chr11:118695578:T:G	6.12718e-16	-4.79564e-10	-0.322501	2.16947e-06	-4.79564e-10	-0.387622
118695617	chr11:118695617:G:A	2.32299e-16	-4.79564e-10	-1.29238	9.00541e-07	-4.79564e-10	-1.26686
118696100	chr11:118696100:CCACCA:C	6.30127e-15	3.39236	-1.38426	5.93048e-06	1.99926	-1.38126
118696311	chr11:118696311:A:G	6.71003e-15	3.47383	-1.40288	6.28974e-06	2.07812	-1.4013
118696406	chr11:118696406:C:T	6.49763e-15	3.54023	-1.50144	4.76531e-06	1.90203	-1.50277
118696416	chr11:118696416:T:C	1.90374e-15	2.32083	-1.50966	1.80277e-06	0.935483	-1.50826
118696509	chr11:118696509:G:A	6.81342e-15	3.54835	-1.46211	6.32761e-06	2.14199	-1.45917
118696548	chr11:118696548:A:G	7.33129e-15	3.63154	-1.47204	6.73535e-06	2.21478	-1.46952
118696666	chr11:118696666:T:C	5.4541e-15	3.37462	-1.5109	5.14586e-06	1.98701	-1.51092
118696777	chr11:118696777:T:C	4.23317e-15	3.1207	-1.5104	4.14937e-06	1.7705	-1.50965
118696836	chr11:118696836:A:G	5.23794e-15	3.3337	-1.51043	4.88759e-06	1.93437	-1.50978
118697024	chr11:118697024:T:C	3.21453e-15	2.84195	-1.50692	3.74826e-06	1.66758	-1.50839
118697172	chr11:118697172:T:C	4.44943e-15	3.14733	-1.4872	4.33832e-06	1.80251	-1.49713
118697718	chr11:118697718:C:T	8.99252e-17	-2.24143	-4.88941e-10	3.93213e-07	-2.09551	-4.88941e-10
118697763	chr11:118697763:A:G	1.20888e-14	4.12613	-1.4665	1.0566e-05	2.65966	-1.46413
118697780	chr11:118697780:G:A	1.00921e-14	3.98533	-1.50623	8.68696e-06	2.50753	-1.50781
118697930	chr11:118697930:C:T	4.81652e-15	3.2245	-1.4851	4.63377e-06	1.86494	-1.49367
118698002	chr11:118698002:G:A	2.06808e-15	2.3826	-1.48863	2.06439e-06	1.05506	-1.49233
118698086	chr11:118698086:A:G	8.07948e-15	3.76474	-1.50806	7.06059e-06	2.30171	-1.50928
118698100	chr11:118698100:A:G	1.10635e-14	4.07538	-1.50438	9.40641e-06	2.58559	-1.5063
118698358	chr11:118698358:A:C	1.10207e-14	4.07203	-1.50491	9.36565e-06	2.58165	-1.5067
118698521	chr11:118698521:TG:T	2.71357e-17	-2.1127	-1.32685	1.02629e-07	-2.11125	-1.32749
118698814	chr11:118698814:C:G	9.87674e-15	3.96165	-1.50412	8.56183e-06	2.49129	-1.50608
118698853	chr11:118698853:T:C	2.10074e-16	-4.79564e-10	-1.39295	7.75286e-07	-4.79564e-10	-1.41663
118698985	chr11:118698985:G:A	1.47166e-14	4.36341	-1.50709	1.21021e-05	2.84018	-1.50891
118699153	chr11:118699153:G:A	2.08864e-16	-4.79564e-10	-1.39872	7.69955e-07	-4.79564e-10	-1.42353
118699191	chr11:118699191:T:C	1.25464e-14	4.19729	-1.50051	1.04779e-05	2.69067	-1.50351
118699389	chr11:118699389:G:T	7.47562e-15	3.67215	-1.49315	6.69976e-06	2.23648	-1.49652
118699394	chr11:118699394:A:T	1.94845e-16	-4.79564e-10	-1.4682	7.35168e-07	-4.79564e-10	-1.46976
118699528	chr11:118699528:T:C	4.71558e-16	-4.79564e-10	-0.584363	1.70458e-06	-4.79564e-10	-0.628786
118699589	chr11:118699589:C:T	4.47606e-16	-4.79564e-10	-0.636493	1.62019e-06	-4.79564e-10	-0.679563
118699764	chr11:118699764:C:T	7.48664e-16	-4.79564e-10	-0.122115	2.40911e-06	-4.79564e-10	-0.282848
118699988	chr11:118699988:C:T	9.68091e-15	3.93736	-1.49985	8.37355e-06	2.46527	-1.5023
118700096	chr11:118700096:T:C	2.07691e-16	-4.79564e-10	-1.40435	7.6718e-07	-4.79564e-10	-1.42714
118700210	chr11:118700210:G:A	8.50842e-15	3.81165	-1.50324	7.48276e-06	2.35588	-1.50538
118700314	chr11:118700314:A:G	8.99709e-15	3.86852	-1.50427	7.89522e-06	2.41044	-1.50629
118700358	chr11:118700358:A:G	2.29179e-16	-4.79564e-10	-1.3059	8.24707e-07	-4.79564e-10	-1.35483
118700414	chr11:118700414:C:T	9.92991e-15	3.966	-1.50309	8.54949e-06	2.48904	-1.50527
118700459	chr11:118700459:A:G	9.55709e-15	3.9278	-1.50317	8.27925e-06	2.457	-1.50535
118700607	chr11:118700607:C:T	9.40354e-15	3.91058	-1.50214	8.16486e-06	2.44212	-1.50438
118700627	chr11:118700627:G:A	1.96515e-16	-4.79564e-10	-1.45967	7.4139e-07	-4.79564e-10	-1.46133
118700634	chr11:118700634:C:T	4.48256e-16	-4.79564e-10	-0.635042	1.62231e-06	-4.79564e-10	-0.678253
118700817	chr11:118700817:G:A	1.87379e-16	-4.79564e-10	-1.50727	7.12044e-07	-4.79564e-10	-1.50172
118701081	chr11:118701081:A:G	8.61429e-15	3.77637	-1.45559	7.75422e-06	2.33792	-1.45179
118701202	chr11:118701202:G:T	9.53723e-15	3.88313	-1.46058	8.31871e-06	2.4135	-1.4571
118701312	chr11:118701312:C:T	6.19705e-15	3.49539	-1.50397	5.93367e-06	2.11996	-1.50142
118701558	chr11:118701558:A:G	1.40625e-15	1.99631	-1.48804	1.63824e-06	0.818199	-1.48668
118701902	chr11:118701902:C:T	5.27705e-15	3.32495	-1.49424	5.02617e-06	1.95331	-1.50076
118702051	chr11:118702051:C:T	1.21861e-14	4.10824	-1.44059	1.03543e-05	2.61225	-1.43696
118702313	chr11:118702313:T:C	1.26932e-14	4.14563	-1.43722	1.0735e-05	2.64467	-1.43326
118702630	chr11:118702630:G:A	1.17038e-14	4.07334	-1.44607	9.97793e-06	2.5803	-1.44203
118702810	chr11:118702810:T:C	4.16895e-17	-2.06227	-0.947886	1.30243e-07	-2.27035	-0.93011
118702826	chr11:118702826:A:G	1.16711e-14	4.07113	-1.44667	9.9465e-06	2.57764	-1.44253
118703125	chr11:118703125:C:T	2.17127e-16	-4.79564e-10	-1.35992	8.23995e-07	-4.79564e-10	-1.3557
118703145	chr11:118703145:C:T	5.67431e-16	-4.79564e-10	-0.399287	2.21254e-06	-4.79564e-10	-0.367963
118703185	chr11:118703185:A:G	2.404e-15	2.48757	-1.44308	4.02866e-06	1.66349	-1.43216
118703476	chr11:118703476:C:A	1.25577e-14	4.14603	-1.44834	1.04332e-05	2.62723	-1.44435
118703479	chr11:118703479:G:A	1.20271e-14	4.10714	-1.45263	1.00369e-05	2.59294	-1.44877
118703602	chr11:118703602:C:T	2.83133e-15	2.66127	-1.45317	4.67301e-06	1.82308	-1.44338
118703966	chr11:118703966:C:T	2.43846e-15	2.51539	-1.45668	4.07675e-06	1.69034	-1.44715
118704302	chr11:118704302:T:C	5.58741e-15	3.33349	-1.44562	8.9829e-06	2.46684	-1.43363
118704367	chr11:118704367:T:C	2.57758e-16	-4.79564e-10	-1.18839	9.42861e-07	-4.79564e-10	-1.22094
118704459	chr11:118704459:G:A	2.67157e-16	-4.79564e-10	-1.15257	9.79734e-07	-4.79564e-10	-1.18258
118704471	chr11:118704471:T:C	2.60749e-15	2.58117	-1.45543	4.32368e-06	1.74799	-1.44599
118704617	chr11:118704617:G:A	3.01997e-17	-2.06026	-1.27231	1.1683e-07	-2.05482	-1.25431
118704710	chr11:118704710:G:A	2.68324e-15	2.60704	-1.45267	4.45138e-06	1.77423	-1.44313
118704770	chr11:118704770:A:G	2.60347e-15	2.57735	-1.45316	4.3294e-06	1.74693	-1.44361
118704861	chr11:118704861:A:AT	4.81602e-16	-4.79564e-10	-0.563287	1.57792e-06	-4.79564e-10	-0.706
118704913	chr11:118704913:G:A	1.92113e-16	-4.79564e-10	-1.48232	7.35757e-07	-4.79564e-10	-1.46896
118704984	chr11:118704984:T:C	2.25365e-15	2.44332	-1.46342	3.79247e-06	1.62565	-1.45474
118705729	chr11:118705729:T:C	3.57582e-16	-4.79564e-10	-0.861041	1.26723e-06	-4.79564e-10	-0.925273
118705754	chr11:118705754:A:T	1.06605e-15	1.02837	-0.797067	6.79223e-06	1.50573	-0.752052
118706053	chr11:118706053:T:C	4.44418e-15	2.83665	-1.1777	4.00529e-05	3.66915	-1.14105
118706288	chr11:118706288:C:T	4.53887e-15	2.88651	-1.20648	4.09553e-05	3.72141	-1.17103
118706882	chr11:118706882:T:TA	3.17795e-16	-4.79564e-10	-0.979	1.21056e-06	-4.79564e-10	-0.971019
118706905	chr11:118706905:T:G	2.44864e-17	-2.15109	-1.3912	8.35049e-08	-2.25695	-1.388
118707164	chr11:118707164:G:A	2.91104e-17	-2.03812	-1.33119	1.10103e-07	-2.03446	-1.33399
118707281	chr11:118707281:G:A	4.95134e-16	0.967242	-1.50282	9.21241e-07	0.256959	-1.5011
118707420	chr11:118707420:T:C	4.00884e-16	-4.79564e-10	-0.746734	1.45306e-06	-4.79564e-10	-0.788431
118707753	chr11:118707753:T:C	9.2481e-17	-2.2134	-4.88941e-10	3.81552e-07	-2.12561	-4.88941e-10
118707996	chr11:118707996:G:A	2.93997e-17	-2.03397	-1.32545	1.10977e-07	-2.03045	-1.33008
118708618	chr11:118708618:G:A	3.11882e-17	-2.0271	-1.27327	1.1826e-07	-2.02166	-1.27532
118708686	chr11:118708686:T:A	1.97913e-17	-2.26924	-1.48593	7.49965e-08	-2.26656	-1.48586
118708909	chr11:118708909:G:C	1.86743e-16	-4.79564e-10	-1.51067	7.05835e-07	-4.79564e-10	-1.51048
118709038	chr11:118709038:A:G	3.05482e-17	-2.03569	-1.28541	1.16049e-07	-2.0286	-1.28725
118709156	chr11:118709156:G:A	3.34234e-17	-1.98746	-1.24369	1.26547e-07	-1.98291	-1.24634
118709629	chr11:118709629:C:G	3.19517e-17	-1.99445	-1.28173	1.20859e-07	-1.9903	-1.28493
118710064	chr11:118710064:C:T	1.28622e-16	-1.88353	-4.88941e-10	4.59886e-07	-1.93888	-4.88941e-10
118710104	chr11:118710104:T:C	3.51638e-17	-1.94451	-1.23588	1.33516e-07	-1.93848	-1.23715
118710105	chr11:118710105:G:A	3.68592e-17	-1.93466	-1.19864	1.39813e-07	-1.92979	-1.19976
118710197	chr11:118710197:A:G	3.59214e-15	2.95456	-1.50846	6.11119e-06	2.15471	-1.50669
118710287	chr11:118710287:G:A	1.98112e-16	-4.79564e-10	-1.45157	7.52115e-07	-4.79564e-10	-1.44697
118711136	chr11:118711136:AAC:A	3.01131e-16	-4.79564e-10	-1.03286	1.04804e-06	-4.79564e-10	-1.11518
118711186	chr11:118711186:G:A	3.09915e-17	-2.01148	-1.29521	1.17066e-07	-2.00716	-1.29996
118711191	chr11:118711191:A:AT	2.83423e-16	-4.79564e-10	-1.09347	1.01835e-06	-4.79564e-10	-1.14392
118711310	chr11:118711310:C:G	3.58568e-16	-4.79564e-10	-0.858288	1.20931e-06	-4.79564e-10	-0.972055
118711904	chr11:118711904:C:A	3.06834e-17	-2.02178	-1.29491	1.15856e-07	-2.01821	-1.2993
118712293	chr11:118712293:G:A	3.14275e-17	-2.01795	-1.27477	1.18952e-07	-2.01345	-1.27769
118712552	chr11:118712552:G:A	1.86645e-16	-1.5112	-4.88941e-10	5.42204e-07	-1.77422	-4.88941e-10
118712939	chr11:118712939:TAC:T	2.49568e-16	-4.79564e-10	-1.22067	9.5468e-07	-4.79564e-10	-1.20848
118713127	chr11:118713127:G:A	2.1138e-16	-4.79564e-10	-1.38675	7.95672e-07	-4.79564e-10	-1.39067
118713262	chr11:118713262:A:G	6.10289e-15	3.24561	-1.2695	6.08905e-05	4.1814	-1.23442
118713631	chr11:118713631:T:C	3.14164e-17	-1.98966	-1.30341	1.18709e-07	-1.98741	-1.30578
118713789	chr11:118713789:T:C	7.04524e-16	1.2374	-1.42028	1.32386e-06	0.542613	-1.42417
118714547	chr11:118714547:A:G	1.97997e-16	-4.79564e-10	-1.45216	7.32003e-07	-4.79564e-10	-1.47408
118714652	chr11:118714652:C:T	2.07711e-16	-4.79564e-10	-1.40426	7.5442e-07	-4.79564e-10	-1.44391
118715117	chr11:118715117:C:T	3.22748e-17	-1.9698	-1.29632	1.21157e-07	-1.97512	-1.29766
118716610	chr11:118716610:T:C	3.96305e-17	-1.76932	-1.29149	1.48086e-07	-1.78388	-1.28818
118716638	chr11:118716638:T:C	6.77598e-16	1.27382	-1.49567	1.3162e-06	0.603402	-1.49076
118716640	chr11:118716640:A:C	9.79937e-17	-2.1555	-4.88941e-10	3.48327e-07	-2.21672	-4.88941e-10
118717099	chr11:118717099:T:C	6.17692e-16	0.825472	-1.13989	1.2332e-06	0.224869	-1.17736
118717159	chr11:118717159:A:G	6.79217e-16	0.856152	-1.07562	1.34786e-06	0.253997	-1.11758
118717175	chr11:118717175:G:A	3.6678e-17	-1.86486	-1.27337	1.37562e-07	-1.87496	-1.27082
118717179	chr11:118717179:A:G	3.57296e-17	-1.85629	-1.30813	1.3397e-07	-1.86659	-1.30565
118717242	chr11:118717242:G:A	3.76481e-17	-1.82837	-1.28375	1.40773e-07	-1.84171	-1.281
118717393	chr11:118717393:T:G	3.57147e-17	-1.82535	-1.33949	1.33928e-07	-1.83617	-1.33639
118717436	chr11:118717436:G:C	3.52642e-17	-1.84716	-1.33038	1.32354e-07	-1.85722	-1.32716
118717553	chr11:118717553:G:A	3.84833e-17	-1.81363	-1.27656	1.44345e-07	-1.82491	-1.27275
118718112	chr11:118718112:T:C	3.06416e-16	-4.79564e-10	-1.01546	1.05705e-06	-4.79564e-10	-1.10663
118718243	chr11:118718243:C:T	4.00858e-17	-1.79628	-1.25311	1.50152e-07	-1.80783	-1.25038
118718289	chr11:118718289:T:C	4.15381e-15	3.07821	-1.48684	6.92143e-06	2.26786	-1.49534
118718365	chr11:118718365:A:G	2.3102e-16	-4.79564e-10	-1.2979	8.25265e-07	-4.79564e-10	-1.35416
118718670	chr11:118718670:G:A	3.53076e-15	2.8184	-1.38954	6.16954e-06	2.07032	-1.4128
118718734	chr11:118718734:C:T	2.95531e-16	-4.79564e-10	-1.05163	1.02718e-06	-4.79564e-10	-1.13529
118718962	chr11:118718962:A:G	3.88519e-17	-1.76378	-1.31687	1.43218e-07	-1.78927	-1.31621
118718982	chr11:118718982:G:A	4.68803e-17	-1.8394	-1.05341	1.77318e-07	-1.84731	-1.04461
118719160	chr11:118719160:G:T	3.86249e-17	-1.78377	-1.30274	1.44484e-07	-1.79476	-1.30193
118719222	chr11:118719222:AGTT:A	2.61953e-15	2.63513	-1.50479	4.632e-06	1.87693	-1.50604
118719298	chr11:118719298:T:C	3.72024e-15	2.74035	-1.25921	6.28465e-06	1.96472	-1.28872
118719437	chr11:118719437:G:GA	6.46742e-15	3.32396	-1.28983	1.04891e-05	2.48447	-1.29623
118719439	chr11:118719439:A:AT	2.55575e-16	-4.79564e-10	-1.19689	9.01299e-07	-4.79564e-10	-1.26602
118719488	chr11:118719488:C:T	5.86187e-15	3.43721	-1.50139	9.34713e-06	2.57735	-1.50439
118719502	chr11:118719502:T:A	6.0349e-15	3.16367	-1.19876	9.79513e-06	2.34282	-1.22304
118720005	chr11:118720005:G:A	4.56271e-17	-1.84901	-1.0709	1.68012e-07	-1.84999	-1.09583
118720034	chr11:118720034:A:G	4.46267e-15	3.1272	-1.4641	5.11945e-06	1.95668	-1.48574
118720043	chr11:118720043:A:G	8.65168e-17	-2.28007	-4.88941e-10	3.60297e-07	-2.18293	-4.88941e-10
118720054	chr11:118720054:G:A	8.70898e-17	-2.27347	-4.88941e-10	3.75692e-07	-2.14109	-4.88941e-10
118720155	chr11:118720155:G:A	3.3015e-17	-1.97998	-1.26347	9.85677e-08	-2.2486	-1.23052
118720354	chr11:118720354:TG:T	3.91401e-15	2.92289	-1.39097	6.8004e-06	2.14833	-1.39345
118720382	chr11:118720382:G:A	2.99454e-16	-4.79564e-10	-1.03844	1.0716e-06	-4.79564e-10	-1.09296
118720384	chr11:118720384:G:A	6.18597e-16	1.08739	-1.40034	5.17047e-06	1.8918	-1.41094
118720396	chr11:118720396:C:T	8.56403e-16	1.45341	-1.44108	7.48019e-06	2.29975	-1.4496
118720583	chr11:118720583:G:A	9.42284e-16	1.45661	-1.34871	8.13176e-06	2.29576	-1.36208
118720643	chr11:118720643:T:C	4.3199e-16	0.492408	-1.16441	9.4454e-07	-0.0410971	-1.17806
118720734	chr11:118720734:C:A	1.55819e-16	-1.69171	-4.88941e-10	4.55625e-07	-1.94819	-4.88941e-10
118720915	chr11:118720915:G:C	2.01746e-16	-4.79564e-10	-1.4334	7.98291e-07	-4.79564e-10	-1.38739
118720940	chr11:118720940:G:A	2.49862e-15	1.08309	-4.88941e-10	9.11584e-06	1.04791	-4.88941e-10
118720944	chr11:118720944:T:C	2.32318e-15	1.01028	-4.88941e-10	8.46924e-06	0.974336	-4.88941e-10
118721067	chr11:118721067:C:T	6.52342e-17	-1.73063	-0.831796	2.58296e-07	-1.73624	-0.779515
118721212	chr11:118721212:C:T	5.78291e-17	-1.51786	-1.16505	2.19637e-07	-1.52833	-1.14956
118722094	chr11:118722094:G:A	2.89096e-16	0.178975	-1.25262	6.4219e-07	-0.336172	-1.26881
118722100	chr11:118722100:C:G	4.04017e-16	0.496077	-1.23502	8.68017e-07	-0.0507654	-1.25288
118722137	chr11:118722137:G:A	1.50369e-15	-4.79564e-10	0.57527	6.49528e-06	-4.79564e-10	0.708971
118722150	chr11:118722150:C:T	3.00659e-16	-4.79564e-10	-1.03443	1.00025e-06	-4.79564e-10	-1.16186
118722509	chr11:118722509:C:T	2.70653e-16	0.0407032	-1.18027	6.0801e-07	-0.458628	-1.20104
118723221	chr11:118723221:G:A	2.84034e-16	-4.79564e-10	-1.09131	9.52376e-07	-4.79564e-10	-1.2109
118723617	chr11:118723617:G:A	9.40546e-16	1.58035	-1.47429	8.52122e-06	2.45595	-1.4755
118723757	chr11:118723757:TA:T	9.82404e-17	-1.45962	-0.693368	3.85444e-07	-1.45766	-0.657802
118723960	chr11:118723960:A:C	3.3172e-17	-2.19165	-1.04705	1.16696e-07	-2.27513	-1.03516
118724131	chr11:118724131:C:A	2.60548e-16	-4.79564e-10	-1.17762	8.96513e-07	-4.79564e-10	-1.27135
118724216	chr11:118724216:C:A	3.55229e-16	-4.79564e-10	-0.867644	1.27685e-06	-4.79564e-10	-0.917706
118724498	chr11:118724498:T:A	4.27055e-15	3.12721	-1.50812	7.54462e-06	2.36795	-1.50922
118725009	chr11:118725009:C:T	1.07622e-15	1.64663	-1.40582	9.58817e-06	2.51454	-1.41611
118725735	chr11:118725735:G:A	2.57333e-17	-2.20919	-1.28343	9.33518e-08	-2.26957	-1.26392
118725942	chr11:118725942:T:C	1.98768e-16	-4.79564e-10	-1.44827	7.59279e-07	-4.79564e-10	-1.43749
118726607	chr11:118726607:A:AT	8.24056e-16	-4.79564e-10	-0.0261674	3.00872e-06	-4.79564e-10	-0.0605919
118727429	chr11:118727429:T:C	4.24355e-15	3.01756	-1.40481	7.45583e-06	2.25157	-1.40468
118727682	chr11:118727682:G:C	2.02596e-16	-4.79564e-10	-1.42919	7.76073e-07	-4.79564e-10	-1.41561
118727903	chr11:118727903:T:G	4.86365e-15	3.16998	-1.42084	8.47263e-06	2.39493	-1.42019
118728005	chr11:118728005:C:T	3.78197e-17	-1.59682	-1.51076	1.47708e-07	-1.56889	-1.50573
118728034	chr11:118728034:GAGTCT:G	9.56708e-17	-1.38609	-0.793404	3.72535e-07	-1.38116	-0.768365
118728227	chr11:118728227:T:C	3.10234e-16	-1.00308	-4.88941e-10	5.17596e-07	-1.82066	-4.88941e-10
118728306	chr11:118728306:G:A	1.86798e-16	-4.79564e-10	-1.51038	7.06602e-07	-4.79564e-10	-1.50939
118728319	chr11:118728319:T:C	2.22427e-16	-4.79564e-10	-1.33581	8.98594e-07	-4.79564e-10	-1.26903
118728359	chr11:118728359:TG:T	5.21993e-15	3.26248	-1.44265	9.06194e-06	2.48454	-1.44256
118728577	chr11:118728577:A:G	2.87845e-16	-4.79564e-10	-1.07798	1.20427e-06	-4.79564e-10	-0.976234
118729989	chr11:118729989:T:A	1.95667e-16	-4.79564e-10	-1.46399	7.59984e-07	-4.79564e-10	-1.43656
118730654	chr11:118730654:T:C	9.99567e-16	1.39674	-1.22982	8.18865e-06	2.20577	-1.26512
118730941	chr11:118730941:G:C	2.01068e-16	-4.79564e-10	-1.43676	7.47575e-07	-4.79564e-10	-1.45303
118731160	chr11:118731160:T:A	1.9986e-16	-4.79564e-10	-1.44279	7.6915e-07	-4.79564e-10	-1.42457
118731349	chr11:118731349:G:T	1.3814e-15	1.896	-1.40554	1.00522e-05	2.53681	-1.39112
118731683	chr11:118731683:A:T	9.72447e-16	1.45476	-1.31535	8.16945e-06	2.28812	-1.34983
118731756	chr11:118731756:G:C	1.9995e-16	-4.79564e-10	-1.44234	7.6954e-07	-4.79564e-10	-1.42407
118731788	chr11:118731788:G:A	1.13703e-15	1.74885	-1.45307	8.14199e-06	2.37666	-1.44173
118731998	chr11:118731998:C:G	2.92992e-17	-1.85484	-1.50801	1.14412e-07	-1.82924	-1.50081
118732100	chr11:118732100:G:A	1.86525e-16	-1.51184	-4.88941e-10	7.26936e-07	-1.48102	-4.88941e-10
118732183	chr11:118732183:C:T	2.78737e-16	-4.79564e-10	-1.11014	1.0317e-06	-4.79564e-10	-1.1309
118732321	chr11:118732321:G:A	3.48403e-17	-2.13382	-1.05581	1.14188e-07	-2.28068	-1.05133
118732410	chr11:118732410:A:C	2.07538e-16	-4.79564e-10	-1.40509	8.2394e-07	-4.79564e-10	-1.35576
118732432	chr11:118732432:C:T	4.57981e-16	-4.79564e-10	-0.613577	2.09617e-06	-4.79564e-10	-0.421994
118732635	chr11:118732635:T:C	2.11022e-16	-4.79564e-10	-1.38844	7.52093e-07	-4.79564e-10	-1.447
118732786	chr11:118732786:T:A	5.75412e-17	-1.37246	-1.31545	2.12706e-07	-1.36623	-1.34372
118732787	chr11:118732787:T:A	9.88527e-17	-2.14678	-4.88941e-10	3.85817e-07	-2.1145	-4.88941e-10
118732811	chr11:118732811:C:T	3.33066e-17	-1.74183	-1.49282	1.25703e-07	-1.73221	-1.50372
118732817	chr11:118732817:G:A	3.29274e-17	-1.75056	-1.49554	1.24431e-07	-1.74073	-1.50537
118732906	chr11:118732906:G:A	8.64581e-17	-2.28075	-4.88941e-10	3.27108e-07	-2.27957	-4.88941e-10
118733107	chr11:118733107:C:T	2.0151e-16	-1.43457	-4.88941e-10	5.96377e-07	-1.67899	-4.88941e-10
118733929	chr11:118733929:C:T	9.41845e-17	-1.62817	-0.566976	3.67921e-07	-1.62727	-0.534725
118733969	chr11:118733969:T:C	8.25413e-16	1.33695	-1.36147	6.94104e-06	2.16191	-1.38656
118734232	chr11:118734232:T:C	5.88194e-17	-1.16173	-1.50421	1.62057e-07	-1.48267	-1.49924
118734275	chr11:118734275:A:G	9.9445e-17	-1.09299	-1.04781	3.35357e-07	-1.22954	-1.02512
118734298	chr11:118734298:C:A	1.89078e-16	-4.79564e-10	-1.49825	7.19937e-07	-4.79564e-10	-1.4907
118734418	chr11:118734418:G:T	1.40386e-15	1.80578	-1.2992	1.24963e-05	2.68819	-1.32487
118734742	chr11:118734742:C:T	3.66715e-17	-2.21378	-0.924625	1.55174e-07	-2.08563	-0.939677
118734754	chr11:118734754:C:T	9.43581e-17	-0.73871	-1.4546	2.3478e-07	-1.16695	-1.44426
118734811	chr11:118734811:T:C	3.48712e-15	1.41643	-4.88941e-10	3.68515e-06	0.142207	-4.88941e-10
118735132	chr11:118735132:G:A	9.89522e-17	-0.710204	-1.43557	2.45578e-07	-1.14178	-1.42447
118735205	chr11:118735205:A:C	6.52467e-17	-2.23465	-0.32758	2.70866e-07	-2.12416	-0.344078
118735261	chr11:118735261:G:T	2.66881e-16	-4.79564e-10	-1.1536	9.34547e-07	-4.79564e-10	-1.2298
118735488	chr11:118735488:C:T	7.4645e-17	-2.27871	-0.148953	2.76516e-07	-2.2696	-0.177993
118735597	chr11:118735597:C:T	3.4098e-16	-4.79564e-10	-0.908581	1.45005e-06	-4.79564e-10	-0.790506
118735812	chr11:118735812:C:T	3.06162e-17	-1.81528	-1.50359	1.0881e-07	-1.88272	-1.49753
118735969	chr11:118735969:TA:T	1.09381e-16	-1.57203	-0.473539	3.84475e-07	-1.64408	-0.473906
118736013	chr11:118736013:C:T	5.45517e-17	-1.2698	-1.47146	1.85538e-07	-1.38432	-1.46228
118736337	chr11:118736337:G:A	7.64634e-17	-1.98176	-0.421834	2.80363e-07	-2.01721	-0.416565
118736441	chr11:118736441:C:T	2.76156e-17	-2.00811	-1.41391	1.00729e-07	-2.06182	-1.39561
118736708	chr11:118736708:C:T	4.68144e-17	-1.53043	-1.36378	1.68769e-07	-1.61205	-1.32928
118737106	chr11:118737106:C:T	1.88371e-16	-4.79564e-10	-1.50199	7.07801e-07	-4.79564e-10	-1.5077
118738007	chr11:118738007:A:G	2.94254e-17	-1.90515	-1.4534	1.0353e-07	-1.95309	-1.47691
118738874	chr11:118738874:C:T	3.85794e-16	-4.79564e-10	-0.785103	1.34919e-06	-4.79564e-10	-0.862604
118738889	chr11:118738889:C:T	1.9297e-17	-2.27687	-1.50358	7.98918e-08	-2.19021	-1.49898
118738997	chr11:118738997:TAC:T	3.79924e-16	-4.79564e-10	-0.800434	1.22501e-06	-4.79564e-10	-0.959154
118739027	chr11:118739027:A:G	8.46849e-16	1.20402	-1.2029	7.31992e-06	2.0659	-1.23741
118739754	chr11:118739754:C:T	1.98277e-17	-2.26831	-1.48502	7.94675e-08	-2.21786	-1.47666
118739920	chr11:118739920:A:G	1.07207e-15	1.44607	-1.20913	9.57463e-06	2.34096	-1.24395
118740104	chr11:118740104:T:C	3.58191e-16	-4.79564e-10	-0.859341	1.16278e-06	-4.79564e-10	-1.01129
118741022	chr11:118741022:C:T	6.24303e-16	-4.79564e-10	-0.30377	2.1677e-06	-4.79564e-10	-0.388437
118741072	chr11:118741072:G:A	2.20423e-17	-2.17344	-1.47401	7.78926e-08	-2.21744	-1.49709
118741076	chr11:118741076:C:T	3.24014e-16	-4.79564e-10	-0.959621	1.08293e-06	-4.79564e-10	-1.08243
118741108	chr11:118741108:C:T	3.7419e-17	-2.2327	-0.885523	1.39907e-07	-2.24875	-0.880135
118741488	chr11:118741488:T:C	2.14261e-17	-2.21113	-1.46467	8.13907e-08	-2.23434	-1.43626
118741856	chr11:118741856:G:A	3.55106e-17	-1.71256	-1.45802	1.23226e-07	-1.82705	-1.42879
118742212	chr11:118742212:G:A	2.37053e-17	-2.20164	-1.37307	8.48011e-08	-2.22708	-1.40247
118742896	chr11:118742896:A:G	1.04713e-16	-2.08919	-4.88941e-10	3.54476e-07	-2.19922	-4.88941e-10
118742965	chr11:118742965:T:C	1.9102e-17	-2.27966	-1.51095	8.38354e-08	-2.13088	-1.51012
118743688	chr11:118743688:T:C	1.37276e-15	1.58824	-1.10407	1.25508e-05	2.49618	-1.12851
118744631	chr11:118744631:G:A	3.06891e-17	-2.25845	-1.05805	1.14341e-07	-2.2696	-1.06108
118744681	chr11:118744681:C:T	1.8226e-16	-1.53497	-4.88941e-10	3.98731e-07	-2.08157	-4.88941e-10
118744695	chr11:118744695:G:C	8.56152e-16	-4.79564e-10	0.0120424	2.75879e-06	-4.79564e-10	-0.147312
118744951	chr11:118744951:T:A	1.28866e-15	1.45309	-1.03214	1.15303e-05	2.34444	-1.06157
118745076	chr11:118745076:C:T	3.41836e-17	-2.25814	-0.950518	1.28603e-07	-2.2693	-0.943831
118745544	chr11:118745544:G:A	1.98895e-17	-2.27751	-1.47271	8.27137e-08	-2.18912	-1.46535
118746443	chr11:118746443:C:T	3.18623e-16	-4.79564e-10	-0.976397	1.33989e-06	-4.79564e-10	-0.869519
118746449	chr11:118746449:C:T	1.18836e-16	-1.96267	-4.88941e-10	4.97704e-07	-1.85985	-4.88941e-10
118746590	chr11:118746590:T:C	2.41793e-16	0.157416	-1.40974	5.22989e-07	-0.405571	-1.40473
118746655	chr11:118746655:T:C	3.07541e-16	-4.79564e-10	-1.0118	1.28702e-06	-4.79564e-10	-0.909779
118746835	chr11:118746835:G:A	2.34801e-16	0.075849	-1.35752	1.24363e-06	0.413709	-1.35778
118746964	chr11:118746964:C:T	3.16695e-16	-4.79564e-10	-0.982468	1.32991e-06	-4.79564e-10	-0.87699
118747153	chr11:118747153:T:C	3.08153e-16	-4.79564e-10	-1.00981	1.04528e-06	-4.79564e-10	-1.11782
118747211	chr11:118747211:T:C	2.62371e-16	0.16638	-1.33702	1.38355e-06	0.514959	-1.35241
118747214	chr11:118747214:G:A	1.93057e-16	-4.79564e-10	-1.47742	7.46961e-07	-4.79564e-10	-1.45385
118747215	chr11:118747215:C:A	1.93057e-16	-4.79564e-10	-1.47742	7.46961e-07	-4.79564e-10	-1.45385
118747377	chr11:118747377:C:A	1.86692e-16	-4.79564e-10	-1.51095	7.05569e-07	-4.79564e-10	-1.51086
118748338	chr11:118748338:T:G	3.3485e-17	-2.26971	-0.9596	1.26399e-07	-2.27682	-0.9536
118748544	chr11:118748544:C:T	3.17092e-17	-2.24952	-1.03428	1.17866e-07	-2.26293	-1.03738
118748699	chr11:118748699:C:T	1.89374e-16	-4.79564e-10	-1.49668	7.13983e-07	-4.79564e-10	-1.499
118748714	chr11:118748714:C:T	1.14866e-15	1.41102	-1.10508	1.03005e-05	2.30019	-1.13011
118749239	chr11:118749239:C:T	2.049e-17	-2.2792	-1.44127	8.33214e-08	-2.1767	-1.47045
118749251	chr11:118749251:C:T	2.95093e-17	-2.27648	-1.07922	1.12472e-07	-2.26626	-1.0809
118749631	chr11:118749631:T:C	1.8852e-16	-4.79564e-10	-1.5012	7.10993e-07	-4.79564e-10	-1.5032
118749988	chr11:118749988:T:C	2.86382e-16	0.248587	-1.33167	5.98275e-07	-0.344813	-1.331
118750149	chr11:118750149:AAAAT:A	3.14614e-16	0.334198	-1.32326	6.5181e-07	-0.269863	-1.32024
118750523	chr11:118750523:A:G	2.30789e-16	-4.79564e-10	-1.2989	8.21124e-07	-4.79564e-10	-1.35919
118750567	chr11:118750567:T:C	8.74949e-17	-2.26882	-4.88941e-10	3.26717e-07	-2.28077	-4.88941e-10
118750709	chr11:118750709:CT:C	3.24585e-16	-0.957858	-4.88941e-10	8.63523e-07	-1.30884	-4.88941e-10
118750727	chr11:118750727:T:C	3.03497e-16	-4.79564e-10	-1.02503	1.26904e-06	-4.79564e-10	-0.923847
118751515	chr11:118751515:T:G	2.05724e-16	-4.79564e-10	-1.41387	7.54598e-07	-4.79564e-10	-1.44367
118751551	chr11:118751551:A:G	4.60548e-16	-4.79564e-10	-0.607989	1.57386e-06	-4.79564e-10	-0.708576
118752035	chr11:118752035:G:A	1.72138e-16	-1.59211	-4.88941e-10	5.08856e-07	-1.8377	-4.88941e-10
118752542	chr11:118752542:G:T	2.21657e-16	-4.79564e-10	-1.33927	8.44184e-07	-4.79564e-10	-1.33149
118752764	chr11:118752764:T:C	3.60901e-16	-4.79564e-10	-0.851803	1.53495e-06	-4.79564e-10	-0.733607
118753477	chr11:118753477:C:A	6.09008e-16	-4.79564e-10	-0.328575	1.98621e-06	-4.79564e-10	-0.475879
118753851	chr11:118753851:T:G	4.05314e-16	-4.79564e-10	-0.735743	1.74297e-06	-4.79564e-10	-0.606513
118754058	chr11:118754058:A:G	2.87186e-16	0.251121	-1.33139	1.50612e-06	0.593101	-1.34567
118754210	chr11:118754210:G:C	2.07492e-17	-2.27892	-1.42898	8.67456e-08	-2.17997	-1.42691
118754900	chr11:118754900:C:T	1.24587e-15	1.4147	-1.02752	1.12487e-05	2.31168	-1.05353
118755577	chr11:118755577:T:C	1.9284e-17	-2.27035	-1.51078	7.68657e-08	-2.21697	-1.51083
118755881	chr11:118755881:G:A	3.96989e-16	-4.79564e-10	-0.756497	1.36444e-06	-4.79564e-10	-0.851362
118756440	chr11:118756440:A:C	1.94231e-17	-2.26614	-1.5078	7.651e-08	-2.2265	-1.50594
118756866	chr11:118756866:CAG:C	5.24957e-16	-4.79564e-10	-0.477089	1.83437e-06	-4.79564e-10	-0.555401
118756992	chr11:118756992:T:C	5.96224e-16	-4.79564e-10	-0.34979	2.14182e-06	-4.79564e-10	-0.400451
118758322	chr11:118758322:G:A	2.89442e-16	0.226531	-1.29898	6.03968e-07	-0.369425	-1.29691
118758434	chr11:118758434:T:C	1.1423e-15	1.41923	-1.11884	1.02137e-05	2.30691	-1.14528
118758655	chr11:118758655:G:A	2.00458e-17	-2.27343	-1.46896	8.15852e-08	-2.2062	-1.46201
118759127	chr11:118759127:T:C	3.63766e-16	-4.79564e-10	-0.843894	1.54952e-06	-4.79564e-10	-0.724159
118759250	chr11:118759250:G:A	1.93334e-17	-2.27785	-1.50073	7.49198e-08	-2.25201	-1.50143
118759823	chr11:118759823:G:T	1.63475e-15	0.658837	-4.88941e-10	6.39219e-06	0.692973	-4.88941e-10
118760398	chr11:118760398:G:A	3.16925e-16	-4.79564e-10	-0.981741	1.14965e-06	-4.79564e-10	-1.02265
118760462	chr11:118760462:C:T	2.1447e-16	-4.79564e-10	-1.37224	7.76064e-07	-4.79564e-10	-1.41563
118760579	chr11:118760579:T:C	2.64759e-16	0.245838	-1.40742	5.64048e-07	-0.332702	-1.40202
118761194	chr11:118761194:T:C	2.20583e-16	-4.79564e-10	-1.34413	8.57211e-07	-4.79564e-10	-1.31618
118761813	chr11:118761813:C:T	4.43394e-16	0.60738	-1.25333	9.21028e-07	0.00424124	-1.24861
118761917	chr11:118761917:T:A	1.8677e-16	-4.79564e-10	-1.51053	7.05853e-07	-4.79564e-10	-1.51045
118762141	chr11:118762141:T:TGGTA	8.89911e-16	0.0507161	-4.88941e-10	3.27437e-06	0.0240214	-4.88941e-10
118762184	chr11:118762184:A:G	1.47046e-15	2.06115	-1.50823	1.45167e-05	3.01798	-1.50479
118762200	chr11:118762200:G:A	1.86733e-16	-4.79564e-10	-1.51073	7.0601e-07	-4.79564e-10	-1.51023
118762824	chr11:118762824:T:C	1.95458e-17	-2.27896	-1.48868	8.16531e-08	-2.18258	-1.4848
118762852	chr11:118762852:C:A	1.71781e-15	0.7084	-4.88941e-10	6.74242e-06	0.746314	-4.88941e-10
118763028	chr11:118763028:A:G	5.6075e-16	-4.79564e-10	-0.411131	1.89917e-06	-4.79564e-10	-0.52069
118763193	chr11:118763193:C:G	2.03663e-16	-4.79564e-10	-1.42394	7.63828e-07	-4.79564e-10	-1.43152
118764443	chr11:118764443:T:C	2.86334e-16	0.200231	-1.28348	5.99785e-07	-0.391326	-1.28196
118764656	chr11:118764656:T:C	1.91419e-17	-2.27891	-1.50961	7.954e-08	-2.18281	-1.51079
118765796	chr11:118765796:AT:A	4.32548e-17	-2.25832	-0.714979	1.89433e-07	-2.17997	-0.645857
118766038	chr11:118766038:TCCAGTCCAGGCAACAAGAGC:T	1.89621e-16	-4.79564e-10	-1.49538	7.14793e-07	-4.79564e-10	-1.49787
118766958	chr11:118766958:T:C	1.48862e-15	1.68191	-1.11671	1.38436e-05	2.60812	-1.1424
118767513	chr11:118767513:A:G	3.63055e-16	-0.845852	-4.88941e-10	9.38801e-07	-1.22526	-4.88941e-10
118768471	chr11:118768471:C:T	2.72564e-16	-1.13253	-4.88941e-10	1.08119e-06	-1.08404	-4.88941e-10
118769632	chr11:118769632:A:C	2.22024e-16	-4.79564e-10	-1.33762	8.74123e-07	-4.79564e-10	-1.29664
118769675	chr11:118769675:G:A	1.50524e-15	1.60491	-1.02861	1.38662e-05	2.52158	-1.05423
118769683	chr11:118769683:A:T	1.60468e-15	1.63494	-0.994668	1.48988e-05	2.55808	-1.01891
118769809	chr11:118769809:A:G	1.69327e-15	0.694012	-4.88941e-10	1.98618e-06	-0.475894	-4.88941e-10
118769949	chr11:118769949:C:G	3.36513e-16	-4.79564e-10	-0.92177	1.17974e-06	-4.79564e-10	-0.996814
118770835	chr11:118770835:T:C	1.97251e-16	-4.79564e-10	-1.45593	7.43326e-07	-4.79564e-10	-1.45873
118771297	chr11:118771297:TC:T	2.9175e-16	0.226664	-1.29117	6.09627e-07	-0.367263	-1.28975
118771376	chr11:118771376:A:C	3.34201e-17	-2.25906	-0.972191	1.25402e-07	-2.27037	-0.967964
118772290	chr11:118772290:T:C	3.50232e-17	-2.25697	-0.927424	1.31977e-07	-2.26882	-0.918412
118772720	chr11:118772720:T:C	1.89127e-16	-4.79564e-10	-1.49799	7.20605e-07	-4.79564e-10	-1.48977
118773504	chr11:118773504:A:G	1.28074e-15	1.49333	-1.07854	1.15609e-05	2.38841	-1.10289
118773985	chr11:118773985:A:G	3.49248e-17	-2.26603	-0.92118	1.31546e-07	-2.27497	-0.915538
118774059	chr11:118774059:C:T	2.26029e-16	-4.79564e-10	-1.31974	8.80053e-07	-4.79564e-10	-1.28988
118774072	chr11:118774072:C:T	4.76929e-16	-4.79564e-10	-0.573039	2.27815e-06	-4.79564e-10	-0.338742
118774736	chr11:118774736:C:T	1.98792e-16	-4.79564e-10	-1.44814	7.3553e-07	-4.79564e-10	-1.46927
118777144	chr11:118777144:A:G	3.04019e-16	-4.79564e-10	-1.02332	1.08441e-06	-4.79564e-10	-1.08107
118777588	chr11:118777588:A:G	1.54885e-15	0.604863	-4.88941e-10	1.85339e-06	-0.545089	-4.88941e-10
118777687	chr11:118777687:A:G	1.34818e-15	1.51111	-1.04501	1.23594e-05	2.42114	-1.06883
118778736	chr11:118778736:G:C	4.8969e-16	-4.79564e-10	-0.546633	1.76088e-06	-4.79564e-10	-0.596291
118778803	chr11:118778803:G:A	2.39765e-17	-2.25981	-1.30352	8.59835e-08	-2.27217	-1.34353
118779454	chr11:118779454:C:T	8.79004e-17	-2.2642	-4.88941e-10	3.26739e-07	-2.2807	-4.88941e-10
118780509	chr11:118780509:G:A	2.12847e-16	-4.79564e-10	-1.37983	7.63567e-07	-4.79564e-10	-1.43186
118781100	chr11:118781100:T:C	3.26818e-16	0.336938	-1.28794	6.67992e-07	-0.279507	-1.28608
118781664	chr11:118781664:C:A	2.796e-16	0.289051	-1.3961	1.49367e-06	0.646095	-1.40696
118781884	chr11:118781884:C:T	1.8015e-16	-1.54662	-4.88941e-10	6.25839e-07	-1.63077	-4.88941e-10
118782072	chr11:118782072:C:G	1.55174e-15	1.64318	-1.03645	1.4426e-05	2.56801	-1.06109
118782808	chr11:118782808:C:T	3.4931e-17	-2.26338	-0.923654	1.3183e-07	-2.27328	-0.91507
118782989	chr11:118782989:C:T	6.63893e-16	-4.79564e-10	-0.242285	2.2861e-06	-4.79564e-10	-0.335258
118783094	chr11:118783094:AAAGT:A	2.11682e-16	0.0649776	-1.4503	1.11719e-06	0.402019	-1.45331
118783319	chr11:118783319:C:T	3.64127e-16	-4.79564e-10	-0.842904	1.55396e-06	-4.79564e-10	-0.721298
118783614	chr11:118783614:A:C	2.16073e-16	0.103897	-1.46869	1.15404e-06	0.4527	-1.47154
118784032	chr11:118784032:G:C	2.95533e-16	-4.79564e-10	-1.05163	1.05262e-06	-4.79564e-10	-1.11082
118784340	chr11:118784340:T:C	2.71491e-16	-4.79564e-10	-1.13648	9.81597e-07	-4.79564e-10	-1.18068
118784493	chr11:118784493:C:CT	9.73947e-17	-2.16163	-4.88941e-10	3.32851e-07	-2.26216	-4.88941e-10
118784647	chr11:118784647:C:T	2.09472e-17	-2.25782	-1.44057	8.12858e-08	-2.23737	-1.43452
118784750	chr11:118784750:C:T	4.87521e-16	-4.79564e-10	-0.551073	1.57576e-06	-4.79564e-10	-0.707365
118784804	chr11:118784804:T:A	4.60155e-16	-4.79564e-10	-0.608842	2.18823e-06	-4.79564e-10	-0.379013
118784936	chr11:118784936:G:A	3.15429e-17	-2.26624	-1.02282	1.18537e-07	-2.27498	-1.01966
118784998	chr11:118784998:C:A	4.75989e-16	-4.79564e-10	-0.575011	2.24546e-06	-4.79564e-10	-0.353195
118786018	chr11:118786018:C:A	2.41175e-16	-4.79564e-10	-1.25488	8.38574e-07	-4.79564e-10	-1.33816
118786588	chr11:118786588:C:G	2.05094e-17	-2.26295	-1.45657	8.05868e-08	-2.22977	-1.45076
118786758	chr11:118786758:A:G	2.17519e-16	-4.79564e-10	-1.35812	8.44329e-07	-4.79564e-10	-1.33132
118786765	chr11:118786765:G:A	2.13349e-16	-4.79564e-10	-1.37748	7.864e-07	-4.79564e-10	-1.40239
118787366	chr11:118787366:A:G	2.95381e-16	0.34723	-1.39937	6.18625e-07	-0.248304	-1.39406
118787448	chr11:118787448:G:A	2.65156e-16	-4.79564e-10	-1.16009	9.40701e-07	-4.79564e-10	-1.22323
118787774	chr11:118787774:T:C	2.82931e-16	-4.79564e-10	-1.0952	1.01929e-06	-4.79564e-10	-1.14299
118787832	chr11:118787832:G:A	2.20113e-16	-4.79564e-10	-1.34626	8.55156e-07	-4.79564e-10	-1.31858
118788210	chr11:118788210:G:C	2.39542e-16	-4.79564e-10	-1.26168	8.34634e-07	-4.79564e-10	-1.34287
118788579	chr11:118788579:G:GT	2.81362e-16	-4.79564e-10	-1.10076	1.014e-06	-4.79564e-10	-1.1482
118788671	chr11:118788671:T:G	1.89423e-16	-4.79564e-10	-1.49643	7.14111e-07	-4.79564e-10	-1.49882
118789614	chr11:118789614:T:C	2.81207e-16	-4.79564e-10	-1.10132	1.01345e-06	-4.79564e-10	-1.14874
118789932	chr11:118789932:AAAAAAAC:A	3.62136e-17	-2.24967	-0.901302	1.36212e-07	-2.26309	-0.892556
118790223	chr11:118790223:A:G	2.09199e-15	1.90314	-0.997677	1.89879e-05	2.84741	-1.06571
118790303	chr11:118790303:T:C	2.0841e-16	-4.79564e-10	-1.4009	7.57434e-07	-4.79564e-10	-1.43992
118790346	chr11:118790346:T:C	1.31172e-15	1.61376	-1.17508	1.19869e-05	2.52481	-1.2031
118790667	chr11:118790667:C:T	3.28011e-17	-1.83384	-1.4161	1.41414e-07	-1.70835	-1.40981
118791319	chr11:118791319:C:T	3.94937e-16	0.581046	-1.34273	7.93401e-07	-0.0540549	-1.33948
118791336	chr11:118791336:T:C	4.67908e-16	0.60407	-1.1962	3.58015e-06	1.34452	-1.23122
118792806	chr11:118792806:T:TGG	6.11282e-16	-0.324847	-4.88941e-10	2.75114e-06	-0.150088	-4.88941e-10
118793472	chr11:118793472:G:A	1.01721e-16	-2.11818	-4.88941e-10	3.48027e-07	-2.21758	-4.88941e-10
118793668	chr11:118793668:T:C	9.02956e-16	0.798973	-0.733704	5.07652e-06	1.17684	-0.714322
118793873	chr11:118793873:C:A	1.91021e-16	-4.79564e-10	-1.48802	7.07777e-07	-4.79564e-10	-1.50773
118794195	chr11:118794195:C:T	2.5996e-16	-4.79564e-10	-1.17988	1.01378e-06	-4.79564e-10	-1.14842
118794300	chr11:118794300:A:G	8.58782e-16	1.11316	-1.09805	7.01189e-06	1.90958	-1.12408
118794431	chr11:118794431:A:T	1.99297e-16	-4.79564e-10	-1.44561	7.35252e-07	-4.79564e-10	-1.46965
118794866	chr11:118794866:A:T	1.16058e-16	-1.97086	-0.0154608	3.66354e-07	-2.00683	-0.159434
118795239	chr11:118795239:T:G	8.66129e-16	-4.79564e-10	0.0236282	2.79925e-06	-4.79564e-10	-0.132753
118795556	chr11:118795556:A:G	2.96325e-16	-4.79564e-10	-1.04895	1.13127e-06	-4.79564e-10	-1.03876
118796677	chr11:118796677:GTGAT:G	7.05143e-16	1.20822	-1.39022	1.35872e-06	0.562919	-1.41848
118797364	chr11:118797364:G:C	3.91185e-16	-4.79564e-10	-0.771224	1.27821e-06	-4.79564e-10	-0.916643
118797587	chr11:118797587:C:T	3.47922e-17	-2.21759	-0.973419	1.19435e-07	-2.2707	-1.01639
118798199	chr11:118798199:G:A	1.06523e-15	1.18394	-0.953398	8.75046e-06	1.99258	-0.985579
118798469	chr11:118798469:G:T	1.41174e-15	1.40698	-0.894801	1.21766e-05	2.27561	-0.938202
118798896	chr11:118798896:T:A	3.2269e-17	-2.04298	-1.22332	1.20098e-07	-2.0649	-1.21665
118800234	chr11:118800234:C:T	2.77717e-16	-4.79564e-10	-1.1138	1.03859e-06	-4.79564e-10	-1.12424
118800695	chr11:118800695:T:G	1.93115e-16	-4.79564e-10	-1.47712	7.09354e-07	-4.79564e-10	-1.50551
118801217	chr11:118801217:C:T	1.07426e-16	-2.06361	-4.88941e-10	3.79035e-07	-2.13223	-4.88941e-10
118801352	chr11:118801352:G:T	2.96942e-16	-1.04687	-4.88941e-10	1.1731e-06	-1.00246	-4.88941e-10
118802170	chr11:118802170:C:T	4.22664e-16	-4.79564e-10	-0.693827	1.91755e-06	-4.79564e-10	-0.511059
118802548	chr11:118802548:G:A	2.34372e-16	-1.2835	-4.88941e-10	7.1463e-07	-1.49809	-4.88941e-10
118802706	chr11:118802706:T:C	2.59362e-16	-4.79564e-10	-1.18218	1.01141e-06	-4.79564e-10	-1.15076
118802852	chr11:118802852:G:A	1.02513e-16	-2.11042	-4.88941e-10	3.81362e-07	-2.12611	-4.88941e-10
118802997	chr11:118802997:T:C	3.32411e-17	-2.06379	-1.17283	1.24056e-07	-2.08434	-1.16479
118803259	chr11:118803259:G:A	9.96614e-17	-2.13863	-4.88941e-10	3.43609e-07	-2.23036	-4.88941e-10
118803419	chr11:118803419:T:C	1.69082e-16	-1.61002	-4.88941e-10	5.24939e-07	-1.80658	-4.88941e-10
118803435	chr11:118803435:A:G	8.69766e-17	-2.27477	-4.88941e-10	3.27575e-07	-2.27814	-4.88941e-10
118804412	chr11:118804412:G:T	2.74625e-16	-4.79564e-10	-1.125	1.04198e-06	-4.79564e-10	-1.12099
118805009	chr11:118805009:G:T	2.00093e-16	-4.79564e-10	-1.44163	7.80474e-07	-4.79564e-10	-1.40996
118806163	chr11:118806163:G:A	2.5942e-16	-4.79564e-10	-1.18196	1.01156e-06	-4.79564e-10	-1.15061
118806374	chr11:118806374:T:C	9.0032e-16	0.794103	-0.731759	6.93416e-06	1.56152	-0.787162
118806377	chr11:118806377:G:A	3.73145e-17	-2.00462	-1.11641	1.38845e-07	-2.02905	-1.10745
118806646	chr11:118806646:G:A	3.46579e-17	-2.04604	-1.14884	1.28902e-07	-2.06824	-1.14256
118807001	chr11:118807001:G:A	8.82436e-16	0.625143	-0.582863	4.85541e-06	1.01161	-0.593617
118807327	chr11:118807327:G:A	4.16242e-17	-2.26511	-0.74661	1.5478e-07	-2.22933	-0.798524
118807900	chr11:118807900:A:G	1.04488e-15	0.846548	-0.6353	5.77896e-06	1.24624	-0.65412
118808071	chr11:118808071:G:A	5.04891e-16	0.701541	-1.2176	4.03505e-06	1.46485	-1.23194
118808277	chr11:118808277:C:T	6.03668e-16	0.682352	-1.01973	3.18382e-06	1.06075	-1.06478
118808441	chr11:118808441:G:A	1.97383e-16	-4.79564e-10	-1.45526	7.29489e-07	-4.79564e-10	-1.47752
118808595	chr11:118808595:G:A	3.70641e-17	-1.98353	-1.14422	1.3889e-07	-2.00826	-1.12792
118808678	chr11:118808678:G:A	6.03224e-16	0.72437	-1.06249	3.19033e-06	1.10438	-1.10636
118808694	chr11:118808694:A:T	2.55702e-16	-4.79564e-10	-1.19639	9.95857e-07	-4.79564e-10	-1.16626
118808736	chr11:118808736:C:T	6.03407e-16	0.734931	-1.07275	3.19178e-06	1.11455	-1.11607
118809336	chr11:118809336:C:G	5.38457e-16	0.713082	-1.16478	2.85938e-06	1.09466	-1.20616
118809356	chr11:118809356:A:T	1.95875e-16	-4.79564e-10	-1.46293	7.49234e-07	-4.79564e-10	-1.45081
118809699	chr11:118809699:G:A	1.65439e-16	-1.6318	-4.88941e-10	7.59272e-07	-1.4375	-4.88941e-10
118809939	chr11:118809939:C:A	2.32988e-17	-2.11435	-1.47766	8.38723e-08	-2.15376	-1.48681
118809993	chr11:118809993:T:TA	3.03518e-17	-1.91931	-1.40824	1.07114e-07	-1.96905	-1.42692
118810003	chr11:118810003:G:A	3.34418e-16	-4.79564e-10	-0.928015	1.4162e-06	-4.79564e-10	-0.814128
118810370	chr11:118810370:A:G	2.49013e-17	-2.05509	-1.4704	9.24044e-08	-2.07144	-1.47224
118810616	chr11:118810616:A:C	5.77415e-16	-0.381844	-4.88941e-10	1.38592e-06	-0.835743	-4.88941e-10
118810755	chr11:118810755:T:C	3.04949e-17	-1.89613	-1.42672	1.08102e-07	-1.94564	-1.44114
118811641	chr11:118811641:A:G	3.12731e-17	-1.88732	-1.41033	1.1072e-07	-1.93715	-1.4257
118811842	chr11:118811842:C:T	3.32617e-16	-4.79564e-10	-0.933413	1.40951e-06	-4.79564e-10	-0.818864
118811975	chr11:118811975:C:T	2.06691e-16	-4.79564e-10	-1.40918	7.67611e-07	-4.79564e-10	-1.42658
118812631	chr11:118812631:C:T	3.28466e-16	-4.79564e-10	-0.945973	1.3902e-06	-4.79564e-10	-0.832659
118812678	chr11:118812678:C:T	3.13643e-16	-4.79564e-10	-0.99215	1.32148e-06	-4.79564e-10	-0.883349
118812855	chr11:118812855:G:A	3.12934e-17	-1.88722	-1.40978	1.10614e-07	-1.93827	-1.42554
118813162	chr11:118813162:A:G	3.93788e-16	-4.79564e-10	-0.764594	1.69451e-06	-4.79564e-10	-0.63471
118813901	chr11:118813901:G:A	3.47704e-17	-2.01551	-1.17613	1.30494e-07	-2.03761	-1.16092
118813956	chr11:118813956:T:G	2.29799e-17	-2.12049	-1.4853	8.41314e-08	-2.17111	-1.46638
118814006	chr11:118814006:T:C	6.09617e-15	-4.79564e-10	1.97501	1.99761e-05	-4.79564e-10	1.83243
118814196	chr11:118814196:TTTA:T	1.90852e-16	-4.79564e-10	-1.48891	7.30466e-07	-4.79564e-10	-1.47618
118814203	chr11:118814203:A:AGAGGG	1.90852e-16	-4.79564e-10	-1.48891	7.30466e-07	-4.79564e-10	-1.47618
118814306	chr11:118814306:C:T	4.35877e-17	-2.27841	-0.687224	1.60272e-07	-2.22642	-0.766567
118814958	chr11:118814958:T:C	2.9819e-16	-4.79564e-10	-1.04267	1.07384e-06	-4.79564e-10	-1.09086
118815356	chr11:118815356:G:A	2.23039e-17	-2.16126	-1.47439	8.22657e-08	-2.20577	-1.45413
118815448	chr11:118815448:C:T	2.17638e-17	-2.17748	-1.48267	8.04124e-08	-2.21846	-1.46423
118816180	chr11:118816180:G:A	2.02132e-16	-4.79564e-10	-1.43148	7.44833e-07	-4.79564e-10	-1.4567
118816593	chr11:118816593:A:G	2.54665e-16	-4.79564e-10	-1.20046	9.96814e-07	-4.79564e-10	-1.1653
118817174	chr11:118817174:G:A	2.00172e-16	-4.79564e-10	-1.44123	7.31365e-07	-4.79564e-10	-1.47495
118817293	chr11:118817293:C:G	2.51936e-16	-4.79564e-10	-1.21123	9.805e-07	-4.79564e-10	-1.1818
118817624	chr11:118817624:C:T	6.41281e-16	-4.79564e-10	-0.276939	1.98904e-06	-4.79564e-10	-0.474453
118817691	chr11:118817691:CA:C	8.10864e-16	-4.79564e-10	-0.0423056	2.66473e-06	-4.79564e-10	-0.182003
118817765	chr11:118817765:G:GATAA	2.22115e-17	-2.13983	-1.49996	8.13558e-08	-2.1872	-1.48383
118817865	chr11:118817865:CTTG:C	8.08161e-16	1.40697	-1.45261	1.54636e-06	0.735672	-1.46187
118817981	chr11:118817981:C:T	1.90721e-16	-4.79564e-10	-1.4896	7.53647e-07	-4.79564e-10	-1.44494
118818149	chr11:118818149:C:T	5.36121e-16	-4.79564e-10	-0.456046	1.68408e-06	-4.79564e-10	-0.640885
118818200	chr11:118818200:A:G	2.26317e-17	-2.12201	-1.49905	8.26831e-08	-2.17242	-1.48243
118818281	chr11:118818281:AT:A	3.4e-16	-4.79564e-10	-0.911461	1.44395e-06	-4.79564e-10	-0.79472
118818362	chr11:118818362:C:T	2.22091e-17	-2.13967	-1.50023	8.1337e-08	-2.18705	-1.48421
118819036	chr11:118819036:C:T	4.40318e-17	-1.46959	-1.4859	1.02058e-07	-1.93643	-1.50789
118819329	chr11:118819329:A:G	2.9207e-17	-1.98847	-1.37753	1.0357e-07	-2.04295	-1.38666
118819522	chr11:118819522:G:T	2.54563e-16	-4.79564e-10	-1.20086	9.91037e-07	-4.79564e-10	-1.17111
118819841	chr11:118819841:C:T	1.00869e-15	1.68694	-1.51093	3.69605e-06	1.65499	-1.50983
118819917	chr11:118819917:G:A	3.03061e-16	-4.79564e-10	-1.02647	1.26006e-06	-4.79564e-10	-0.930948
118819979	chr11:118819979:G:A	2.13007e-17	-2.17792	-1.50374	7.82977e-08	-2.21861	-1.49073
118820028	chr11:118820028:GTA:G	9.51126e-16	1.628	-1.51076	3.51526e-06	1.60416	-1.50915
118820223	chr11:118820223:C:T	1.90713e-16	-4.79564e-10	-1.48963	7.15043e-07	-4.79564e-10	-1.49752
118820361	chr11:118820361:A:G	4.95619e-16	-0.534598	-4.88941e-10	1.21625e-06	-0.966331	-4.88941e-10
118820363	chr11:118820363:C:G	1.90899e-16	-4.79564e-10	-1.48866	7.30887e-07	-4.79564e-10	-1.4756
118820366	chr11:118820366:C:T	9.07556e-17	-2.23224	-4.88941e-10	3.42634e-07	-2.2332	-4.88941e-10
118820392	chr11:118820392:G:A	1.90703e-16	-4.79564e-10	-1.48969	7.28632e-07	-4.79564e-10	-1.47869
118820543	chr11:118820543:T:C	2.12941e-17	-2.17807	-1.50391	7.82673e-08	-2.21873	-1.491
118820652	chr11:118820652:C:T	2.1285e-17	-2.17251	-1.5099	7.76649e-08	-2.21456	-1.5029
118820725	chr11:118820725:A:G	2.27282e-16	-4.79564e-10	-1.31421	8.78708e-07	-4.79564e-10	-1.29141
118820939	chr11:118820939:A:G	2.12583e-17	-2.17926	-1.5044	7.8054e-08	-2.22019	-1.49227
118821212	chr11:118821212:C:A	2.19264e-17	-2.15408	-1.49864	8.03375e-08	-2.20055	-1.48308
118821266	chr11:118821266:T:A	2.09296e-17	-2.25112	-1.44812	8.93267e-08	-2.12183	-1.45573
118821343	chr11:118821343:C:T	2.15047e-17	-2.16393	-1.50821	7.84376e-08	-2.20834	-1.49922
118821749	chr11:118821749:C:T	1.93918e-16	-4.79564e-10	-1.47297	7.16505e-07	-4.79564e-10	-1.49547
118821873	chr11:118821873:T:A	2.13324e-17	-2.17314	-1.50704	7.80398e-08	-2.21571	-1.49693
118821930	chr11:118821930:T:C	2.47324e-16	-4.79564e-10	-1.22971	8.73632e-07	-4.79564e-10	-1.2972
118822018	chr11:118822018:T:C	4.63062e-17	-2.26784	-0.637293	1.88655e-07	-2.19015	-0.639786
118822337	chr11:118822337:T:A	1.90959e-16	-4.79564e-10	-1.48835	7.09658e-07	-4.79564e-10	-1.50508
118822868	chr11:118822868:A:G	2.21238e-16	-4.79564e-10	-1.34117	7.94019e-07	-4.79564e-10	-1.39275
118823292	chr11:118823292:C:T	4.34413e-16	-4.79564e-10	-0.666411	1.88391e-06	-4.79564e-10	-0.528755
118823323	chr11:118823323:C:T	3.37494e-16	-4.79564e-10	-0.918858	1.43312e-06	-4.79564e-10	-0.802248
118823633	chr11:118823633:G:A	1.93408e-16	-4.79564e-10	-1.4756	7.15454e-07	-4.79564e-10	-1.49694
118823675	chr11:118823675:C:T	3.32009e-16	-4.79564e-10	-0.935245	1.40543e-06	-4.79564e-10	-0.821758
118823879	chr11:118823879:G:A	1.97079e-16	-4.79564e-10	-1.4568	7.35259e-07	-4.79564e-10	-1.46964
118823894	chr11:118823894:T:C	2.2711e-17	-2.10662	-1.51094	8.13135e-08	-2.16325	-1.50829
118824623	chr11:118824623:C:T	1.90594e-16	-4.79564e-10	-1.49026	7.28211e-07	-4.79564e-10	-1.47927
118825071	chr11:118825071:T:C	2.17024e-16	-4.79564e-10	-1.3604	8.35162e-07	-4.79564e-10	-1.34223
118825199	chr11:118825199:G:A	8.43418e-16	1.50799	-1.51093	3.0581e-06	1.46507	-1.50938
118825313	chr11:118825313:T:C	4.17e-17	-2.02222	-0.987682	1.53625e-07	-2.06234	-0.973008
118825320	chr11:118825320:G:T	2.08825e-16	-4.79564e-10	-1.39891	7.77851e-07	-4.79564e-10	-1.41333
118825346	chr11:118825346:A:C	1.184e-16	-1.96633	-4.88941e-10	4.65651e-07	-1.92642	-4.88941e-10
118825466	chr11:118825466:A:G	1.04258e-15	1.71623	-1.50718	3.75994e-06	1.66512	-1.50282
118825749	chr11:118825749:T:C	3.40861e-16	-4.79564e-10	-0.90893	1.22385e-06	-4.79564e-10	-0.960105
118826008	chr11:118826008:C:T	2.10268e-16	-4.79564e-10	-1.39202	8.1238e-07	-4.79564e-10	-1.36989
118826066	chr11:118826066:T:C	2.0799e-16	-4.79564e-10	-1.40292	8.02745e-07	-4.79564e-10	-1.38182
118826184	chr11:118826184:A:T	2.08735e-16	-4.79564e-10	-1.39934	8.06058e-07	-4.79564e-10	-1.3777
118826211	chr11:118826211:A:G	2.09911e-16	-4.79564e-10	-1.39372	8.11091e-07	-4.79564e-10	-1.37148
118826303	chr11:118826303:G:A	7.82946e-17	-2.19144	-0.188487	2.60816e-07	-2.26505	-0.240995
118826317	chr11:118826317:A:G	1.71394e-15	-4.79564e-10	0.706145	5.92517e-06	-4.79564e-10	0.617104
118826575	chr11:118826575:C:T	2.38355e-16	-4.79564e-10	-1.26665	9.28763e-07	-4.79564e-10	-1.23601
118827042	chr11:118827042:TTTTTGTTTTA:T	2.04103e-16	-4.79564e-10	-1.42178	7.75517e-07	-4.79564e-10	-1.41633
118827197	chr11:118827197:A:G	2.77827e-17	-2.06039	-1.35561	1.0384e-07	-2.09263	-1.33438
118827265	chr11:118827265:G:A	5.33776e-16	-4.79564e-10	-0.460429	1.9574e-06	-4.79564e-10	-0.490487
118827451	chr11:118827451:G:A	2.40202e-15	1.97506	-0.931398	7.23397e-06	1.78055	-0.963869
118827565	chr11:118827565:A:G	2.56991e-15	2.0266	-0.915377	7.74117e-06	1.83407	-0.949623
118827579	chr11:118827579:G:A	5.36685e-16	-4.79564e-10	-0.454995	1.96671e-06	-4.79564e-10	-0.485741
118827585	chr11:118827585:A:G	2.51623e-15	2.06886	-0.978746	7.5892e-06	1.87416	-1.00954
118827828	chr11:118827828:G:A	2.61473e-15	2.07693	-0.948419	7.84519e-06	1.87805	-0.980255
118828068	chr11:118828068:G:A	2.93731e-15	2.20889	-0.964044	8.78833e-06	2.00674	-0.995418
118828174	chr11:118828174:C:T	8.84318e-16	-4.79564e-10	0.0444114	3.3923e-06	-4.79564e-10	0.0594017
118828198	chr11:118828198:G:A	2.57289e-17	-2.09692	-1.39587	9.62466e-08	-2.12505	-1.3779
118828567	chr11:118828567:C:T	7.09748e-16	1.01642	-1.19192	1.40612e-06	0.340923	-1.1622
118828575	chr11:118828575:C:G	2.51203e-16	-4.79564e-10	-1.21414	1.09568e-06	-4.79564e-10	-1.07073
118828952	chr11:118828952:C:T	1.92894e-16	-4.79564e-10	-1.47827	7.21931e-07	-4.79564e-10	-1.48793
118829035	chr11:118829035:C:T	3.3266e-15	2.2402	-0.870897	9.89135e-06	2.03648	-0.906927
118829314	chr11:118829314:A:C	2.00207e-16	-4.79564e-10	-1.44105	7.65763e-07	-4.79564e-10	-1.42899
118829716	chr11:118829716:C:T	7.50623e-16	1.18543	-1.30494	2.52462e-06	1.11065	-1.34667
118829791	chr11:118829791:G:A	2.44318e-16	-4.79564e-10	-1.24193	8.59171e-07	-4.79564e-10	-1.31389
118829806	chr11:118829806:C:T	8.65869e-17	-2.27926	-4.88941e-10	3.46217e-07	-2.22279	-4.88941e-10
118829848	chr11:118829848:A:G	6.26291e-16	0.823609	-1.1242	1.27594e-06	0.184981	-1.1034
118830309	chr11:118830309:G:A	2.39641e-17	-2.11403	-1.44982	8.93286e-08	-2.1414	-1.43614
118830888	chr11:118830888:T:C	1.43688e-15	1.45216	-0.922332	4.39192e-06	1.27215	-0.954483
118830959	chr11:118830959:A:G	1.31372e-15	1.44518	-1.00497	4.02118e-06	1.2647	-1.03523
118831189	chr11:118831189:A:T	5.98168e-16	0.831509	-1.17804	1.98107e-06	0.746275	-1.22474
118831293	chr11:118831293:A:G	1.52819e-15	1.43994	-0.848503	4.65422e-06	1.2582	-0.882526
118831560	chr11:118831560:C:T	8.67245e-16	1.14767	-1.12276	2.71192e-06	0.988872	-1.15332
118832201	chr11:118832201:A:G	1.03452e-15	0.860956	-0.659669	3.19997e-06	0.701056	-0.70002
118832227	chr11:118832227:G:A	7.48567e-16	1.21075	-1.333	2.47072e-06	1.10632	-1.36392
118832292	chr11:118832292:T:C	1.7392e-15	1.41946	-0.698682	5.23869e-06	1.23352	-0.739551
118832775	chr11:118832775:T:C	1.62012e-15	1.40199	-0.75214	4.8844e-06	1.21691	-0.792969
118833108	chr11:118833108:T:A	1.63182e-15	1.37305	-0.716003	4.90589e-06	1.18761	-0.759279
118833293	chr11:118833293:T:G	2.04723e-16	-4.79564e-10	-1.41875	7.84151e-07	-4.79564e-10	-1.40526
118833546	chr11:118833546:G:A	1.68255e-15	1.42483	-0.737166	5.03264e-06	1.23614	-0.782297
118833556	chr11:118833556:T:C	1.5346e-15	1.29905	-0.703426	4.62374e-06	1.11409	-0.744986
118834042	chr11:118834042:A:G	1.54682e-16	-1.69904	-4.88941e-10	4.03903e-07	-2.06869	-4.88941e-10
118834436	chr11:118834436:G:A	1.0208e-15	0.664427	-0.476495	2.93979e-06	0.507037	-0.590803
118835065	chr11:118835065:A:C	3.54778e-16	-4.79564e-10	-0.868913	1.30883e-06	-4.79564e-10	-0.892969
118835085	chr11:118835085:A:G	3.97208e-16	-4.79564e-10	-0.755946	1.48552e-06	-4.79564e-10	-0.766341
118835247	chr11:118835247:T:C	1.86831e-16	-4.79564e-10	-1.5102	7.05891e-07	-4.79564e-10	-1.5104
118835552	chr11:118835552:A:G	1.72797e-15	-4.79564e-10	0.714296	5.65983e-06	-4.79564e-10	0.571289
118836462	chr11:118836462:G:A	2.8729e-15	1.52815	-0.305475	1.01267e-05	1.43343	-0.280364
118836850	chr11:118836850:C:T	4.60476e-17	-2.15568	-0.755046	2.01698e-07	-2.02662	-0.736464
118836927	chr11:118836927:G:A	8.25402e-16	-4.79564e-10	-0.0245348	2.91984e-06	-4.79564e-10	-0.090575
118837557	chr11:118837557:T:G	1.07618e-13	3.20681	1.63913	0.000119319	2.1534	1.4663
118838034	chr11:118838034:A:G	2.20653e-16	-4.79564e-10	-1.34382	8.07056e-07	-4.79564e-10	-1.37647
118838076	chr11:118838076:C:A	5.76514e-17	-2.1229	-0.563086	2.53316e-07	-1.97233	-0.562895
118838558	chr11:118838558:G:A	1.8675e-16	-4.79564e-10	-1.51064	7.09119e-07	-4.79564e-10	-1.50584
118838566	chr11:118838566:G:A	3.09808e-16	-1.00445	-4.88941e-10	1.45543e-06	-0.786802	-4.88941e-10
118838891	chr11:118838891:A:G	4.34449e-17	-2.1099	-0.859009	1.96015e-07	-1.95659	-0.835081
118839288	chr11:118839288:G:A	5.68866e-16	-4.79564e-10	-0.396761	2.06766e-06	-4.79564e-10	-0.435689
118839357	chr11:118839357:T:A	2.3043e-16	-4.79564e-10	-1.30046	8.76534e-07	-4.79564e-10	-1.29389
118839473	chr11:118839473:G:A	2.31586e-16	-4.79564e-10	-1.29545	8.81382e-07	-4.79564e-10	-1.28837
118840129	chr11:118840129:G:A	2.79787e-15	-4.79564e-10	1.19621	9.20396e-06	-4.79564e-10	1.05753
118840360	chr11:118840360:C:T	7.53504e-14	2.63857	1.85093	9.22354e-05	1.71261	1.64963
118840667	chr11:118840667:T:C	2.41597e-16	-1.25313	-4.88941e-10	4.68931e-07	-1.9194	-4.88941e-10
118840669	chr11:118840669:A:T	1.96658e-16	-4.79564e-10	-1.45894	7.26681e-07	-4.79564e-10	-1.48137
118841067	chr11:118841067:G:A	2.10089e-16	-4.79564e-10	-1.39287	8.07956e-07	-4.79564e-10	-1.37535
118841081	chr11:118841081:G:A	2.12317e-15	1.4659	-0.545637	2.84081e-06	0.377923	-0.495939
118841121	chr11:118841121:G:A	8.06897e-14	2.74189	1.81607	0.000102674	1.8501	1.61936
118841561	chr11:118841561:C:T	2.90555e-17	-2.1811	-1.1901	1.31457e-07	-2.03502	-1.15616
118841718	chr11:118841718:C:G	5.17118e-17	-2.12665	-0.66807	2.25112e-07	-1.97883	-0.674428
118841800	chr11:118841800:C:T	1.12773e-16	-0.617771	-1.39726	6.97991e-07	-0.139082	-1.38257
118841819	chr11:118841819:G:A	3.29436e-16	-4.79564e-10	-0.943022	1.27683e-06	-4.79564e-10	-0.917727
118842020	chr11:118842020:T:C	1.87829e-16	-4.79564e-10	-1.50487	7.05522e-07	-4.79564e-10	-1.51092
118843414	chr11:118843414:G:T	2.04338e-16	0.0576578	-1.47829	3.39476e-07	-0.774131	-1.46833
118843783	chr11:118843783:C:T	2.77788e-17	-2.13522	-1.28091	1.27671e-07	-1.96719	-1.25321
118844093	chr11:118844093:C:T	1.88801e-16	-4.79564e-10	-1.49971	7.05828e-07	-4.79564e-10	-1.51049
118844368	chr11:118844368:C:T	2.12062e-16	-4.79564e-10	-1.38353	7.86214e-07	-4.79564e-10	-1.40263
118844729	chr11:118844729:C:T	7.64235e-16	-4.79564e-10	-0.10153	2.13726e-06	-4.79564e-10	-0.402581
118844880	chr11:118844880:G:A	1.12652e-16	-0.606174	-1.40993	2.8285e-07	-1.03829	-1.38666
118845154	chr11:118845154:T:C	2.2572e-16	-4.79564e-10	-1.32111	8.55775e-07	-4.79564e-10	-1.31785
118845376	chr11:118845376:T:C	9.14884e-16	-4.79564e-10	0.0783915	3.23765e-06	-4.79564e-10	0.0127434
118846110	chr11:118846110:C:T	1.99521e-16	-4.79564e-10	-1.44448	7.31296e-07	-4.79564e-10	-1.47504
118846364	chr11:118846364:T:C	8.59748e-16	-4.79564e-10	0.0162338	3.04517e-06	-4.79564e-10	-0.0485491
118846500	chr11:118846500:A:C	1.86844e-16	-4.79564e-10	-1.51013	7.07873e-07	-4.79564e-10	-1.5076
118847023	chr11:118847023:G:A	2.59448e-16	0.176026	-1.35787	4.35619e-07	-0.647117	-1.34597
118847352	chr11:118847352:T:C	2.61355e-16	0.190424	-1.36495	4.37145e-07	-0.637973	-1.35162
118847353	chr11:118847353:G:A	2.95114e-16	0.254831	-1.30787	4.88274e-07	-0.586383	-1.2926
118847396	chr11:118847396:T:C	2.15121e-16	-4.79564e-10	-1.3692	7.9861e-07	-4.79564e-10	-1.38699
118847776	chr11:118847776:C:T	7.5486e-15	2.58029	-0.391582	9.12204e-06	1.69823	-0.649645
118848020	chr11:118848020:C:T	9.28092e-17	-2.20986	-4.88941e-10	3.44066e-07	-2.22903	-4.88941e-10
118848059	chr11:118848059:G:A	2.58687e-15	2.13753	-1.01973	3.70011e-06	1.30805	-1.16179
118848118	chr11:118848118:T:C	2.94283e-15	2.51283	-1.2661	4.22852e-06	1.64645	-1.36671
118848147	chr11:118848147:G:A	2.8633e-15	2.16895	-0.949625	4.05612e-06	1.34121	-1.10309
118848263	chr11:118848263:C:T	3.05496e-15	2.23502	-0.950904	4.29768e-06	1.40015	-1.10418
118848545	chr11:118848545:C:T	2.65051e-15	2.34422	-1.20212	3.81652e-06	1.49378	-1.31654
118848623	chr11:118848623:A:G	1.10768e-16	-2.03297	-4.88941e-10	4.68347e-07	-1.92065	-4.88941e-10
118848696	chr11:118848696:G:C	2.41168e-15	2.26445	-1.21678	3.51372e-06	1.42204	-1.32747
118849033	chr11:118849033:C:T	2.5195e-15	2.34981	-1.25841	3.66021e-06	1.49614	-1.36073
118849062	chr11:118849062:G:A	4.91378e-16	-4.79564e-10	-0.543193	1.70399e-06	-4.79564e-10	-0.629132
118849386	chr11:118849386:T:A	1.89014e-16	-4.79564e-10	-1.49859	7.05912e-07	-4.79564e-10	-1.51037
118849443	chr11:118849443:C:T	1.94639e-16	-4.79564e-10	-1.46926	7.19061e-07	-4.79564e-10	-1.49191
118849881	chr11:118849881:T:G	2.22305e-15	2.17945	-1.21322	3.25908e-06	1.34528	-1.32594
118850068	chr11:118850068:A:C	1.87591e-16	-4.79564e-10	-1.50614	7.05719e-07	-4.79564e-10	-1.51064
118850289	chr11:118850289:A:G	2.33162e-15	2.1792	-1.16529	3.3903e-06	1.34589	-1.28708
118850540	chr11:118850540:G:A	2.75006e-15	2.09269	-0.913717	3.89803e-06	1.27081	-1.07244
118850853	chr11:118850853:C:T	8.64598e-17	-2.28073	-4.88941e-10	3.29985e-07	-2.27081	-4.88941e-10
118850990	chr11:118850990:A:G	3.4051e-17	-2.28058	-0.931968	1.29299e-07	-2.25378	-0.953957
118851058	chr11:118851058:T:C	1.32261e-16	-1.85563	-4.88941e-10	4.34202e-07	-1.99635	-4.88941e-10
118851141	chr11:118851141:G:A	2.23315e-15	2.14824	-1.17748	3.26044e-06	1.31644	-1.29668
118851263	chr11:118851263:G:A	2.35553e-15	2.22892	-1.2048	3.43213e-06	1.38935	-1.31828
118851440	chr11:118851440:G:A	3.93119e-17	-2.00422	-1.06466	1.37871e-07	-2.03686	-1.10668
118851473	chr11:118851473:G:A	2.04736e-16	-4.79564e-10	-1.41868	7.56145e-07	-4.79564e-10	-1.44163
118851522	chr11:118851522:G:A	2.65267e-15	2.29113	-1.14821	3.80298e-06	1.44668	-1.273
118851901	chr11:118851901:A:G	1.8748e-16	-4.79564e-10	-1.50673	7.05839e-07	-4.79564e-10	-1.51047
118852378	chr11:118852378:T:C	2.21604e-15	2.14259	-1.17952	3.23889e-06	1.31144	-1.29832
118852563	chr11:118852563:A:G	1.71965e-15	-4.79564e-10	0.709472	5.73631e-06	-4.79564e-10	0.584711
118852828	chr11:118852828:G:A	2.62043e-15	2.32488	-1.1942	3.77091e-06	1.47546	-1.31025
118853039	chr11:118853039:C:T	2.7143e-17	-2.0575	-1.38179	9.89822e-08	-2.08348	-1.39145
118853044	chr11:118853044:T:A	1.12308e-16	-1.98715	-0.0320141	4.5435e-07	-1.81266	-0.138331
118853407	chr11:118853407:G:A	7.07504e-17	-2.08874	-0.392511	3.08646e-07	-1.93257	-0.405091
118853627	chr11:118853627:C:T	2.09382e-15	2.0809	-1.17456	3.0887e-06	1.25824	-1.29259
118854014	chr11:118854014:T:C	5.58213e-16	1.02703	-1.44269	7.58555e-07	-0.0392075	-1.39924
118854185	chr11:118854185:T:A	2.41635e-17	-2.28	-1.27556	9.33036e-08	-2.24598	-1.28802
118854339	chr11:118854339:T:C	9.64493e-16	1.51484	-1.38364	1.22183e-06	0.363039	-1.3248
118854349	chr11:118854349:C:T	3.80837e-16	0.601365	-1.3994	5.6572e-07	-0.384318	-1.34744
118854480	chr11:118854480:T:A	8.57174e-15	2.31582	-4.88941e-10	8.80313e-05	3.31559	-4.88941e-10
118854495	chr11:118854495:C:T	1.58203e-16	-1.67653	-4.88941e-10	7.68108e-07	-1.42593	-4.88941e-10
118854674	chr11:118854674:C:T	6.88556e-17	-2.12364	-0.384757	2.94856e-07	-1.98467	-0.398704
118854711	chr11:118854711:G:A	2.57484e-15	2.4906	-1.37746	3.92225e-06	1.6076	-1.40304
118854951	chr11:118854951:C:G	3.26199e-17	-2.19634	-1.05914	1.14904e-07	-2.20758	-1.11818
118855439	chr11:118855439:G:A	2.5446e-16	-4.79564e-10	-1.20126	1.01561e-06	-4.79564e-10	-1.14661
118855521	chr11:118855521:A:G	2.41245e-15	2.43543	-1.38744	3.67397e-06	1.55145	-1.41228
118855630	chr11:118855630:T:A	1.90002e-16	-4.79564e-10	-1.49337	7.06988e-07	-4.79564e-10	-1.50885
118855938	chr11:118855938:T:C	5.50213e-16	0.944219	-1.37432	7.69622e-07	-0.107256	-1.3167
118856134	chr11:118856134:C:T	2.97922e-17	-2.19858	-1.14758	1.06338e-07	-2.20588	-1.19736
118856428	chr11:118856428:G:C	1.06164e-16	-0.748254	-1.32716	2.72054e-07	-1.16683	-1.29703
118856460	chr11:118856460:C:T	1.3708e-15	1.24563	-0.762884	1.8326e-06	0.190799	-0.74717
118856623	chr11:118856623:G:T	1.32536e-15	1.23727	-0.788232	1.77657e-06	0.184693	-0.772114
118856864	chr11:118856864:TC:T	2.35929e-15	2.48911	-1.4634	3.73909e-06	1.60934	-1.4526
118856967	chr11:118856967:G:A	8.82796e-16	-4.79564e-10	0.0426887	3.13493e-06	-4.79564e-10	-0.0194992
118856987	chr11:118856987:T:A	2.10654e-16	-4.79564e-10	-1.39019	7.5824e-07	-4.79564e-10	-1.43886
118857502	chr11:118857502:C:T	2.11675e-16	-4.79564e-10	-1.38535	7.90302e-07	-4.79564e-10	-1.39745
118857554	chr11:118857554:A:G	2.23713e-16	-4.79564e-10	-1.33004	7.84502e-07	-4.79564e-10	-1.40481
118857611	chr11:118857611:C:T	1.36743e-15	1.23161	-0.751328	1.8399e-06	0.182823	-0.735219
118857770	chr11:118857770:A:G	7.63577e-17	-2.12282	-0.282156	3.28002e-07	-1.98085	-0.295993
118858421	chr11:118858421:C:T	2.02984e-16	-4.79564e-10	-1.42728	7.37039e-07	-4.79564e-10	-1.46722
118858454	chr11:118858454:G:A	2.15548e-16	-4.79564e-10	-1.36722	7.71861e-07	-4.79564e-10	-1.42106
118858501	chr11:118858501:C:T	3.14062e-16	0.451433	-1.44225	4.71899e-07	-0.515011	-1.39808
118858574	chr11:118858574:C:T	7.31597e-17	-2.03462	-0.413138	3.23443e-07	-1.86847	-0.42237
118858682	chr11:118858682:A:G	3.04862e-17	-2.28012	-1.04302	1.05803e-07	-2.28077	-1.12751
118858733	chr11:118858733:C:T	7.05098e-17	-2.08069	-0.403961	3.20296e-07	-1.93523	-0.365389
118858747	chr11:118858747:C:T	2.68473e-17	-2.2641	-1.18614	9.81401e-08	-2.25874	-1.22472
118859151	chr11:118859151:T:G	2.95717e-16	0.399885	-1.45089	4.47427e-07	-0.555823	-1.41052
118859166	chr11:118859166:G:A	2.04758e-16	-4.79564e-10	-1.41858	7.43963e-07	-4.79564e-10	-1.45787
118859432	chr11:118859432:A:G	3.21062e-16	0.474335	-1.44311	4.81718e-07	-0.492295	-1.40021
118859780	chr11:118859780:C:T	9.61046e-16	-4.79564e-10	0.127617	3.42689e-06	-4.79564e-10	0.069548
118859960	chr11:118859960:C:T	1.0161e-14	2.61695	-0.131046	1.10679e-05	1.71694	-0.475004
118860125	chr11:118860125:G:A	1.8892e-16	-4.79564e-10	-1.49908	7.20362e-07	-4.79564e-10	-1.49011
118860779	chr11:118860779:G:A	3.80951e-16	0.640122	-1.43786	5.52181e-07	-0.364186	-1.3918
118860817	chr11:118860817:C:T	1.59145e-16	-1.67059	-4.88941e-10	5.61447e-07	-1.73934	-4.88941e-10
118860895	chr11:118860895:C:A	1.90689e-16	-4.79564e-10	-1.48976	7.08042e-07	-4.79564e-10	-1.50736
118861053	chr11:118861053:A:G	3.03366e-16	0.450338	-1.4758	4.51718e-07	-0.514278	-1.44252
118861133	chr11:118861133:T:C	2.1839e-16	-4.79564e-10	-1.35412	7.80277e-07	-4.79564e-10	-1.41021
118861316	chr11:118861316:A:G	2.16982e-16	-4.79564e-10	-1.36059	7.75862e-07	-4.79564e-10	-1.41588
118861472	chr11:118861472:G:A	8.95236e-17	-2.2459	-4.88941e-10	3.28608e-07	-2.275	-4.88941e-10
118861518	chr11:118861518:A:G	2.17736e-16	-4.79564e-10	-1.35712	7.78142e-07	-4.79564e-10	-1.41295
118861623	chr11:118861623:T:C	2.17052e-16	-4.79564e-10	-1.36027	7.76125e-07	-4.79564e-10	-1.41555
118861710	chr11:118861710:CT:C	2.15576e-16	-4.79564e-10	-1.36709	7.70571e-07	-4.79564e-10	-1.42273
118861873	chr11:118861873:G:A	2.19249e-16	-4.79564e-10	-1.3502	7.82968e-07	-4.79564e-10	-1.40677
118862150	chr11:118862150:A:G	2.02301e-16	-4.79564e-10	-1.43065	7.33508e-07	-4.79564e-10	-1.47202
118862360	chr11:118862360:C:T	5.32579e-16	-4.79564e-10	-0.462675	2.62266e-06	-4.79564e-10	-0.197914
118862444	chr11:118862444:G:A	1.98092e-16	-4.79564e-10	-1.45167	7.23526e-07	-4.79564e-10	-1.48572
118862584	chr11:118862584:AG:A	2.12735e-16	-4.79564e-10	-1.38036	7.9494e-07	-4.79564e-10	-1.39159
118863184	chr11:118863184:G:A	2.06014e-16	-4.79564e-10	-1.41246	7.4335e-07	-4.79564e-10	-1.45869
118863291	chr11:118863291:T:C	3.33288e-17	-2.27048	-0.963502	1.18169e-07	-2.26564	-1.0321
118863527	chr11:118863527:C:T	2.03949e-16	-4.79564e-10	-1.42254	7.38069e-07	-4.79564e-10	-1.46582
118864177	chr11:118864177:C:T	2.00605e-16	-4.79564e-10	-1.43907	7.3005e-07	-4.79564e-10	-1.47675
118864500	chr11:118864500:A:T	2.02703e-16	-4.79564e-10	-1.42867	7.35395e-07	-4.79564e-10	-1.46945
118864572	chr11:118864572:A:G	1.98174e-16	-4.79564e-10	-1.45126	7.24154e-07	-4.79564e-10	-1.48486
118865167	chr11:118865167:C:T	3.58003e-16	-0.859863	-4.88941e-10	9.09224e-07	-1.25727	-4.88941e-10
118865314	chr11:118865314:T:C	2.02194e-16	-4.79564e-10	-1.43118	7.34384e-07	-4.79564e-10	-1.47083
118865371	chr11:118865371:C:T	2.07881e-16	-4.79564e-10	-1.40344	7.48184e-07	-4.79564e-10	-1.45221
118865503	chr11:118865503:C:T	2.013e-16	-4.79564e-10	-1.43561	7.3124e-07	-4.79564e-10	-1.47512
118865581	chr11:118865581:G:A	1.89989e-16	-4.79564e-10	-1.49344	7.35773e-07	-4.79564e-10	-1.46894
118866085	chr11:118866085:C:T	2.07797e-16	-4.79564e-10	-1.40384	7.47816e-07	-4.79564e-10	-1.4527
118866497	chr11:118866497:C:T	2.01856e-16	-4.79564e-10	-1.43285	7.32551e-07	-4.79564e-10	-1.47333
118866796	chr11:118866796:C:T	2.0456e-16	-4.79564e-10	-1.41954	7.3949e-07	-4.79564e-10	-1.4639
118866985	chr11:118866985:A:G	1.90916e-16	-4.79564e-10	-1.48857	7.13913e-07	-4.79564e-10	-1.4991
118867192	chr11:118867192:A:G	2.07442e-16	-4.79564e-10	-1.40555	7.46793e-07	-4.79564e-10	-1.45407
118867219	chr11:118867219:T:A	2.03004e-16	-4.79564e-10	-1.42718	7.7025e-07	-4.79564e-10	-1.42315
118867328	chr11:118867328:A:G	1.17237e-16	-1.97621	-4.88941e-10	4.72676e-07	-1.91145	-4.88941e-10
118867572	chr11:118867572:G:A	4.23419e-17	-2.13575	-0.858882	1.28973e-07	-2.24896	-0.961298
118867794	chr11:118867794:G:A	2.04503e-16	-4.79564e-10	-1.41982	7.39463e-07	-4.79564e-10	-1.46394
118867805	chr11:118867805:C:T	2.02994e-16	-4.79564e-10	-1.42723	7.3504e-07	-4.79564e-10	-1.46993
118867806	chr11:118867806:A:C	1.86874e-15	-4.79564e-10	0.792613	8.39274e-06	-4.79564e-10	0.965262
118867870	chr11:118867870:A:AC	2.07963e-16	-4.79564e-10	-1.40304	7.48118e-07	-4.79564e-10	-1.4523
118868076	chr11:118868076:A:G	2.00589e-16	-4.79564e-10	-1.43915	7.29159e-07	-4.79564e-10	-1.47797
118868087	chr11:118868087:C:T	2.16908e-16	-4.79564e-10	-1.36093	7.90066e-07	-4.79564e-10	-1.39774
118868161	chr11:118868161:C:A	3.64925e-16	-4.79564e-10	-0.840713	1.60804e-06	-4.79564e-10	-0.687088
118868347	chr11:118868347:A:G	3.01489e-17	-2.26484	-1.06942	1.07071e-07	-2.26102	-1.13535
118868686	chr11:118868686:AAG:A	4.0533e-16	-0.405882	-0.329823	7.88663e-07	-1.07141	-0.328111
118869254	chr11:118869254:C:G	2.11218e-16	-4.79564e-10	-1.38751	7.57594e-07	-4.79564e-10	-1.43971
118869316	chr11:118869316:G:A	2.95324e-16	-4.79564e-10	-1.05233	1.19344e-06	-4.79564e-10	-0.985263
118869427	chr11:118869427:T:C	2.00188e-16	-4.79564e-10	-1.44115	7.29128e-07	-4.79564e-10	-1.47801
118869471	chr11:118869471:G:A	5.87485e-16	0.386514	-0.751069	8.8841e-07	-0.510014	-0.770413
118869609	chr11:118869609:A:T	1.89476e-16	-4.79564e-10	-1.49614	7.06324e-07	-4.79564e-10	-1.50979
118869703	chr11:118869703:C:T	2.0721e-16	-4.79564e-10	-1.40667	7.4631e-07	-4.79564e-10	-1.45472
118869709	chr11:118869709:G:C	1.92911e-17	-2.26994	-1.51082	7.31231e-08	-2.26681	-1.5109
118869940	chr11:118869940:C:T	3.35301e-16	-4.79564e-10	-0.925378	1.46426e-06	-4.79564e-10	-0.780758
118870012	chr11:118870012:A:G	2.06051e-16	-4.79564e-10	-1.41228	7.46113e-07	-4.79564e-10	-1.45498
118870222	chr11:118870222:C:T	2.0202e-17	-2.27808	-1.45654	7.48261e-08	-2.27942	-1.47528
118870448	chr11:118870448:T:C	1.99195e-17	-2.28074	-1.46797	7.5618e-08	-2.2807	-1.46346
118871414	chr11:118871414:T:C	2.27673e-16	-4.79564e-10	-1.3125	8.06371e-07	-4.79564e-10	-1.37732
118872015	chr11:118872015:T:C	2.08501e-17	-2.27864	-1.42441	7.74192e-08	-2.27668	-1.44394
118872074	chr11:118872074:CAT:C	1.87066e-16	-4.79564e-10	-1.50894	7.06506e-07	-4.79564e-10	-1.50953
118872077	chr11:118872077:G:GCC	1.86758e-16	-4.79564e-10	-1.51059	7.05608e-07	-4.79564e-10	-1.5108
118872577	chr11:118872577:G:A	2.74022e-17	-2.27828	-1.15151	9.9578e-08	-2.27599	-1.19293
118872885	chr11:118872885:G:A	2.85868e-16	-4.79564e-10	-1.08487	1.01798e-06	-4.79564e-10	-1.14428
118872984	chr11:118872984:ATC:A	1.88485e-16	-4.79564e-10	-1.50139	7.16609e-07	-4.79564e-10	-1.49533
118873079	chr11:118873079:TATAGACTCTTACTTAGTTTTCTCAGA:T	2.42556e-16	-4.79564e-10	-1.24917	9.01979e-07	-4.79564e-10	-1.26527
118873455	chr11:118873455:A:G	9.75259e-16	-4.79564e-10	0.142297	2.54107e-06	-4.79564e-10	-0.229519
118873491	chr11:118873491:G:A	2.38994e-16	-4.79564e-10	-1.26397	1.00837e-06	-4.79564e-10	-1.15377
118873811	chr11:118873811:G:A	1.86698e-16	-4.79564e-10	-1.51091	7.08975e-07	-4.79564e-10	-1.50604
118873819	chr11:118873819:G:A	3.20318e-16	-4.79564e-10	-0.971091	1.36257e-06	-4.79564e-10	-0.852732
118873906	chr11:118873906:G:A	9.61252e-17	-2.17475	-4.88941e-10	3.29584e-07	-2.27203	-4.88941e-10
118873961	chr11:118873961:GAGAA:G	2.33414e-16	-4.79564e-10	-1.28759	9.71247e-07	-4.79564e-10	-1.19128
118874016	chr11:118874016:A:G	8.97106e-16	-4.79564e-10	0.0587683	2.99689e-06	-4.79564e-10	-0.0645303
118874534	chr11:118874534:A:G	4.67545e-17	-2.23674	-0.658759	1.64412e-07	-2.23108	-0.736405
118874569	chr11:118874569:C:T	5.42376e-17	-2.24647	-0.500559	1.89783e-07	-2.24142	-0.582562
118874955	chr11:118874955:T:G	1.81061e-15	2.27138	-1.51037	2.80709e-06	1.38095	-1.5109
118875138	chr11:118875138:C:A	3.54181e-16	-4.79564e-10	-0.870598	1.5247e-06	-4.79564e-10	-0.740306
118875514	chr11:118875514:T:C	3.00914e-15	2.76786	-1.49886	4.47247e-06	1.84342	-1.50759
118876867	chr11:118876867:A:G	2.55423e-14	3.38789	0.0197956	9.87809e-05	3.55684	-0.126038
118876873	chr11:118876873:T:C	2.70065e-17	-1.93602	-1.5083	9.68789e-08	-1.99184	-1.50456
118877461	chr11:118877461:G:C	2.28764e-16	-0.15971	-1.14801	3.82726e-07	-0.937789	-1.18475
118877562	chr11:118877562:T:C	1.90445e-16	-4.79564e-10	-1.49104	7.10292e-07	-4.79564e-10	-1.50418
118877627	chr11:118877627:T:A	1.98074e-16	-4.79564e-10	-1.45177	7.22169e-07	-4.79564e-10	-1.4876
118877800	chr11:118877800:C:T	2.05875e-16	-4.79564e-10	-1.41313	7.88715e-07	-4.79564e-10	-1.39946
118877963	chr11:118877963:A:G	1.89642e-16	-4.79564e-10	-1.49527	7.09094e-07	-4.79564e-10	-1.50587
118878047	chr11:118878047:G:C	1.91048e-16	-4.79564e-10	-1.48788	7.11147e-07	-4.79564e-10	-1.50298
118878609	chr11:118878609:T:A	1.30953e-16	-0.411224	-1.45435	2.5606e-07	-1.05058	-1.47386
118878755	chr11:118878755:G:A	2.41506e-16	-4.79564e-10	-1.25351	1.04927e-06	-4.79564e-10	-1.11401
118878854	chr11:118878854:T:C	7.42955e-17	-1.20348	-1.22887	1.77568e-07	-1.6387	-1.2518
118878990	chr11:118878990:G:T	2.0825e-16	-4.79564e-10	-1.40166	7.50412e-07	-4.79564e-10	-1.44924
118879612	chr11:118879612:T:C	2.11445e-17	-2.2379	-1.45113	7.70036e-08	-2.27831	-1.44769
118880258	chr11:118880258:T:A	1.93508e-13	6.82867	-1.396	0.00101248	7.15834	-1.40029
118881189	chr11:118881189:G:A	8.9653e-17	-2.21061	-0.0338464	2.86626e-07	-2.01337	-0.398315
118881469	chr11:118881469:T:C	1.09699e-16	-2.25675	0.214079	3.32379e-07	-2.09201	-0.171574
118881833	chr11:118881833:G:A	1.7123e-14	-4.79564e-10	3.00777	4.48391e-05	-4.79564e-10	2.64098
118882301	chr11:118882301:C:T	2.17876e-16	-4.79564e-10	-1.35648	8.4489e-07	-4.79564e-10	-1.33065
118883644	chr11:118883644:C:A	5.14374e-14	2.3271	1.78061	7.46628e-05	0.970216	2.18066
118883940	chr11:118883940:C:G	5.03692e-13	7.89929	-1.50997	0.00267236	8.23119	-1.50258
118884264	chr11:118884264:T:C	9.93848e-16	-4.79564e-10	0.161179	3.00677e-06	-4.79564e-10	-0.0612393
118884435	chr11:118884435:GTCA:G	1.97905e-16	-4.79564e-10	-1.45262	7.48496e-07	-4.79564e-10	-1.45179
118884896	chr11:118884896:G:C	4.09728e-16	-4.79564e-10	-0.724911	1.44022e-06	-4.79564e-10	-0.797312
118884921	chr11:118884921:T:C	8.89167e-13	8.32216	-1.36453	0.00443696	8.61571	-1.38009
118884981	chr11:118884981:G:A	1.94958e-16	-4.79564e-10	-1.46762	7.34743e-07	-4.79564e-10	-1.47034
118885029	chr11:118885029:A:G	4.23369e-16	0.692789	-1.38495	2.66602e-06	1.24453	-1.42605
118886284	chr11:118886284:G:A	2.09828e-16	-4.79564e-10	-1.39412	7.59388e-07	-4.79564e-10	-1.43735
118886353	chr11:118886353:A:G	1.91995e-17	-2.2751	-1.51042	7.41521e-08	-2.2772	-1.48654
118886482	chr11:118886482:G:A	3.00817e-15	2.63397	-1.36529	4.08569e-06	1.64357	-1.39819
118886490	chr11:118886490:G:T	1.87385e-16	-4.79564e-10	-1.50724	7.24672e-07	-4.79564e-10	-1.48414
118886510	chr11:118886510:C:G	2.53179e-17	-2.00222	-1.50667	9.9311e-08	-1.97877	-1.49283
118886531	chr11:118886531:C:A	2.22584e-16	-4.79564e-10	-1.3351	8.52544e-07	-4.79564e-10	-1.32164
118886644	chr11:118886644:G:A	2.09491e-14	3.20945	-4.88941e-10	4.19033e-05	2.57326	-4.88941e-10
118887079	chr11:118887079:G:A	3.14135e-17	-2.12545	-1.16772	1.08324e-07	-2.14483	-1.2399
118887205	chr11:118887205:G:T	3.17397e-16	-4.79564e-10	-0.980251	1.12226e-06	-4.79564e-10	-1.04676
118887243	chr11:118887243:G:A	1.86787e-16	-4.79564e-10	-1.51044	7.06314e-07	-4.79564e-10	-1.5098
118887380	chr11:118887380:C:T	3.41121e-16	0.566276	-1.47444	4.32769e-07	-0.612502	-1.38715
118887762	chr11:118887762:C:T	2.0828e-16	-4.79564e-10	-1.40152	8.03005e-07	-4.79564e-10	-1.3815
118887894	chr11:118887894:C:T	2.8815e-16	-4.79564e-10	-1.07693	9.69942e-07	-4.79564e-10	-1.19262
118888855	chr11:118888855:A:G	3.34501e-16	-4.79564e-10	-0.927766	1.16702e-06	-4.79564e-10	-1.00765
118888901	chr11:118888901:T:G	4.13267e-13	2.814	3.37744	0.000383103	0.721539	4.06466
118888950	chr11:118888950:G:A	2.1068e-16	-4.79564e-10	-1.39006	8.67418e-07	-4.79564e-10	-1.30434
118889196	chr11:118889196:C:A	1.54024e-15	0.599287	-4.88941e-10	7.46574e-06	0.84822	-4.88941e-10
118889734	chr11:118889734:G:A	9.42783e-17	-2.19416	-4.88941e-10	3.80612e-07	-2.12808	-4.88941e-10
118890664	chr11:118890664:TA:T	1.86839e-16	-4.79564e-10	-1.51016	7.06044e-07	-4.79564e-10	-1.51018
118890666	chr11:118890666:T:G	1.86856e-16	-4.79564e-10	-1.51007	7.05983e-07	-4.79564e-10	-1.51027
118890671	chr11:118890671:T:TTA	1.86848e-16	-4.79564e-10	-1.51011	7.0601e-07	-4.79564e-10	-1.51023
118890692	chr11:118890692:T:C	2.60807e-16	-4.79564e-10	-1.17662	8.79353e-07	-4.79564e-10	-1.29067
118890882	chr11:118890882:C:T	4.35064e-17	-1.84457	-1.12293	1.0231e-07	-2.22538	-1.21647
118891129	chr11:118891129:C:T	1.95472e-16	-4.79564e-10	-1.46499	7.22588e-07	-4.79564e-10	-1.48702
118891364	chr11:118891364:G:A	7.419e-17	-0.923887	-1.50989	4.36637e-07	-0.485555	-1.5052
118891366	chr11:118891366:G:A	2.11442e-16	-4.79564e-10	-1.38646	8.44496e-07	-4.79564e-10	-1.33112
118891393	chr11:118891393:G:A	4.70456e-17	-1.75114	-1.13815	1.04947e-07	-2.18962	-1.22678
118891509	chr11:118891509:A:G	1.12595e-14	3.78049	-1.19192	4.82697e-06	1.41617	-1.00406
118891992	chr11:118891992:G:A	2.5235e-15	2.4416	-1.3486	5.17258e-06	1.86234	-1.38108
118892604	chr11:118892604:G:A	2.77002e-16	-1.11638	-4.88941e-10	1.58308e-06	-0.702732	-4.88941e-10
118893027	chr11:118893027:T:C	3.166e-16	-0.857909	-0.124857	7.51084e-07	-1.53767	0.08933
118893342	chr11:118893342:C:T	5.55424e-16	0.951323	-1.372	5.59427e-07	-0.39285	-1.3501
118893371	chr11:118893371:C:T	3.14881e-16	-4.79564e-10	-0.988211	1.04011e-06	-4.79564e-10	-1.12277
118893408	chr11:118893408:G:A	5.31626e-17	-1.38185	-1.3852	1.03646e-07	-1.99888	-1.43001
118894372	chr11:118894372:C:T	1.88757e-16	-4.79564e-10	-1.49994	7.14799e-07	-4.79564e-10	-1.49786
118894378	chr11:118894378:C:T	4.07621e-17	-1.69363	-1.33903	9.10159e-08	-2.16587	-1.39296
118894522	chr11:118894522:C:T	5.93151e-16	-0.354957	-4.88941e-10	2.63911e-06	-0.191662	-4.88941e-10
118894574	chr11:118894574:G:A	1.70727e-16	-1.60034	-4.88941e-10	8.12994e-07	-1.36914	-4.88941e-10
118894979	chr11:118894979:C:G	6.77581e-15	1.51726	0.563451	6.24933e-06	-0.348293	1.01866
118895064	chr11:118895064:C:T	1.95116e-16	-4.79564e-10	-1.46681	7.12449e-07	-4.79564e-10	-1.50115
118895309	chr11:118895309:C:T	8.68851e-17	-2.27582	-4.88941e-10	3.2717e-07	-2.27938	-4.88941e-10
118895523	chr11:118895523:G:GTGGGGTGGAGAACTCC	4.05471e-16	-4.79564e-10	-0.735357	2.17367e-06	-4.79564e-10	-0.385689
118896328	chr11:118896328:G:A	1.931e-16	-4.79564e-10	-1.4772	7.39469e-07	-4.79564e-10	-1.46393
118896367	chr11:118896367:G:A	4.40746e-16	-4.79564e-10	-0.651936	1.37542e-06	-4.79564e-10	-0.843344
118896537	chr11:118896537:A:G	2.00052e-16	-4.79564e-10	-1.44183	7.3629e-07	-4.79564e-10	-1.46824
118896855	chr11:118896855:G:A	2.62002e-16	-1.17206	-4.88941e-10	1.46453e-06	-0.780573	-4.88941e-10
118896957	chr11:118896957:C:T	7.77436e-16	-4.79564e-10	-0.0844044	3.35666e-06	-4.79564e-10	0.0488427
118897102	chr11:118897102:G:A	2.02335e-16	-4.79564e-10	-1.43048	7.42938e-07	-4.79564e-10	-1.45925
118897123	chr11:118897123:G:A	2.25221e-14	-4.79564e-10	3.28185	5.20526e-05	-4.79564e-10	2.79015
118897216	chr11:118897216:G:A	4.24373e-16	-4.79564e-10	-0.689794	1.32995e-06	-4.79564e-10	-0.876965
118897929	chr11:118897929:G:A	3.09046e-16	-4.79564e-10	-1.00692	1.02557e-06	-4.79564e-10	-1.13686
118898895	chr11:118898895:C:T	2.8399e-17	-2.08522	-1.30884	1.27368e-07	-1.87704	-1.34574
118899519	chr11:118899519:T:C	2.56578e-16	-4.79564e-10	-1.19297	1.01717e-06	-4.79564e-10	-1.14508
118900152	chr11:118900152:G:A	4.50715e-16	-4.79564e-10	-0.62957	1.18484e-06	-4.79564e-10	-0.9925
118901309	chr11:118901309:G:A	2.07472e-15	-4.79564e-10	0.897176	6.35513e-06	-4.79564e-10	0.687158
118901373	chr11:118901373:C:T	1.89319e-16	-4.79564e-10	-1.49697	7.19196e-07	-4.79564e-10	-1.49173
118901451	chr11:118901451:G:A	7.24102e-17	-2.28079	-0.177267	2.41587e-07	-2.27977	-0.302864
118902495	chr11:118902495:G:A	2.02598e-16	-4.79564e-10	-1.42918	8.22123e-07	-4.79564e-10	-1.35797
118903056	chr11:118903056:C:T	1.86793e-16	-4.79564e-10	-1.51041	7.06286e-07	-4.79564e-10	-1.50984
118903729	chr11:118903729:C:T	4.75267e-16	-4.79564e-10	-0.576529	1.46966e-06	-4.79564e-10	-0.777072
118903772	chr11:118903772:A:G	1.86723e-16	-4.79564e-10	-1.51078	7.14885e-07	-4.79564e-10	-1.49774
118904203	chr11:118904203:G:A	3.77693e-16	-4.79564e-10	-0.806324	1.15607e-06	-4.79564e-10	-1.01708
118904692	chr11:118904692:A:C	5.27898e-16	-4.79564e-10	-0.471503	1.6802e-06	-4.79564e-10	-0.643192
118904815	chr11:118904815:T:G	3.29872e-17	-2.16857	-1.07572	1.20338e-07	-2.15863	-1.12092
118904842	chr11:118904842:T:C	2.11009e-16	-4.79564e-10	-1.3885	8.00761e-07	-4.79564e-10	-1.3843
118905642	chr11:118905642:C:T	4.21812e-16	-4.79564e-10	-0.695846	1.32721e-06	-4.79564e-10	-0.879025
118906251	chr11:118906251:A:G	2.01293e-16	-4.79564e-10	-1.43565	7.35236e-07	-4.79564e-10	-1.46967
118906316	chr11:118906316:A:G	2.78808e-16	-4.79564e-10	-1.10988	9.24184e-07	-4.79564e-10	-1.24095
118906692	chr11:118906692:T:G	2.57023e-16	-4.79564e-10	-1.19124	1.04413e-06	-4.79564e-10	-1.11892
118906933	chr11:118906933:C:A	1.9012e-16	-4.79564e-10	-1.49275	7.26487e-07	-4.79564e-10	-1.48164
118906956	chr11:118906956:T:C	1.86702e-16	-4.79564e-10	-1.51089	7.14005e-07	-4.79564e-10	-1.49897
118907269	chr11:118907269:C:A	1.53244e-15	0.594209	-4.88941e-10	1.30421e-05	1.40608	-4.88941e-10
118908106	chr11:118908106:G:A	4.15701e-16	-4.79564e-10	-0.710438	1.31455e-06	-4.79564e-10	-0.888608
118908154	chr11:118908154:G:A	1.86787e-16	-4.79564e-10	-1.51044	7.16825e-07	-4.79564e-10	-1.49503
118908972	chr11:118908972:T:C	3.44177e-17	-1.69761	-1.50423	9.37936e-08	-2.01782	-1.51095
118909351	chr11:118909351:C:T	3.84301e-16	-4.79564e-10	-0.78898	1.17659e-06	-4.79564e-10	-0.999488
118909608	chr11:118909608:G:C	2.15002e-16	-4.79564e-10	-1.36976	7.76439e-07	-4.79564e-10	-1.41514
118910241	chr11:118910241:C:T	3.45834e-14	3.71072	-4.88941e-10	9.57099e-05	3.39922	-4.88941e-10
118910411	chr11:118910411:T:C	1.64569e-15	-4.79564e-10	0.66551	5.00482e-06	-4.79564e-10	0.448296
118910510	chr11:118910510:G:A	1.8718e-16	-4.79564e-10	-1.50833	7.1064e-07	-4.79564e-10	-1.50369
118910631	chr11:118910631:C:T	7.24236e-17	-1.21212	-1.24575	1.21773e-07	-1.93536	-1.33234
118910821	chr11:118910821:G:C	7.45984e-17	-1.13929	-1.28899	1.21476e-07	-1.90726	-1.36289
118911507	chr11:118911507:A:G	1.86737e-16	-4.79564e-10	-1.51071	7.15583e-07	-4.79564e-10	-1.49676
118911624	chr11:118911624:T:G	2.54505e-16	-4.79564e-10	-1.20109	1.00885e-06	-4.79564e-10	-1.15329
118911765	chr11:118911765:C:G	2.62064e-17	-1.97484	-1.49956	7.84052e-08	-2.21652	-1.49145
118911800	chr11:118911800:T:C	3.07995e-16	-4.79564e-10	-1.01032	1.20484e-06	-4.79564e-10	-0.975756
118911923	chr11:118911923:T:A	2.22517e-16	-4.79564e-10	-1.3354	7.9915e-07	-4.79564e-10	-1.38631
118912093	chr11:118912093:C:T	2.1274e-17	-2.28008	-1.40285	7.75072e-08	-2.27379	-1.4457
118912236	chr11:118912236:A:G	2.40872e-16	-1.25614	-4.88941e-10	6.31893e-07	-1.62114	-4.88941e-10
118912715	chr11:118912715:G:A	2.7156e-16	-1.13622	-4.88941e-10	1.53133e-06	-0.735969	-4.88941e-10
118914124	chr11:118914124:T:C	3.0281e-16	-4.79564e-10	-1.0273	1.08572e-06	-4.79564e-10	-1.07986
118914205	chr11:118914205:C:T	2.06369e-16	-4.79564e-10	-1.41074	7.96154e-07	-4.79564e-10	-1.39007
118914459	chr11:118914459:C:G	2.28336e-16	-4.79564e-10	-1.30959	8.39504e-07	-4.79564e-10	-1.33705
118915088	chr11:118915088:C:T	1.55514e-15	-4.79564e-10	0.608916	6.96264e-06	-4.79564e-10	0.778453
118915145	chr11:118915145:A:G	2.48168e-16	-4.79564e-10	-1.2263	9.06406e-07	-4.79564e-10	-1.26037
118915273	chr11:118915273:A:T	7.97722e-17	-1.39522	-0.966008	1.90004e-07	-1.79135	-1.03146
118915886	chr11:118915886:C:G	4.47932e-16	-4.79564e-10	-0.635764	1.55861e-06	-4.79564e-10	-0.718309
118915968	chr11:118915968:A:C	1.86779e-16	-4.79564e-10	-1.51048	7.09412e-07	-4.79564e-10	-1.50542
118916120	chr11:118916120:A:G	2.63581e-17	-1.9757	-1.49293	7.64812e-08	-2.24188	-1.49094
118916186	chr11:118916186:A:G	2.13745e-16	-4.79564e-10	-1.37562	8.07076e-07	-4.79564e-10	-1.37644
118916395	chr11:118916395:C:T	1.87618e-16	-4.79564e-10	-1.506	7.15054e-07	-4.79564e-10	-1.4975
118916504	chr11:118916504:T:C	5.26663e-17	-1.66523	-1.1112	1.12493e-07	-2.16705	-1.17992
118916625	chr11:118916625:C:A	1.86918e-16	-4.79564e-10	-1.50973	7.05909e-07	-4.79564e-10	-1.51037
118916844	chr11:118916844:C:T	1.86698e-16	-4.79564e-10	-1.51092	7.13131e-07	-4.79564e-10	-1.5002
118916878	chr11:118916878:G:C	1.8871e-16	-4.79564e-10	-1.50019	7.07747e-07	-4.79564e-10	-1.50777
118918060	chr11:118918060:G:T	1.03551e-16	-2.10035	-4.88941e-10	3.51072e-07	-2.20887	-4.88941e-10
118918271	chr11:118918271:G:A	1.92372e-16	-4.79564e-10	-1.48098	7.30636e-07	-4.79564e-10	-1.47595
118918332	chr11:118918332:G:A	4.25796e-16	-4.79564e-10	-0.686446	1.32834e-06	-4.79564e-10	-0.878178
118918791	chr11:118918791:TGA:T	7.1997e-17	-1.43049	-1.03329	1.26538e-07	-2.1042	-1.12512
118918948	chr11:118918948:C:T	8.85703e-17	-1.1689	-1.08771	4.6305e-07	-0.848885	-1.08314
118919243	chr11:118919243:C:T	1.65742e-15	-0.790275	1.46288	8.28071e-06	-0.372336	1.32416
118919481	chr11:118919481:G:A	1.8881e-16	-4.79564e-10	-1.49966	7.25101e-07	-4.79564e-10	-1.48355
118919916	chr11:118919916:G:A	1.86757e-16	-4.79564e-10	-1.5106	7.11757e-07	-4.79564e-10	-1.50212
118920441	chr11:118920441:C:T	3.46931e-17	-2.20732	-0.986542	1.30448e-07	-2.15981	-1.03907
118920471	chr11:118920471:T:C	1.54255e-16	-1.7018	-4.88941e-10	5.213e-07	-1.81354	-4.88941e-10
118920590	chr11:118920590:G:GA	2.06817e-16	-4.79564e-10	-1.40857	8.00762e-07	-4.79564e-10	-1.3843
118920638	chr11:118920638:G:T	1.86691e-16	-4.79564e-10	-1.51095	7.24894e-07	-4.79564e-10	-1.48383
118920685	chr11:118920685:G:C	8.65988e-17	-2.27912	-4.88941e-10	3.27152e-07	-2.27944	-4.88941e-10
118920823	chr11:118920823:G:T	2.6665e-17	-2.22532	-1.23173	1.05654e-07	-2.18849	-1.2212
118920975	chr11:118920975:G:A	2.54073e-16	-4.79564e-10	-1.20278	1.0131e-06	-4.79564e-10	-1.14909
118921128	chr11:118921128:C:T	4.63667e-17	-2.04868	-0.855143	1.6666e-07	-2.0865	-0.867402
118921334	chr11:118921334:A:G	1.44555e-16	-1.76675	-4.88941e-10	3.35057e-07	-2.25556	-4.88941e-10
118921344	chr11:118921344:CAG:C	1.87228e-16	-4.79564e-10	-1.50808	7.41131e-07	-4.79564e-10	-1.46168
118921569	chr11:118921569:A:G	2.02858e-17	-2.27971	-1.45077	7.45955e-08	-2.27447	-1.48331
118921599	chr11:118921599:AG:A	4.58807e-17	-2.06345	-0.850909	1.65223e-07	-2.0991	-0.863467
118921618	chr11:118921618:A:G	4.49043e-17	-2.08037	-0.855505	1.61954e-07	-2.11461	-0.867944
118921675	chr11:118921675:G:T	2.31462e-15	1.0066	-4.88941e-10	1.45475e-05	1.51531	-4.88941e-10
118922263	chr11:118922263:G:A	2.48558e-16	-4.79564e-10	-1.22473	9.57374e-07	-4.79564e-10	-1.20567
118922596	chr11:118922596:G:A	2.54974e-16	-4.79564e-10	-1.19924	9.82024e-07	-4.79564e-10	-1.18024
118922620	chr11:118922620:G:A	2.53038e-16	-4.79564e-10	-1.20687	9.75307e-07	-4.79564e-10	-1.18711
118922770	chr11:118922770:C:A	1.08817e-16	-2.05073	-4.88941e-10	3.63071e-07	-2.17526	-4.88941e-10
118922904	chr11:118922904:T:C	3.25853e-16	-0.128894	-0.825065	2.0254e-06	0.401639	-0.857978
118922996	chr11:118922996:TG:T	1.87148e-16	-4.79564e-10	-1.50851	7.1532e-07	-4.79564e-10	-1.49713
118923015	chr11:118923015:TC:T	1.90411e-16	-4.79564e-10	-1.49122	7.06456e-07	-4.79564e-10	-1.5096
118923209	chr11:118923209:T:C	2.52554e-17	-2.12308	-1.38828	9.97687e-08	-2.05165	-1.41536
118923210	chr11:118923210:A:G	1.38174e-16	-1.81189	-4.88941e-10	3.32034e-07	-2.26462	-4.88941e-10
118923916	chr11:118923916:C:T	2.01062e-16	-4.79564e-10	-1.43679	7.87469e-07	-4.79564e-10	-1.40104
118924044	chr11:118924044:GC:G	2.435e-16	-4.79564e-10	-1.24529	9.41949e-07	-4.79564e-10	-1.22191
118924601	chr11:118924601:C:A	9.35616e-16	-4.79564e-10	0.100799	2.7371e-06	-4.79564e-10	-0.155206
118925580	chr11:118925580:CT:C	4.11194e-15	-4.79564e-10	1.58124	1.40959e-05	-4.79564e-10	1.48378
118925861	chr11:118925861:C:T	1.29277e-16	-2.02531	0.146861	3.25885e-07	-2.21399	-0.0693212
118926121	chr11:118926121:T:A	3.01965e-16	-4.79564e-10	-1.03009	1.17532e-06	-4.79564e-10	-1.00057
118926261	chr11:118926261:A:G	6.29075e-16	-4.79564e-10	-0.296155	2.05662e-06	-4.79564e-10	-0.441043
118926569	chr11:118926569:G:A	3.70961e-16	-2.21107	1.38676	1.16921e-06	-2.27495	1.26918
118926683	chr11:118926683:T:C	4.56356e-16	-2.21266	1.59553	1.43427e-06	-2.27503	1.47358
118926711	chr11:118926711:A:G	3.8828e-16	-2.2023	1.42362	1.21817e-06	-2.27178	1.30702
118926853	chr11:118926853:A:G	1.10513e-16	-2.03527	-4.88941e-10	3.58122e-07	-2.18899	-4.88941e-10
118927012	chr11:118927012:C:T	3.00095e-16	-4.79564e-10	-1.03631	1.1684e-06	-4.79564e-10	-1.00647
118927148	chr11:118927148:A:T	2.50592e-15	1.08601	-4.88941e-10	1.62799e-05	1.62782	-4.88941e-10
118927366	chr11:118927366:T:C	3.48573e-16	-4.79564e-10	-0.88656	1.15478e-06	-4.79564e-10	-1.01819
118927445	chr11:118927445:G:C	3.73643e-16	-2.21558	1.39847	1.17948e-06	-2.27577	1.27874
118928048	chr11:118928048:C:T	1.44849e-16	-0.816089	-0.948625	5.81649e-07	-0.811643	-0.89235
118928115	chr11:118928115:A:G	1.30493e-16	-0.515899	-1.35319	7.47285e-07	-0.0473403	-1.40607
118928419	chr11:118928419:C:CA	2.11104e-16	-4.79564e-10	-1.38805	7.17429e-07	-4.79564e-10	-1.49419
118928497	chr11:118928497:G:A	1.20388e-16	-0.595449	-1.35423	6.82879e-07	-0.136311	-1.40723
118928599	chr11:118928599:C:T	1.88884e-16	-4.79564e-10	-1.49927	7.05503e-07	-4.79564e-10	-1.51095
118928710	chr11:118928710:C:T	2.13879e-16	-4.79564e-10	-1.37499	7.32069e-07	-4.79564e-10	-1.47399
118928982	chr11:118928982:A:G	8.96856e-16	0.0584901	-4.88941e-10	1.69707e-06	-0.6332	-4.88941e-10
118929101	chr11:118929101:C:T	2.72848e-16	-4.79564e-10	-1.13149	8.39017e-07	-4.79564e-10	-1.33763
118929593	chr11:118929593:C:A	1.08799e-16	-2.02113	-0.0297699	2.75218e-07	-2.21254	-0.239751
118929744	chr11:118929744:C:G	2.73587e-16	-4.79564e-10	-1.12879	1.05934e-06	-4.79564e-10	-1.10446
118930302	chr11:118930302:T:G	9.5122e-16	-4.79564e-10	0.11734	2.77408e-06	-4.79564e-10	-0.141785
118930336	chr11:118930336:G:A	1.66829e-16	-1.62343	-4.88941e-10	5.51587e-07	-1.75706	-4.88941e-10
118930526	chr11:118930526:G:A	2.32523e-16	0.120545	-1.41196	8.81695e-07	0.0417137	-1.32973
118930731	chr11:118930731:C:T	1.50325e-16	-0.254091	-1.47352	9.77651e-07	0.301142	-1.48585
118930931	chr11:118930931:A:T	9.67715e-17	-1.97084	-0.197213	2.43305e-07	-2.18465	-0.390895
118931156	chr11:118931156:T:C	2.9854e-16	-4.79564e-10	-1.0415	1.06657e-06	-4.79564e-10	-1.09766
118931252	chr11:118931252:AGGAGGATCACTTGACCCC:A	4.63915e-16	-2.27835	1.67765	1.33006e-06	-2.25311	1.37623
118931356	chr11:118931356:C:G	9.24002e-16	-4.79564e-10	0.0883089	2.70103e-06	-4.79564e-10	-0.16847
118931419	chr11:118931419:G:T	3.37703e-16	-2.2808	1.36256	1.00934e-06	-2.23524	1.08244
118931677	chr11:118931677:T:C	4.05842e-16	-2.28071	1.54627	1.18605e-06	-2.23939	1.24791
118931750	chr11:118931750:A:G	2.67016e-16	-4.79564e-10	-1.1531	1.03525e-06	-4.79564e-10	-1.12746
118931783	chr11:118931783:C:G	1.51153e-15	0.115786	0.464686	6.24078e-06	0.0518145	0.617185
118932275	chr11:118932275:G:A	2.73335e-16	-4.79564e-10	-1.12971	1.06354e-06	-4.79564e-10	-1.1005
118932451	chr11:118932451:G:A	4.57534e-16	-2.28039	1.66583	1.32239e-06	-2.24351	1.36084
118932484	chr11:118932484:T:G	1.08055e-15	1.7206	-1.47578	8.99477e-06	2.541	-1.50646
118932827	chr11:118932827:G:A	2.32419e-16	0.0613372	-1.3532	9.00314e-07	-0.0155097	-1.25161
118932887	chr11:118932887:G:A	4.59398e-16	-2.27924	1.66875	1.36066e-06	-2.21611	1.36197
118932971	chr11:118932971:G:T	4.5342e-16	-4.79564e-10	-0.623586	1.96567e-06	-4.79564e-10	-0.486269
118933133	chr11:118933133:A:G	9.56036e-16	1.59938	-1.47699	7.87142e-06	2.40802	-1.50688
118933557	chr11:118933557:C:T	2.096e-17	-2.2343	-1.4635	8.01e-08	-2.19854	-1.48805
118933574	chr11:118933574:A:G	2.10633e-17	-2.23457	-1.45831	8.03807e-08	-2.19871	-1.48437
118933880	chr11:118933880:C:T	2.20226e-16	-4.79564e-10	-1.34575	7.43086e-07	-4.79564e-10	-1.45905
118933934	chr11:118933934:G:A	2.37758e-15	-2.28055	3.31398	6.11742e-06	-2.22609	2.87513
118934052	chr11:118934052:C:T	9.17149e-16	-4.79564e-10	0.0808638	2.6825e-06	-4.79564e-10	-0.175355
118934210	chr11:118934210:T:C	1.70259e-15	-2.2754	2.9749	4.22988e-06	-2.25996	2.54003
118934267	chr11:118934267:G:A	2.3058e-15	-4.79564e-10	1.00278	6.80526e-06	-4.79564e-10	0.75559
118934277	chr11:118934277:T:C	1.8679e-16	-4.79564e-10	-1.51042	7.06114e-07	-4.79564e-10	-1.51008
118934280	chr11:118934280:A:G	1.85359e-15	-2.27565	3.06012	4.58248e-06	-2.25927	2.61941
118934511	chr11:118934511:C:T	1.12263e-15	1.75758	-1.47456	9.34458e-06	2.57871	-1.50602
118934676	chr11:118934676:G:A	2.71031e-16	-0.446123	-0.692049	1.63753e-06	0.0710591	-0.739976
118934817	chr11:118934817:T:A	2.4742e-15	-2.26272	3.33599	5.86741e-06	-2.27379	2.8811
118934928	chr11:118934928:T:A	5.47519e-16	-4.79564e-10	-0.435009	2.38696e-06	-4.79564e-10	-0.292085
118935004	chr11:118935004:A:G	2.33299e-16	-4.79564e-10	-1.28808	7.6913e-07	-4.79564e-10	-1.4246
118935408	chr11:118935408:G:A	4.7812e-16	-4.79564e-10	-0.570543	1.69317e-06	-4.79564e-10	-0.635503
118935560	chr11:118935560:C:T	2.46862e-16	-4.79564e-10	-1.23158	7.9841e-07	-4.79564e-10	-1.38724
118935569	chr11:118935569:C:T	7.66243e-16	-4.79564e-10	-0.0989064	2.97069e-06	-4.79564e-10	-0.0733113
118935663	chr11:118935663:G:A	1.97996e-16	-4.79564e-10	-1.45216	9.10354e-07	-4.79564e-10	-1.25603
118935871	chr11:118935871:T:C	2.60455e-16	-4.79564e-10	-1.17798	9.06883e-07	-4.79564e-10	-1.25985
118936928	chr11:118936928:G:T	1.42418e-16	-0.854168	-0.927472	2.76312e-07	-1.48162	-0.966709
118936930	chr11:118936930:G:A	3.68884e-16	-2.2808	1.45087	1.04237e-06	-2.23403	1.11343
118937026	chr11:118937026:C:T	9.03711e-17	-2.0215	-0.21498	2.35946e-07	-2.21454	-0.391722
118937031	chr11:118937031:G:A	1.02191e-16	-0.886938	-1.22662	1.96515e-07	-1.52959	-1.25953
118937431	chr11:118937431:C:T	9.47568e-17	-0.941964	-1.24713	1.84008e-07	-1.56848	-1.2864
118937561	chr11:118937561:C:T	4.37804e-16	-4.79564e-10	-0.658635	1.88695e-06	-4.79564e-10	-0.527144
118937668	chr11:118937668:C:T	5.06121e-16	-4.79564e-10	-0.51363	2.20069e-06	-4.79564e-10	-0.373335
118938209	chr11:118938209:TGAA:T	2.06939e-16	-4.79564e-10	-1.40798	7.1565e-07	-4.79564e-10	-1.49667
118938489	chr11:118938489:T:C	5.58054e-14	-4.79564e-10	4.18922	0.000117765	-4.79564e-10	3.60658
118938495	chr11:118938495:C:T	1.85099e-14	3.76479	-0.679136	1.83314e-06	0.458733	-1.01481
118938620	chr11:118938620:G:A	1.10384e-16	-0.830913	-1.20552	2.08339e-07	-1.48904	-1.24166
118938910	chr11:118938910:G:A	6.91436e-17	-1.45812	-1.0461	2.59373e-07	-1.41686	-1.09473
118938923	chr11:118938923:T:C	1.17772e-16	-1.97166	-4.88941e-10	5.39436e-07	-1.77934	-4.88941e-10
118939058	chr11:118939058:G:A	5.29683e-16	-2.28071	1.81258	1.50633e-06	-2.2296	1.47718
118939096	chr11:118939096:G:C	1.01637e-15	0.183588	-4.88941e-10	3.16987e-06	-0.00841595	-4.88941e-10
118939345	chr11:118939345:G:C	6.1503e-16	-2.27823	1.9595	1.70667e-06	-2.25342	1.62586
118939498	chr11:118939498:G:C	5.52772e-16	-4.79564e-10	-0.425461	1.68961e-06	-4.79564e-10	-0.637609
118940304	chr11:118940304:C:G	2.29072e-16	-4.79564e-10	-1.30637	7.54232e-07	-4.79564e-10	-1.44416
118940606	chr11:118940606:G:A	3.59188e-15	1.84304	-0.397018	3.09824e-05	2.82685	-0.555533
118940784	chr11:118940784:G:A	5.42118e-16	-4.79564e-10	-0.444922	1.76173e-06	-4.79564e-10	-0.595808
118940932	chr11:118940932:G:A	2.69017e-17	-2.28045	-1.16777	1.09638e-07	-2.12659	-1.24609
118940975	chr11:118940975:C:G	1.61894e-15	-1.3542	2.00333	4.00806e-06	-1.8103	2.0365
118941037	chr11:118941037:G:A	2.31106e-16	-4.79564e-10	-1.29753	8.81684e-07	-4.79564e-10	-1.28803
118941169	chr11:118941169:G:C	7.99541e-15	2.02881	0.217406	1.18073e-05	0.858821	0.447793
118941394	chr11:118941394:C:CT	4.14497e-16	-4.79564e-10	-0.71334	1.41243e-06	-4.79564e-10	-0.816796
118941584	chr11:118941584:G:T	3.69924e-16	-4.79564e-10	-0.827109	1.43935e-06	-4.79564e-10	-0.797915
118941729	chr11:118941729:C:T	3.00778e-16	-4.79564e-10	-1.03403	9.80005e-07	-4.79564e-10	-1.1823
118941850	chr11:118941850:T:C	1.35528e-15	0.471356	-4.88941e-10	1.15352e-05	1.2833	-4.88941e-10
118942094	chr11:118942094:A:T	2.82064e-16	-4.79564e-10	-1.09827	1.30628e-06	-4.79564e-10	-0.894922
118942109	chr11:118942109:C:T	1.72406e-16	-1.59056	-4.88941e-10	5.80702e-07	-1.70562	-4.88941e-10
118942213	chr11:118942213:C:G	2.06417e-17	-2.27379	-1.43931	8.26091e-08	-2.18793	-1.46781
118942405	chr11:118942405:T:A	4.38838e-16	-4.79564e-10	-0.656275	1.60205e-06	-4.79564e-10	-0.69082
118942465	chr11:118942465:A:C	1.05227e-16	-2.08429	-4.88941e-10	3.63411e-07	-2.17433	-4.88941e-10
118942605	chr11:118942605:T:C	1.6175e-14	2.41051	0.540309	3.02559e-05	2.01573	0.231858
118942843	chr11:118942843:G:A	2.02225e-16	-4.79564e-10	-1.43103	8.86916e-07	-4.79564e-10	-1.28211
118943151	chr11:118943151:G:A	4.49478e-16	-4.79564e-10	-0.632318	1.63877e-06	-4.79564e-10	-0.668161
118943609	chr11:118943609:A:G	2.47383e-16	-4.79564e-10	-1.22947	8.85857e-07	-4.79564e-10	-1.28331
118943716	chr11:118943716:G:A	3.00057e-16	-0.38845	-0.647983	3.86708e-07	-1.32253	-0.789665
118943865	chr11:118943865:GT:G	7.54259e-17	-1.20161	-1.21565	3.73776e-07	-0.897478	-1.24873
118944332	chr11:118944332:T:C	6.41822e-16	-4.79564e-10	-0.276095	2.69397e-06	-4.79564e-10	-0.171089
118944519	chr11:118944519:T:A	1.86691e-16	-4.79564e-10	-1.51095	7.08962e-07	-4.79564e-10	-1.50606
118945447	chr11:118945447:T:C	8.21582e-17	-1.81754	-0.514223	2.0093e-07	-2.09811	-0.66879
118945535	chr11:118945535:A:G	4.17201e-16	-4.79564e-10	-0.706839	2.05636e-06	-4.79564e-10	-0.441165
118945595	chr11:118945595:C:T	1.93204e-17	-2.2785	-1.50075	8.85363e-08	-2.08945	-1.497
118945644	chr11:118945644:G:A	5.50425e-17	-1.22217	-1.51013	2.91165e-07	-0.921177	-1.47479
118945772	chr11:118945772:G:C	1.96821e-16	-4.79564e-10	-1.45811	8.22261e-07	-4.79564e-10	-1.3578
118945828	chr11:118945828:T:C	4.35018e-16	-0.665018	-4.88941e-10	6.93341e-06	0.774247	-4.88941e-10
118946566	chr11:118946566:A:T	2.15186e-16	-4.79564e-10	-1.3689	7.86702e-07	-4.79564e-10	-1.40201
118947008	chr11:118947008:T:G	4.21087e-16	-4.79564e-10	-0.697566	1.44431e-06	-4.79564e-10	-0.794476
118947054	chr11:118947054:G:A	2.22629e-16	-4.79564e-10	-1.3349	7.79807e-07	-4.79564e-10	-1.41081
118947515	chr11:118947515:G:A	9.67117e-16	-4.79564e-10	0.133914	3.08993e-06	-4.79564e-10	-0.033957
118947544	chr11:118947544:C:G	4.19409e-16	-4.79564e-10	-0.70156	1.43856e-06	-4.79564e-10	-0.798465
118947577	chr11:118947577:G:A	2.5468e-16	-4.79564e-10	-1.2004	1.00809e-06	-4.79564e-10	-1.15404
118948009	chr11:118948009:TTA:T	2.54575e-16	-4.79564e-10	-1.20081	1.00762e-06	-4.79564e-10	-1.15451
118948831	chr11:118948831:C:T	8.72741e-17	-2.27135	-4.88941e-10	3.56139e-07	-2.19454	-4.88941e-10
118949099	chr11:118949099:A:G	6.53917e-16	-4.79564e-10	-0.257426	3.57602e-06	-4.79564e-10	0.112146
118949160	chr11:118949160:C:T	2.69056e-16	-4.79564e-10	-1.14548	9.33282e-07	-4.79564e-10	-1.23115
118949215	chr11:118949215:CATTAGGTATTTCTCCT:C	7.45325e-16	-4.79564e-10	-0.126586	3.54175e-06	-4.79564e-10	0.102515
118949474	chr11:118949474:C:T	1.6692e-16	-0.56886	-1.05403	4.6744e-07	-1.01995	-0.902643
118949548	chr11:118949548:T:C	6.74169e-17	-1.04925	-1.48026	1.90367e-07	-1.40606	-1.41485
118949604	chr11:118949604:G:A	2.20467e-16	-4.79564e-10	-1.34466	8.64926e-07	-4.79564e-10	-1.30722
118949739	chr11:118949739:C:A	6.08838e-16	-4.79564e-10	-0.328854	2.68155e-06	-4.79564e-10	-0.17571
118950068	chr11:118950068:T:C	9.59951e-17	-2.17611	-4.88941e-10	1.10763e-06	-1.05988	-4.88941e-10
118950652	chr11:118950652:C:T	2.26062e-16	-4.79564e-10	-1.3196	9.06302e-07	-4.79564e-10	-1.26049
118951328	chr11:118951328:T:C	5.46644e-16	-4.79564e-10	-0.436608	2.91885e-06	-4.79564e-10	-0.0909159
118952073	chr11:118952073:A:G	3.44697e-16	-4.79564e-10	-0.89774	1.41772e-06	-4.79564e-10	-0.813054
118952292	chr11:118952292:TTCAGTTTTG:T	2.08714e-16	-4.79564e-10	-1.39944	8.35779e-07	-4.79564e-10	-1.3415
118952438	chr11:118952438:C:T	2.34448e-16	0.227764	-1.51094	1.35527e-06	0.63882	-1.49692
118953356	chr11:118953356:G:T	3.30299e-16	-4.79564e-10	-0.940408	1.31396e-06	-4.79564e-10	-0.889061
118953973	chr11:118953973:G:C	2.35973e-17	-2.15524	-1.42403	1.23479e-07	-1.7695	-1.48429
118954106	chr11:118954106:C:T	2.01107e-16	-4.79564e-10	-1.43657	7.35639e-07	-4.79564e-10	-1.46912
118954286	chr11:118954286:G:A	2.0361e-16	0.0316108	-1.45581	1.18136e-06	0.408089	-1.40353
118954359	chr11:118954359:G:A	1.94605e-16	-0.0697892	-1.39964	1.14446e-06	0.299409	-1.32658
118954926	chr11:118954926:G:A	1.99844e-16	-0.0445152	-1.39835	1.17323e-06	0.324747	-1.32709
118954975	chr11:118954975:C:G	9.63481e-17	-2.17244	-4.88941e-10	3.67467e-07	-2.16323	-4.88941e-10
118955052	chr11:118955052:C:A	1.8457e-16	-0.266593	-1.25578	5.02047e-07	-0.737703	-1.11346
118955148	chr11:118955148:A:T	2.27534e-16	-4.79564e-10	-1.31311	7.92683e-07	-4.79564e-10	-1.39444
118955150	chr11:118955150:A:G	2.27438e-16	-4.79564e-10	-1.31353	7.92566e-07	-4.79564e-10	-1.39458
118955335	chr11:118955335:T:C	2.17534e-17	-2.19236	-1.46827	1.12114e-07	-1.84549	-1.50485
118955350	chr11:118955350:C:T	5.05958e-16	0.424675	-0.938627	3.20611e-06	0.805797	-0.802842
118955358	chr11:118955358:A:G	5.36631e-16	-4.79564e-10	-0.455095	2.87486e-06	-4.79564e-10	-0.106099
118955445	chr11:118955445:A:G	3.33316e-16	-4.79564e-10	-0.931316	1.65191e-06	-4.79564e-10	-0.660174
118955822	chr11:118955822:G:A	9.14516e-17	-2.2246	-4.88941e-10	3.42173e-07	-2.23454	-4.88941e-10
118956259	chr11:118956259:C:G	5.42409e-16	-4.79564e-10	-0.444386	2.88365e-06	-4.79564e-10	-0.103048
118956945	chr11:118956945:G:T	1.88718e-16	-4.79564e-10	-1.50015	7.13154e-07	-4.79564e-10	-1.50016
118957074	chr11:118957074:C:T	7.25403e-16	-4.79564e-10	-0.153678	4.00476e-06	-4.79564e-10	0.225378
118957108	chr11:118957108:C:T	8.85999e-16	-4.79564e-10	0.0463101	4.26036e-06	-4.79564e-10	0.287248
118957215	chr11:118957215:G:A	1.70259e-16	-1.60308	-4.88941e-10	3.71021e-07	-2.1536	-4.88941e-10
118958034	chr11:118958034:C:T	1.96059e-16	-4.79564e-10	-1.46199	7.76709e-07	-4.79564e-10	-1.41479
118958241	chr11:118958241:T:G	1.97657e-16	-4.79564e-10	-1.45387	7.07916e-07	-4.79564e-10	-1.50754
118959164	chr11:118959164:A:G	3.34564e-16	-4.79564e-10	-0.927578	1.29416e-06	-4.79564e-10	-0.90424
118959456	chr11:118959456:T:C	1.86915e-16	-4.79564e-10	-1.50975	7.12717e-07	-4.79564e-10	-1.50078
118959627	chr11:118959627:C:T	2.23624e-16	-4.79564e-10	-1.33044	8.39127e-07	-4.79564e-10	-1.3375
118959875	chr11:118959875:A:G	1.80528e-12	-4.79564e-10	7.66582	0.0033169	-4.79564e-10	6.94468
118959897	chr11:118959897:A:G	1.98231e-15	-4.79564e-10	0.85161	7.78129e-06	-4.79564e-10	0.889617
118960625	chr11:118960625:A:G	2.22902e-16	0.176855	-1.51053	1.31857e-06	0.609188	-1.49475
118960824	chr11:118960824:T:C	1.96174e-16	-4.79564e-10	-1.4614	7.24307e-07	-4.79564e-10	-1.48464
118961045	chr11:118961045:C:T	2.14388e-17	-2.20724	-1.46796	1.0379e-07	-1.91655	-1.51094
118961054	chr11:118961054:T:A	4.1818e-17	-2.28078	-0.726294	1.47389e-07	-2.27835	-0.798437
118961109	chr11:118961109:G:A	4.28335e-16	-4.79564e-10	-0.680501	1.46034e-06	-4.79564e-10	-0.783439
118961114	chr11:118961114:A:G	3.16127e-16	-0.0838216	-0.900439	1.29723e-06	0.152608	-1.05448
118961261	chr11:118961261:G:A	1.93827e-16	-4.79564e-10	-1.47344	7.14143e-07	-4.79564e-10	-1.49878
118961325	chr11:118961325:T:C	1.47963e-16	-0.243756	-1.49969	8.60084e-07	0.138704	-1.45153
118961748	chr11:118961748:G:A	1.97745e-16	-4.79564e-10	-1.45343	7.28489e-07	-4.79564e-10	-1.47889
118961872	chr11:118961872:G:T	4.62187e-17	-2.27885	-0.628167	1.91304e-07	-2.28079	-0.535212
118961916	chr11:118961916:G:A	2.01644e-16	-4.79564e-10	-1.4339	7.39702e-07	-4.79564e-10	-1.46361
118962214	chr11:118962214:G:C	2.75216e-16	-0.097339	-1.02551	1.14658e-06	0.13541	-1.16073
118962325	chr11:118962325:T:C	2.01969e-16	-4.79564e-10	-1.43229	7.40742e-07	-4.79564e-10	-1.46221
118962748	chr11:118962748:A:G	1.22048e-15	1.21396	-0.847363	2.48845e-06	0.492613	-0.743058
118962995	chr11:118962995:C:T	2.21423e-16	-4.79564e-10	-1.34033	7.19528e-07	-4.79564e-10	-1.49127
118963081	chr11:118963081:T:C	4.33479e-16	-4.79564e-10	-0.668563	1.29469e-06	-4.79564e-10	-0.903837
118963239	chr11:118963239:T:C	1.99341e-16	-4.79564e-10	-1.44539	7.33137e-07	-4.79564e-10	-1.47253
118963486	chr11:118963486:T:A	4.88693e-16	-4.79564e-10	-0.548671	2.36771e-06	-4.79564e-10	-0.300182
118963552	chr11:118963552:A:G	2.01325e-16	-4.79564e-10	-1.43549	7.38771e-07	-4.79564e-10	-1.46487
118963612	chr11:118963612:A:G	1.03623e-16	-2.09965	-4.88941e-10	3.96829e-07	-2.08636	-4.88941e-10
118963798	chr11:118963798:G:A	2.15927e-17	-2.21389	-1.45416	1.2075e-07	-1.93383	-1.34231
118963918	chr11:118963918:A:T	4.18761e-16	-4.79564e-10	-0.703105	1.89626e-06	-4.79564e-10	-0.52222
118964043	chr11:118964043:G:A	2.01578e-16	-4.79564e-10	-1.43423	7.39554e-07	-4.79564e-10	-1.46381
118964074	chr11:118964074:A:G	1.78692e-16	-0.409518	-1.14522	7.6516e-07	-0.20072	-1.22906
118964193	chr11:118964193:A:G	2.01369e-16	-4.79564e-10	-1.43527	7.38864e-07	-4.79564e-10	-1.46475
118964209	chr11:118964209:G:A	2.01231e-16	-4.79564e-10	-1.43595	7.3851e-07	-4.79564e-10	-1.46523
118964215	chr11:118964215:G:A	4.9971e-16	-4.79564e-10	-0.526378	2.42567e-06	-4.79564e-10	-0.275996
118964225	chr11:118964225:C:A	4.99847e-16	-4.79564e-10	-0.526103	2.42621e-06	-4.79564e-10	-0.275775
118964310	chr11:118964310:T:C	2.02633e-16	-4.79564e-10	-1.42901	7.42554e-07	-4.79564e-10	-1.45977
118964548	chr11:118964548:T:C	2.39525e-16	-0.302738	-0.959011	9.73977e-07	-0.0869099	-1.10156
118964562	chr11:118964562:A:G	2.63205e-17	-2.27996	-1.1901	9.80958e-08	-2.27506	-1.20886
118964789	chr11:118964789:G:A	2.01556e-16	-4.79564e-10	-1.43434	7.39936e-07	-4.79564e-10	-1.4633
118964916	chr11:118964916:G:A	1.98227e-16	-4.79564e-10	-1.45099	7.30003e-07	-4.79564e-10	-1.47681
118964967	chr11:118964967:C:A	4.14999e-17	-2.27813	-0.736587	1.71314e-07	-2.28077	-0.645592
118965642	chr11:118965642:C:CAG	2.01586e-16	-4.79564e-10	-1.43419	7.39538e-07	-4.79564e-10	-1.46383
118965755	chr11:118965755:T:C	1.97889e-16	-4.79564e-10	-1.4527	7.29084e-07	-4.79564e-10	-1.47807
118965842	chr11:118965842:A:G	2.04513e-16	-4.79564e-10	-1.41978	7.48072e-07	-4.79564e-10	-1.45236
118965896	chr11:118965896:C:G	1.64257e-16	-0.135252	-1.50372	9.53949e-07	0.252529	-1.46178
118965928	chr11:118965928:A:G	1.72991e-16	-0.464763	-1.12241	7.25345e-07	-0.272993	-1.21022
118965966	chr11:118965966:A:G	2.0301e-16	-4.79564e-10	-1.42715	7.43602e-07	-4.79564e-10	-1.45835
118965981	chr11:118965981:A:C	2.02862e-16	-4.79564e-10	-1.42788	7.43152e-07	-4.79564e-10	-1.45896
118966060	chr11:118966060:C:T	8.78348e-17	-2.26495	-4.88941e-10	3.26887e-07	-2.28025	-4.88941e-10
118966111	chr11:118966111:G:A	1.7203e-16	-0.411593	-1.18114	7.24658e-07	-0.220951	-1.26321
118966403	chr11:118966403:A:G	4.38363e-16	0.404062	-1.06142	2.05795e-06	0.755432	-1.19583
118966493	chr11:118966493:A:C	1.98894e-16	-4.79564e-10	-1.44764	7.31683e-07	-4.79564e-10	-1.47451
118966529	chr11:118966529:G:A	1.97288e-16	-4.79564e-10	-1.45574	7.27247e-07	-4.79564e-10	-1.48059
118966562	chr11:118966562:G:A	4.22982e-16	0.813852	-1.50693	2.4746e-06	1.2523	-1.50832
118966662	chr11:118966662:A:C	1.92434e-16	-4.79564e-10	-1.48065	7.14624e-07	-4.79564e-10	-1.4981
118966750	chr11:118966750:A:T	3.73774e-16	0.66521	-1.48197	2.41578e-06	1.17601	-1.45609
118966804	chr11:118966804:T:C	1.93297e-16	-4.79564e-10	-1.47618	7.16778e-07	-4.79564e-10	-1.49509
118967032	chr11:118967032:A:G	3.74966e-16	0.688543	-1.50211	2.16099e-06	1.11266	-1.5042
118967202	chr11:118967202:T:G	2.00844e-16	-4.79564e-10	-1.43788	7.37199e-07	-4.79564e-10	-1.467
118967252	chr11:118967252:A:G	1.96687e-16	-4.79564e-10	-1.45879	7.25599e-07	-4.79564e-10	-1.48286
118967649	chr11:118967649:C:G	1.99305e-16	-4.79564e-10	-1.44557	7.32949e-07	-4.79564e-10	-1.47278
118967689	chr11:118967689:G:A	1.99361e-16	-4.79564e-10	-1.44529	7.33438e-07	-4.79564e-10	-1.47212
118967834	chr11:118967834:C:T	1.98528e-16	-4.79564e-10	-1.44947	7.30676e-07	-4.79564e-10	-1.47589
118967838	chr11:118967838:C:T	2.06994e-16	-4.79564e-10	-1.40772	8.32186e-07	-4.79564e-10	-1.3458
118967883	chr11:118967883:G:A	1.8739e-16	-4.79564e-10	-1.50722	7.23965e-07	-4.79564e-10	-1.48512
118967907	chr11:118967907:A:G	2.00274e-16	-4.79564e-10	-1.44072	7.35633e-07	-4.79564e-10	-1.46913
118967953	chr11:118967953:A:G	2.01537e-16	-4.79564e-10	-1.43443	7.39207e-07	-4.79564e-10	-1.46428
118968322	chr11:118968322:C:A	4.57239e-17	-2.22667	-0.691113	1.88078e-07	-2.23282	-0.600176
118968423	chr11:118968423:G:C	4.19913e-16	0.809415	-1.50977	2.44537e-06	1.24246	-1.51037
118968544	chr11:118968544:T:C	2.0067e-16	-4.79564e-10	-1.43874	7.36701e-07	-4.79564e-10	-1.46768
118968558	chr11:118968558:G:C	4.56582e-16	0.878157	-1.4948	2.64351e-06	1.30762	-1.49761
118968975	chr11:118968975:G:A	2.02814e-16	-4.79564e-10	-1.42812	7.92469e-07	-4.79564e-10	-1.39471
118969118	chr11:118969118:C:G	3.65456e-16	0.660987	-1.50025	2.08781e-06	1.07624	-1.50223
118969383	chr11:118969383:G:A	1.86692e-16	-4.79564e-10	-1.51094	7.05742e-07	-4.79564e-10	-1.51061
118969434	chr11:118969434:T:C	2.02713e-16	-4.79564e-10	-1.42862	7.42627e-07	-4.79564e-10	-1.45967
118969796	chr11:118969796:C:T	3.71897e-15	0.541878	0.938919	9.98338e-06	0.0589594	1.07986
118969907	chr11:118969907:A:G	1.95652e-16	-4.79564e-10	-1.46407	7.22887e-07	-4.79564e-10	-1.48661
118970037	chr11:118970037:A:G	2.14563e-16	-4.79564e-10	-1.3718	7.6788e-07	-4.79564e-10	-1.42623
118970106	chr11:118970106:G:A	1.86865e-16	-4.79564e-10	-1.51002	7.13367e-07	-4.79564e-10	-1.49986
118970147	chr11:118970147:C:T	5.27597e-16	0.556418	-1.02849	2.51068e-06	0.925922	-1.16748
118970217	chr11:118970217:G:A	2.0621e-16	-4.79564e-10	-1.41151	8.50932e-07	-4.79564e-10	-1.32353
118970439	chr11:118970439:A:G	1.98342e-16	-4.79564e-10	-1.45041	7.30163e-07	-4.79564e-10	-1.47659
118970518	chr11:118970518:G:T	1.93848e-16	-4.79564e-10	-1.47333	7.18089e-07	-4.79564e-10	-1.49327
118970584	chr11:118970584:A:C	9.42587e-17	-2.19436	-4.88941e-10	3.34561e-07	-2.25704	-4.88941e-10
118970689	chr11:118970689:A:T	1.97648e-16	-4.79564e-10	-1.45392	7.28123e-07	-4.79564e-10	-1.47939
118970749	chr11:118970749:C:T	1.99119e-16	-4.79564e-10	-1.4465	7.32289e-07	-4.79564e-10	-1.47368
118970911	chr11:118970911:T:A	1.97578e-16	-4.79564e-10	-1.45427	7.28042e-07	-4.79564e-10	-1.4795
118970953	chr11:118970953:A:T	2.0166e-16	-4.79564e-10	-1.43382	7.39574e-07	-4.79564e-10	-1.46379
118971051	chr11:118971051:C:T	3.21445e-16	0.191053	-1.15863	1.5563e-06	0.523777	-1.24357
118971305	chr11:118971305:T:C	2.10983e-16	-4.79564e-10	-1.38863	7.73104e-07	-4.79564e-10	-1.41945
118971447	chr11:118971447:T:C	1.86974e-16	-4.79564e-10	-1.50944	7.1183e-07	-4.79564e-10	-1.50202
118971501	chr11:118971501:C:T	1.86754e-16	-4.79564e-10	-1.51061	7.09398e-07	-4.79564e-10	-1.50544
118972400	chr11:118972400:A:G	2.15271e-16	-4.79564e-10	-1.36851	8.64329e-07	-4.79564e-10	-1.30791
118972465	chr11:118972465:C:G	2.41419e-16	-4.79564e-10	-1.25387	8.48796e-07	-4.79564e-10	-1.32604
118972568	chr11:118972568:C:T	2.96589e-16	-4.79564e-10	-1.04806	9.94357e-07	-4.79564e-10	-1.16776
118972738	chr11:118972738:C:T	1.2514e-15	1.1356	-0.74399	4.75911e-06	1.37972	-0.981764
118972920	chr11:118972920:C:T	2.09686e-16	-4.79564e-10	-1.39479	8.41189e-07	-4.79564e-10	-1.33504
118974525	chr11:118974525:T:C	1.0085e-16	-2.12677	-4.88941e-10	3.87456e-07	-2.11026	-4.88941e-10
118974836	chr11:118974836:C:G	3.00176e-15	2.16235	-0.895799	5.38209e-06	1.32587	-0.804901
118975103	chr11:118975103:G:A	3.10002e-17	-2.16743	-1.13898	1.09902e-07	-2.2058	-1.16447
118975179	chr11:118975179:C:T	2.16057e-16	-4.79564e-10	-1.36486	7.68655e-07	-4.79564e-10	-1.42522
118975756	chr11:118975756:G:A	8.85283e-16	1.05623	-1.01073	3.77676e-06	1.30246	-1.1357
118975772	chr11:118975772:A:G	8.43555e-16	1.4505	-1.45328	4.51792e-06	1.78451	-1.43856
118975864	chr11:118975864:T:C	1.11594e-15	1.68266	-1.40561	6.36531e-06	2.07899	-1.39023
118976217	chr11:118976217:G:C	9.36861e-16	1.12307	-1.02094	4.0267e-06	1.37262	-1.14178
118976219	chr11:118976219:A:C	9.40105e-16	1.12245	-1.01687	4.03468e-06	1.37198	-1.13916
118976482	chr11:118976482:A:G	2.00099e-16	-4.79564e-10	-1.44159	7.10149e-07	-4.79564e-10	-1.50439
118976486	chr11:118976486:G:A	1.22053e-16	-0.851218	-1.08474	1.70365e-06	0.58488	-1.21421
118976648	chr11:118976648:G:A	2.0458e-16	-4.79564e-10	-1.41945	7.39769e-07	-4.79564e-10	-1.46352
118976717	chr11:118976717:A:T	3.74895e-16	-4.79564e-10	-0.81376	1.0913e-06	-4.79564e-10	-1.07474
118976752	chr11:118976752:C:T	2.0313e-16	-4.79564e-10	-1.42656	7.13729e-07	-4.79564e-10	-1.49936
118977066	chr11:118977066:T:C	4.13739e-16	-4.79564e-10	-0.715171	1.18727e-06	-4.79564e-10	-0.990445
118977098	chr11:118977098:T:C	5.29026e-16	-4.79564e-10	-0.469367	1.63139e-06	-4.79564e-10	-0.67267
118977252	chr11:118977252:A:G	1.98444e-16	-4.79564e-10	-1.4499	7.08382e-07	-4.79564e-10	-1.50688
118977301	chr11:118977301:G:T	2.87726e-16	-4.79564e-10	-1.0784	9.74156e-07	-4.79564e-10	-1.18829
118977605	chr11:118977605:T:C	8.58984e-16	1.08978	-1.07443	3.71154e-06	1.33562	-1.18628
118977607	chr11:118977607:C:T	1.86905e-16	-4.79564e-10	-1.5098	7.05645e-07	-4.79564e-10	-1.51075
118977988	chr11:118977988:G:C	1.0282e-16	-2.10743	-4.88941e-10	3.95765e-07	-2.08904	-4.88941e-10
118978015	chr11:118978015:G:A	9.77997e-16	1.19299	-1.04789	4.2407e-06	1.44582	-1.1632
118978186	chr11:118978186:C:G	2.57912e-16	-4.79564e-10	-1.18779	8.83168e-07	-4.79564e-10	-1.28634
118978270	chr11:118978270:C:G	2.56986e-16	-4.79564e-10	-1.19138	8.80432e-07	-4.79564e-10	-1.28945
118978581	chr11:118978581:C:T	2.07862e-16	-4.79564e-10	-1.40353	7.2001e-07	-4.79564e-10	-1.49059
118978658	chr11:118978658:G:A	9.42322e-17	-2.19464	-4.88941e-10	3.3312e-07	-2.26136	-4.88941e-10
118979003	chr11:118979003:T:C	2.04994e-16	-4.79564e-10	-1.41742	7.18982e-07	-4.79564e-10	-1.49202
118979037	chr11:118979037:C:T	1.93218e-16	-4.79564e-10	-1.47659	7.08536e-07	-4.79564e-10	-1.50666
118979246	chr11:118979246:C:T	2.16995e-16	-4.79564e-10	-1.36053	7.52669e-07	-4.79564e-10	-1.44623
118979995	chr11:118979995:A:G	1.09e-16	-2.04905	-4.88941e-10	4.20855e-07	-2.02757	-4.88941e-10
118979997	chr11:118979997:G:A	8.22755e-17	-0.973568	-1.35676	3.56697e-07	-0.839301	-1.35367
118980202	chr11:118980202:C:T	2.04596e-16	-4.79564e-10	-1.41937	7.15278e-07	-4.79564e-10	-1.49719
118980428	chr11:118980428:C:T	1.21284e-16	-0.784035	-1.15824	5.22933e-07	-0.636727	-1.17368
118980820	chr11:118980820:G:T	4.20745e-16	-4.79564e-10	-0.698379	1.20012e-06	-4.79564e-10	-0.979687
118980893	chr11:118980893:G:C	1.9694e-16	-4.79564e-10	-1.4575	7.23338e-07	-4.79564e-10	-1.48598
118981371	chr11:118981371:A:G	7.59962e-17	-0.937072	-1.47265	3.39659e-07	-0.778803	-1.46312
118981427	chr11:118981427:C:T	8.93158e-17	-1.08607	-1.16216	3.38266e-07	-0.978831	-1.2672
118981622	chr11:118981622:C:T	1.86691e-16	-4.79564e-10	-1.51095	7.05755e-07	-4.79564e-10	-1.51059
118981704	chr11:118981704:G:C	2.01308e-16	-4.79564e-10	-1.43557	7.31304e-07	-4.79564e-10	-1.47503
118981816	chr11:118981816:C:G	8.20246e-17	-1.00214	-1.33125	3.54877e-07	-0.870772	-1.32732
118981827	chr11:118981827:T:C	2.02339e-16	-4.79564e-10	-1.43046	7.33905e-07	-4.79564e-10	-1.47148
118981931	chr11:118981931:G:T	7.20594e-17	-0.95434	-1.50857	3.27576e-07	-0.767196	-1.51094
118981937	chr11:118981937:G:A	1.92687e-17	-2.27112	-1.51081	8.70747e-08	-2.09772	-1.50537
118982004	chr11:118982004:T:C	2.05728e-16	-4.79564e-10	-1.41385	7.16705e-07	-4.79564e-10	-1.4952
118982249	chr11:118982249:C:T	2.10788e-16	-4.79564e-10	-1.38955	7.2447e-07	-4.79564e-10	-1.48442
118982311	chr11:118982311:C:A	2.01081e-17	-2.26168	-1.4776	8.98842e-08	-2.06086	-1.51047
118982435	chr11:118982435:G:T	2.03454e-16	-4.79564e-10	-1.42497	7.13759e-07	-4.79564e-10	-1.49932
118982647	chr11:118982647:A:G	2.0497e-16	-4.79564e-10	-1.41754	7.15741e-07	-4.79564e-10	-1.49654
118982778	chr11:118982778:A:G	8.84025e-17	-0.825424	-1.43308	4.47997e-07	-0.585438	-1.37964
118983150	chr11:118983150:C:T	3.86686e-17	-2.26324	-0.82214	1.32852e-07	-2.2751	-0.905523
118983180	chr11:118983180:C:T	3.84032e-16	-4.79564e-10	-0.78968	1.11367e-06	-4.79564e-10	-1.05444
118983181	chr11:118983181:G:A	2.83497e-16	-2.22537	1.13216	8.4179e-07	-2.26066	0.926335
118983186	chr11:118983186:C:T	1.42495e-16	-1.7811	-4.88941e-10	4.08138e-07	-2.05825	-4.88941e-10
118983285	chr11:118983285:A:C	9.84801e-17	-0.94259	-1.20796	2.19305e-07	-1.52572	-1.15368
118983662	chr11:118983662:C:T	5.37296e-17	-1.34191	-1.41453	2.37653e-07	-1.11947	-1.47958
118983958	chr11:118983958:G:A	2.00384e-16	-4.79564e-10	-1.44017	7.08735e-07	-4.79564e-10	-1.50638
118984247	chr11:118984247:T:TA	2.0229e-16	-4.79564e-10	-1.4307	7.10534e-07	-4.79564e-10	-1.50384
118984383	chr11:118984383:C:G	3.26205e-16	-4.79564e-10	-0.952879	9.80962e-07	-4.79564e-10	-1.18133
118984461	chr11:118984461:T:C	1.05051e-16	-2.08596	-4.88941e-10	5.0959e-07	-1.83625	-4.88941e-10
118984511	chr11:118984511:T:G	1.19202e-16	-0.794479	-1.1651	5.18289e-07	-0.645768	-1.17356
118984727	chr11:118984727:G:A	2.14632e-16	-4.79564e-10	-1.37148	9.39653e-07	-4.79564e-10	-1.22435
118985079	chr11:118985079:C:A	1.97414e-15	0.847485	-4.88941e-10	3.28539e-06	0.0273804	-4.88941e-10
118985350	chr11:118985350:C:CTG	3.13729e-16	-4.79564e-10	-0.991875	9.52964e-07	-4.79564e-10	-1.21028
118985542	chr11:118985542:C:G	2.98205e-16	-4.79564e-10	-1.04263	9.18824e-07	-4.79564e-10	-1.24677
118985781	chr11:118985781:C:A	1.09977e-16	-0.652403	-1.38773	5.05278e-07	-0.472726	-1.37203
118985936	chr11:118985936:C:T	2.03552e-16	-4.79564e-10	-1.42448	8.36521e-07	-4.79564e-10	-1.34061
118986106	chr11:118986106:A:C	1.22642e-16	-0.795407	-1.13573	5.28485e-07	-0.655541	-1.1443
118986210	chr11:118986210:A:G	1.25491e-16	-0.918239	-0.989933	4.61382e-07	-0.795623	-1.14001
118986548	chr11:118986548:G:A	3.15066e-16	-4.79564e-10	-0.987625	9.56092e-07	-4.79564e-10	-1.20701
118986756	chr11:118986756:T:C	1.2935e-16	-0.490432	-1.38745	5.92337e-07	-0.309449	-1.37633
118987099	chr11:118987099:G:A	1.60579e-15	-0.587547	1.22851	2.94674e-06	-1.26629	1.18489
118987915	chr11:118987915:T:C	1.97207e-16	-4.79564e-10	-1.45615	7.06502e-07	-4.79564e-10	-1.50953
118988102	chr11:118988102:A:T	2.77738e-16	-4.79564e-10	-1.11373	9.46619e-07	-4.79564e-10	-1.21696
118988168	chr11:118988168:C:A	7.57364e-15	2.19202	-4.88941e-10	4.07142e-05	2.54447	-4.88941e-10
118988564	chr11:118988564:C:T	1.41609e-16	-0.631825	-1.15551	6.16838e-07	-0.480176	-1.16508
118988612	chr11:118988612:G:A	2.01508e-16	-4.79564e-10	-1.43458	7.09742e-07	-4.79564e-10	-1.50496
118988652	chr11:118988652:G:A	3.99093e-16	-4.79564e-10	-0.751212	1.12115e-06	-4.79564e-10	-1.04775
118989132	chr11:118989132:A:G	1.24186e-16	-0.95868	-0.959943	4.47624e-07	-0.852677	-1.11323
118989402	chr11:118989402:T:C	2.05168e-16	-4.79564e-10	-1.41657	7.12849e-07	-4.79564e-10	-1.50059
118989507	chr11:118989507:CAGG:C	2.03239e-16	-4.79564e-10	-1.42602	7.11654e-07	-4.79564e-10	-1.50227
118989585	chr11:118989585:G:A	9.53964e-17	-2.18236	-4.88941e-10	3.91601e-07	-2.09962	-4.88941e-10
118989747	chr11:118989747:C:T	1.08686e-16	-0.900163	-1.15178	2.42117e-07	-1.48597	-1.09447
118989878	chr11:118989878:C:T	2.00353e-16	-4.79564e-10	-1.44033	7.08721e-07	-4.79564e-10	-1.5064
118989888	chr11:118989888:A:C	1.07245e-16	-0.939807	-1.12548	2.41929e-07	-1.51566	-1.06555
118990008	chr11:118990008:A:G	2.08896e-16	-4.79564e-10	-1.39857	7.48077e-07	-4.79564e-10	-1.45235
118990138	chr11:118990138:G:A	2.45481e-16	-4.79564e-10	-1.23719	8.61999e-07	-4.79564e-10	-1.31061
118990357	chr11:118990357:T:C	2.07754e-17	-2.268	-1.43864	8.81102e-08	-2.08436	-1.50692
118990503	chr11:118990503:T:C	1.99608e-16	-4.79564e-10	-1.44405	7.68338e-07	-4.79564e-10	-1.42563
118990931	chr11:118990931:G:A	1.1723e-16	-1.04291	-0.933355	4.27896e-07	-0.930364	-1.08062
118991359	chr11:118991359:A:G	2.77726e-16	-4.79564e-10	-1.11377	9.4665e-07	-4.79564e-10	-1.21693
118991725	chr11:118991725:G:A	2.13115e-16	-4.79564e-10	-1.37858	7.47915e-07	-4.79564e-10	-1.45257
118991734	chr11:118991734:G:A	5.11998e-17	-1.98227	-0.822399	1.83056e-07	-2.0328	-0.827268
118992022	chr11:118992022:TCACTTC:T	3.26861e-16	-0.0454002	-0.90547	1.20795e-06	0.0897628	-1.06294
118992327	chr11:118992327:T:C	1.13433e-16	-0.614825	-1.39437	5.18218e-07	-0.435197	-1.38427
118992406	chr11:118992406:A:G	1.40423e-16	-0.859078	-0.936668	5.10189e-07	-0.737592	-1.09749
118992522	chr11:118992522:G:A	1.0608e-16	-0.801785	-1.27442	4.28557e-07	-0.654988	-1.35445
118992614	chr11:118992614:C:T	1.30094e-16	-0.904628	-0.967519	4.744e-07	-0.786205	-1.12161
118992977	chr11:118992977:C:T	2.91165e-16	-2.21647	1.14995	8.52651e-07	-2.26737	0.945861
118993430	chr11:118993430:T:C	8.98005e-17	-0.892716	-1.3501	4.22376e-07	-0.720486	-1.30348
118993894	chr11:118993894:A:G	2.00361e-16	-4.79564e-10	-1.44028	7.08554e-07	-4.79564e-10	-1.50663
118993966	chr11:118993966:A:C	9.91724e-17	-2.14355	-4.88941e-10	3.81318e-07	-2.12623	-4.88941e-10
118994067	chr11:118994067:G:C	2.78633e-16	0.0779704	-1.18848	1.04148e-06	0.184076	-1.30554
118994205	chr11:118994205:C:T	9.9387e-17	-2.14138	-4.88941e-10	3.82188e-07	-2.12395	-4.88941e-10
118994239	chr11:118994239:A:C	2.01329e-16	-4.79564e-10	-1.43546	7.09651e-07	-4.79564e-10	-1.50509
118994317	chr11:118994317:A:G	1.86691e-16	-4.79564e-10	-1.51095	7.05777e-07	-4.79564e-10	-1.51056
118994609	chr11:118994609:C:G	2.88679e-17	-2.17577	-1.20191	1.08985e-07	-2.25298	-1.12567
118994755	chr11:118994755:C:T	3.24891e-16	0.518532	-1.47545	1.48274e-06	0.699699	-1.46791
118994824	chr11:118994824:C:T	1.88537e-16	-4.79564e-10	-1.50111	7.06055e-07	-4.79564e-10	-1.51017
118994934	chr11:118994934:A:C	2.76148e-16	-4.79564e-10	-1.11947	9.41675e-07	-4.79564e-10	-1.2222
118995282	chr11:118995282:C:T	8.36293e-17	-0.865979	-1.44803	3.76244e-07	-0.704034	-1.43559
118995300	chr11:118995300:C:T	3.75434e-16	-0.812323	-4.88941e-10	3.28896e-07	-2.27412	-4.88941e-10
118995804	chr11:118995804:C:T	4.01172e-16	-4.79564e-10	-0.746016	1.62635e-06	-4.79564e-10	-0.675769
118995805	chr11:118995805:G:A	9.95404e-17	-1.02113	-1.11871	2.2847e-07	-1.57839	-1.06006
118996041	chr11:118996041:T:G	3.36166e-16	-4.79564e-10	-0.922801	1.01508e-06	-4.79564e-10	-1.14714
118996406	chr11:118996406:G:A	4.7771e-16	-0.571401	-4.88941e-10	1.56919e-06	-0.711546	-4.88941e-10
118996578	chr11:118996578:C:T	2.00906e-16	-4.79564e-10	-1.43757	7.20815e-07	-4.79564e-10	-1.48948
118996654	chr11:118996654:G:A	3.62065e-16	-4.79564e-10	-0.848581	1.0573e-06	-4.79564e-10	-1.10639
118997093	chr11:118997093:G:C	3.50849e-17	-1.67754	-1.50509	1.58925e-07	-1.49489	-1.50654
118997550	chr11:118997550:T:C	2.49197e-16	-4.79564e-10	-1.22216	9.78834e-07	-4.79564e-10	-1.1835
118997784	chr11:118997784:C:A	1.20333e-16	-1.95014	-4.88941e-10	4.3593e-07	-1.99238	-4.88941e-10
118998421	chr11:118998421:C:T	2.08984e-16	-4.79564e-10	-1.39815	8.08488e-07	-4.79564e-10	-1.37469
118998737	chr11:118998737:T:C	2.8365e-17	-2.00228	-1.39297	8.74717e-08	-2.16153	-1.43701
118998750	chr11:118998750:A:G	5.42365e-17	-1.24635	-1.5007	2.8833e-07	-0.921342	-1.48441
118999123	chr11:118999123:A:G	9.6623e-17	-2.16959	-4.88941e-10	4.14938e-07	-2.04173	-4.88941e-10
118999629	chr11:118999629:T:TTG	1.98894e-16	-4.79564e-10	-1.44764	7.08343e-07	-4.79564e-10	-1.50693
118999678	chr11:118999678:T:A	1.93159e-16	-4.79564e-10	-1.47689	7.1399e-07	-4.79564e-10	-1.49899
118999889	chr11:118999889:A:G	1.91938e-16	-4.79564e-10	-1.48323	7.05739e-07	-4.79564e-10	-1.51061
119000374	chr11:119000374:G:A	8.92514e-17	-2.24895	-4.88941e-10	8.69457e-07	-1.30199	-4.88941e-10
119000408	chr11:119000408:A:G	9.05454e-17	-2.23455	-4.88941e-10	3.2741e-07	-2.27865	-4.88941e-10
119000598	chr11:119000598:A:C	1.92881e-16	-4.79564e-10	-1.47833	7.11785e-07	-4.79564e-10	-1.50208
119001015	chr11:119001015:T:A	1.87295e-16	-4.79564e-10	-1.50772	7.1791e-07	-4.79564e-10	-1.49352
119001514	chr11:119001514:G:A	3.32626e-16	-4.79564e-10	-0.933388	1.0057e-06	-4.79564e-10	-1.15643
119001694	chr11:119001694:T:C	1.46968e-16	-0.984606	-0.765587	7.34644e-07	-0.602002	-0.868471
119001782	chr11:119001782:TGTG:T	1.87825e-16	-4.79564e-10	-1.5049	7.08049e-07	-4.79564e-10	-1.50735
119001871	chr11:119001871:G:A	1.48257e-16	-1.04852	-0.692938	7.12707e-07	-0.698159	-0.802631
119002031	chr11:119002031:T:C	7.77926e-17	-1.32414	-1.06221	3.68919e-07	-1.04073	-1.11856
119002654	chr11:119002654:A:G	2.95926e-16	-4.79564e-10	-1.05029	9.00612e-07	-4.79564e-10	-1.26679
119002767	chr11:119002767:A:T	2.30444e-16	-4.79564e-10	-1.3004	8.36404e-07	-4.79564e-10	-1.34075
119003311	chr11:119003311:C:T	2.57776e-16	-4.79564e-10	-1.18832	8.9927e-07	-4.79564e-10	-1.26828
119003562	chr11:119003562:T:G	3.62234e-16	-0.848115	-4.88941e-10	1.20828e-06	-0.972908	-4.88941e-10
119003594	chr11:119003594:G:A	1.12736e-15	-4.79564e-10	0.287227	3.121e-06	-4.79564e-10	-0.0239513
119003834	chr11:119003834:G:A	2.46787e-16	-4.79564e-10	-1.23188	1.00372e-06	-4.79564e-10	-1.15839
119003915	chr11:119003915:G:A	1.06467e-15	-4.79564e-10	0.230012	3.90686e-06	-4.79564e-10	0.200628
119004000	chr11:119004000:C:T	9.72668e-16	-4.79564e-10	0.139637	3.56888e-06	-4.79564e-10	0.110146
119004007	chr11:119004007:G:C	9.84406e-16	-4.79564e-10	0.151633	3.61132e-06	-4.79564e-10	0.121967
119004173	chr11:119004173:TAGTTG:T	4.03814e-16	-4.79564e-10	-0.739451	1.56207e-06	-4.79564e-10	-0.716094
119004362	chr11:119004362:C:G	3.19836e-16	-4.79564e-10	-0.972597	9.78683e-07	-4.79564e-10	-1.18365
119004842	chr11:119004842:T:G	2.58102e-16	-4.79564e-10	-1.18705	9.00257e-07	-4.79564e-10	-1.26718
119005017	chr11:119005017:A:G	8.85903e-17	-1.20329	-1.0531	4.18742e-07	-0.921502	-1.1111
119005503	chr11:119005503:A:G	2.07932e-17	-2.28037	-1.4254	8.01448e-08	-2.18316	-1.50287
119005842	chr11:119005842:T:C	2.80042e-17	-1.89715	-1.5109	1.87967e-07	-1.37096	-1.46263
119005978	chr11:119005978:C:T	1.12322e-16	-2.01904	-4.88941e-10	4.36108e-07	-1.99197	-4.88941e-10
119006673	chr11:119006673:C:A	1.86799e-16	-4.79564e-10	-1.51037	7.09082e-07	-4.79564e-10	-1.50589
119006684	chr11:119006684:T:A	2.39096e-16	-4.79564e-10	-1.26354	8.67653e-07	-4.79564e-10	-1.30407
119006775	chr11:119006775:G:A	2.28305e-16	-4.79564e-10	-1.30972	8.24253e-07	-4.79564e-10	-1.35538
119007026	chr11:119007026:T:G	4.77542e-15	-4.79564e-10	1.73083	1.40505e-05	-4.79564e-10	1.48055
119007177	chr11:119007177:T:C	1.00198e-15	-4.79564e-10	0.169326	3.67718e-06	-4.79564e-10	0.140042
119007181	chr11:119007181:T:C	2.71794e-17	-1.92786	-1.51008	1.78562e-07	-1.40703	-1.47789
119007475	chr11:119007475:T:A	7.52092e-16	-4.79564e-10	-0.117547	2.67031e-06	-4.79564e-10	-0.17991
119007512	chr11:119007512:T:C	6.54667e-16	0.166617	-0.422896	3.83457e-06	0.477962	-0.296009
119007972	chr11:119007972:A:G	4.88452e-16	-0.549164	-4.88941e-10	3.37494e-07	-2.24831	-4.88941e-10
119008174	chr11:119008174:TAA:T	1.13849e-16	-2.00553	-4.88941e-10	4.42898e-07	-1.97652	-4.88941e-10
119008250	chr11:119008250:C:T	1.47244e-16	-0.255408	-1.49291	2.60729e-07	-1.01584	-1.49054
119008451	chr11:119008451:T:C	1.05184e-15	-4.79564e-10	0.217889	3.85925e-06	-4.79564e-10	0.188367
119008612	chr11:119008612:A:C	3.41538e-16	-4.79564e-10	-0.906946	1.02816e-06	-4.79564e-10	-1.13434
119008700	chr11:119008700:GAC:G	7.51388e-16	-4.79564e-10	-0.118484	2.66691e-06	-4.79564e-10	-0.181185
119009004	chr11:119009004:C:T	3.01531e-16	-4.79564e-10	-1.03153	9.16144e-07	-4.79564e-10	-1.24969
119009209	chr11:119009209:A:G	3.07467e-16	-4.79564e-10	-1.01204	9.29606e-07	-4.79564e-10	-1.2351
119009302	chr11:119009302:G:A	6.69913e-16	0.540443	-0.773701	3.55467e-06	0.935517	-0.82936
119009405	chr11:119009405:G:A	7.98821e-16	-4.79564e-10	-0.0572693	2.33192e-06	-4.79564e-10	-0.315411
119009958	chr11:119009958:T:C	5.29119e-16	-0.312122	-0.15707	3.26153e-06	-0.0581981	0.0782886
119009984	chr11:119009984:A:G	2.93111e-16	-4.79564e-10	-1.05985	8.97218e-07	-4.79564e-10	-1.27056
119010017	chr11:119010017:T:A	2.17497e-16	0.096969	-1.45519	4.16065e-07	-0.669225	-1.36979
119010030	chr11:119010030:T:C	9.93638e-16	0.702384	-0.541417	5.10135e-06	1.13658	-0.669182
119010983	chr11:119010983:G:A	3.01162e-16	-4.79564e-10	-1.03276	9.15485e-07	-4.79564e-10	-1.25041
119011422	chr11:119011422:G:A	1.26486e-16	-1.90027	-4.88941e-10	4.93713e-07	-1.86791	-4.88941e-10
119011428	chr11:119011428:C:T	1.138e-16	-0.524587	-1.48138	2.14488e-07	-1.2287	-1.47291
119012067	chr11:119012067:C:G	1.89159e-16	-4.79564e-10	-1.49782	7.549e-07	-4.79564e-10	-1.44328
119012557	chr11:119012557:T:C	8.08158e-15	-4.79564e-10	2.25694	2.35846e-05	-4.79564e-10	1.99849
119012623	chr11:119012623:A:G	3.03324e-16	-4.79564e-10	-1.0256	1.05466e-06	-4.79564e-10	-1.10889
119012654	chr11:119012654:G:C	1.24337e-16	-1.91741	-4.88941e-10	4.84845e-07	-1.88603	-4.88941e-10
119012844	chr11:119012844:A:G	1.91619e-16	-4.79564e-10	-1.4849	7.08866e-07	-4.79564e-10	-1.50619
119013280	chr11:119013280:G:A	2.98318e-16	-4.79564e-10	-1.04225	9.07726e-07	-4.79564e-10	-1.25892
119013395	chr11:119013395:A:G	1.25848e-16	-1.90533	-4.88941e-10	4.90196e-07	-1.87506	-4.88941e-10
119013486	chr11:119013486:C:T	9.46702e-16	-4.79564e-10	0.112579	3.48177e-06	-4.79564e-10	0.0854355
119013557	chr11:119013557:G:A	1.86757e-16	-4.79564e-10	-1.5106	7.10791e-07	-4.79564e-10	-1.50348
119013613	chr11:119013613:G:A	1.15541e-16	-1.18654	-0.804244	6.32825e-07	-0.931422	-0.688245
119013660	chr11:119013660:T:C	1.17874e-16	-1.16272	-0.808068	6.46209e-07	-0.906212	-0.692526
119013706	chr11:119013706:A:G	1.92461e-16	-4.79564e-10	-1.48051	7.82562e-07	-4.79564e-10	-1.40729
119013945	chr11:119013945:C:T	1.92825e-16	-4.79564e-10	-1.47862	7.85253e-07	-4.79564e-10	-1.40385
119013998	chr11:119013998:G:A	1.3279e-16	-0.989619	-0.862016	6.61952e-07	-0.681622	-0.893046
119014016	chr11:119014016:T:C	1.16882e-16	-0.981842	-0.997402	5.79274e-07	-0.673229	-1.03485
119014085	chr11:119014085:C:T	1.93554e-16	-4.79564e-10	-1.47485	7.90626e-07	-4.79564e-10	-1.39704
119014180	chr11:119014180:C:T	1.94762e-16	-4.79564e-10	-1.46863	7.99487e-07	-4.79564e-10	-1.38589
119014335	chr11:119014335:A:G	1.94758e-16	-4.79564e-10	-1.46865	7.99283e-07	-4.79564e-10	-1.38614
119014451	chr11:119014451:G:A	1.22153e-16	-1.19392	-0.741208	6.70833e-07	-0.940284	-0.621056
119014453	chr11:119014453:A:G	1.19605e-16	-0.968506	-0.987701	5.93426e-07	-0.658455	-1.02549
119014595	chr11:119014595:C:T	3.12442e-16	-4.79564e-10	-0.995986	9.59619e-07	-4.79564e-10	-1.20332
119014674	chr11:119014674:T:G	1.02722e-15	-4.79564e-10	0.194202	3.79908e-06	-4.79564e-10	0.172654
119014915	chr11:119014915:G:A	1.92527e-16	-4.79564e-10	-1.48017	7.08508e-07	-4.79564e-10	-1.5067
119014984	chr11:119014984:T:C	7.59663e-16	-0.107532	-4.88941e-10	4.93806e-06	0.434867	-4.88941e-10
119015111	chr11:119015111:G:A	3.13874e-16	-4.79564e-10	-0.991413	9.42835e-07	-4.79564e-10	-1.22097
119015168	chr11:119015168:A:G	2.93683e-16	-4.79564e-10	-1.0579	8.97993e-07	-4.79564e-10	-1.2697
119015282	chr11:119015282:TAA:T	1.93854e-16	-4.79564e-10	-1.4733	7.08472e-07	-4.79564e-10	-1.50675
119015407	chr11:119015407:C:T	8.34577e-16	0.36971	-0.383192	5.09124e-06	0.698363	-0.232946
119015648	chr11:119015648:C:CCTA	9.60464e-16	-4.79564e-10	0.127011	3.55805e-06	-4.79564e-10	0.107108
119015946	chr11:119015946:G:A	6.95026e-16	0.500377	-0.696833	3.71868e-06	0.892949	-0.741686
119016170	chr11:119016170:T:C	9.86547e-16	-4.79564e-10	0.153805	3.65341e-06	-4.79564e-10	0.133555
119016211	chr11:119016211:A:T	2.63662e-16	-4.79564e-10	-1.16574	8.10614e-07	-4.79564e-10	-1.37207
119016365	chr11:119016365:C:G	2.00462e-16	-4.79564e-10	-1.43978	7.20012e-07	-4.79564e-10	-1.49059
119016621	chr11:119016621:T:C	1.90567e-16	-4.79564e-10	-1.4904	7.89805e-07	-4.79564e-10	-1.39807
119016721	chr11:119016721:C:T	1.04367e-15	-4.79564e-10	0.210092	3.88052e-06	-4.79564e-10	0.193863
119016871	chr11:119016871:C:T	1.014e-16	-1.2625	-0.858842	5.49172e-07	-1.01596	-0.745485
119017029	chr11:119017029:G:A	1.0004e-15	-4.79564e-10	0.167746	3.70538e-06	-4.79564e-10	0.14768
119017178	chr11:119017178:C:T	8.61639e-17	-1.54174	-0.742418	4.7254e-07	-1.3473	-0.564435
119017235	chr11:119017235:T:G	1.87966e-16	-4.79564e-10	-1.50415	7.0829e-07	-4.79564e-10	-1.50701
119017269	chr11:119017269:T:A	2.00465e-16	-4.79564e-10	-1.43977	7.45971e-07	-4.79564e-10	-1.45517
119017909	chr11:119017909:A:G	1.22294e-16	-0.739261	-1.19472	6.11133e-07	-0.36633	-1.28822
119018121	chr11:119018121:T:C	1.29448e-16	-0.756351	-1.12078	6.46734e-07	-0.378039	-1.21989
119018158	chr11:119018158:C:G	1.07891e-15	-4.79564e-10	0.2433	3.99144e-06	-4.79564e-10	0.222048
119018306	chr11:119018306:G:A	2.08697e-16	-4.79564e-10	-1.39952	7.32574e-07	-4.79564e-10	-1.4733
119018348	chr11:119018348:C:T	1.05636e-16	-2.08041	-4.88941e-10	4.09783e-07	-2.05423	-4.88941e-10
119018361	chr11:119018361:C:T	1.87397e-16	-4.79564e-10	-1.50718	7.11841e-07	-4.79564e-10	-1.50201
119018363	chr11:119018363:G:T	3.11443e-16	-0.177357	-0.821834	5.40004e-07	-0.961884	-0.8164
119018404	chr11:119018404:A:G	1.017e-16	-2.11838	-4.88941e-10	4.50825e-07	-1.95878	-4.88941e-10
119018422	chr11:119018422:A:G	9.73381e-17	-0.906894	-1.25532	4.88777e-07	-0.574518	-1.30344
119018475	chr11:119018475:T:C	6.35701e-17	-1.09466	-1.4936	3.21868e-07	-0.815683	-1.48004
119018788	chr11:119018788:A:C	1.00584e-15	-4.79564e-10	0.173169	3.72891e-06	-4.79564e-10	0.154012
119019100	chr11:119019100:C:T	5.01382e-16	-0.243146	-0.279892	9.09673e-07	-0.992414	-0.264361
119019267	chr11:119019267:G:A	2.40221e-16	-4.79564e-10	-1.25885	8.37087e-07	-4.79564e-10	-1.33993
119019312	chr11:119019312:C:T	4.37528e-16	-0.316967	-0.342298	8.04101e-07	-1.05225	-0.327887
119019446	chr11:119019446:T:C	1.89898e-16	-4.79564e-10	-1.49392	7.14201e-07	-4.79564e-10	-1.4987
119019618	chr11:119019618:T:A	1.07508e-16	-1.14822	-0.914621	2.02254e-07	-1.95085	-0.809482
119020198	chr11:119020198:C:T	2.06548e-16	-4.79564e-10	-1.40987	7.5292e-07	-4.79564e-10	-1.4459
119020604	chr11:119020604:T:C	1.00003e-16	-2.13521	-4.88941e-10	4.73394e-07	-1.90993	-4.88941e-10
119020780	chr11:119020780:A:G	1.9382e-16	-4.79564e-10	-1.47347	7.05544e-07	-4.79564e-10	-1.51089
119020894	chr11:119020894:TTTGTC:T	5.16016e-16	-0.494269	-4.88941e-10	1.97311e-06	-0.482493	-4.88941e-10
119021171	chr11:119021171:G:A	7.40109e-16	-4.79564e-10	-0.133608	2.42303e-06	-4.79564e-10	-0.277085
119021194	chr11:119021194:G:A	9.60176e-16	-4.79564e-10	0.126711	2.6817e-06	-4.79564e-10	-0.175653
119021273	chr11:119021273:T:C	5.1244e-15	-4.79564e-10	1.80136	1.53521e-05	-4.79564e-10	1.56915
119021418	chr11:119021418:C:T	8.78533e-16	-4.79564e-10	0.0378472	2.84982e-06	-4.79564e-10	-0.11485
119021567	chr11:119021567:C:T	3.10105e-16	0.0177604	-1.02125	1.70338e-06	0.361421	-0.990914
119022049	chr11:119022049:A:C	2.03004e-16	-0.244787	-1.18239	8.82534e-07	0.0111488	-1.29821
119022077	chr11:119022077:C:T	4.41893e-16	-0.649337	-4.88941e-10	3.79241e-07	-2.13169	-4.88941e-10
119022125	chr11:119022125:G:C	2.65754e-16	-0.0710359	-1.0868	1.44169e-06	0.26159	-1.05788
119022162	chr11:119022162:C:T	2.97115e-16	-0.0106514	-1.03564	1.61995e-06	0.325685	-1.00539
119022230	chr11:119022230:T:C	8.78203e-16	0.478885	-0.441412	4.76101e-06	0.965625	-0.567269
119022279	chr11:119022279:C:T	1.47318e-16	-1.74781	-4.88941e-10	5.85161e-07	-1.69797	-4.88941e-10
119022943	chr11:119022943:T:G	4.09144e-16	-4.79564e-10	-0.72634	1.40159e-06	-4.79564e-10	-0.824496
119023163	chr11:119023163:C:G	1.29581e-16	-1.8761	-4.88941e-10	5.12142e-07	-1.83126	-4.88941e-10
119023168	chr11:119023168:T:C	1.92254e-16	-0.249532	-1.23206	8.46493e-07	0.00853322	-1.33729
119023290	chr11:119023290:A:G	3.13498e-15	-4.79564e-10	1.30997	9.59664e-06	-4.79564e-10	1.09931
119023517	chr11:119023517:G:C	7.53138e-16	-4.79564e-10	-0.116158	2.5023e-06	-4.79564e-10	-0.244896
119023565	chr11:119023565:C:T	1.4207e-16	-1.78408	-4.88941e-10	5.62442e-07	-1.73757	-4.88941e-10
119023577	chr11:119023577:A:G	1.74424e-16	-0.280945	-1.29797	7.78987e-07	-0.0242472	-1.38762
119023837	chr11:119023837:C:T	1.8866e-16	-4.79564e-10	-1.50046	7.07691e-07	-4.79564e-10	-1.50785
119023852	chr11:119023852:T:C	2.14104e-16	-4.79564e-10	-1.37394	7.47812e-07	-4.79564e-10	-1.45271
119024303	chr11:119024303:A:G	2.30957e-16	-4.79564e-10	-1.29817	1.03557e-06	-4.79564e-10	-1.12715
119024492	chr11:119024492:A:G	1.94944e-16	-0.188527	-1.27916	8.68849e-07	0.0750331	-1.37772
119024922	chr11:119024922:C:T	2.38487e-16	-4.79564e-10	-1.26609	8.33708e-07	-4.79564e-10	-1.34398
119024925	chr11:119024925:G:A	1.89133e-16	-4.79564e-10	-1.49796	7.05611e-07	-4.79564e-10	-1.5108
119024976	chr11:119024976:C:T	2.918e-16	-0.0436136	-1.02072	1.60004e-06	0.334371	-1.02645
119025405	chr11:119025405:A:G	6.71528e-17	-1.49483	-1.03861	2.67709e-07	-1.3057	-1.17426
119025421	chr11:119025421:A:G	1.88193e-16	-4.79564e-10	-1.50294	7.28449e-07	-4.79564e-10	-1.47894
119026547	chr11:119026547:C:T	1.29845e-16	-1.87406	-4.88941e-10	5.08164e-07	-1.83906	-4.88941e-10
119026552	chr11:119026552:C:T	6.19948e-17	-1.41179	-1.20157	2.31684e-07	-1.33223	-1.29225
119026553	chr11:119026553:G:A	2.72304e-16	-4.79564e-10	-1.13348	1.06649e-06	-4.79564e-10	-1.09773
119026762	chr11:119026762:A:G	2.80421e-16	-2.26176	1.15765	8.31689e-07	-2.24357	0.897173
119027464	chr11:119027464:G:A	1.1157e-16	-2.02575	-4.88941e-10	4.34532e-07	-1.99559	-4.88941e-10
119027526	chr11:119027526:C:T	3.72786e-15	-4.79564e-10	1.48318	1.0728e-05	-4.79564e-10	1.21075
119027552	chr11:119027552:G:A	2.71046e-16	-4.79564e-10	-1.13812	1.0027e-06	-4.79564e-10	-1.15941
119027609	chr11:119027609:G:A	3.50054e-17	-1.95602	-1.22889	2.08425e-07	-1.38689	-1.34339
119027614	chr11:119027614:G:A	1.1473e-16	-1.99783	-4.88941e-10	4.4735e-07	-1.96652	-4.88941e-10
119028392	chr11:119028392:A:G	4.00734e-16	-4.79564e-10	-0.747107	1.45286e-06	-4.79564e-10	-0.788573
119028440	chr11:119028440:T:C	1.18771e-16	-1.96321	-4.88941e-10	4.63161e-07	-1.93179	-4.88941e-10
119028690	chr11:119028690:C:T	1.98031e-16	-4.79564e-10	-1.45198	7.16715e-07	-4.79564e-10	-1.49518
119028890	chr11:119028890:A:G	1.00304e-16	-2.1322	-4.88941e-10	3.64832e-07	-2.17042	-4.88941e-10
119029007	chr11:119029007:G:A	3.04204e-17	-2.01843	-1.30686	1.13975e-07	-1.96597	-1.36791
119029117	chr11:119029117:A:G	4.88688e-16	-4.79564e-10	-0.548682	1.64748e-06	-4.79564e-10	-0.662857
119029653	chr11:119029653:G:A	2.82676e-17	-2.06603	-1.33266	1.14116e-07	-2.00306	-1.32959
119029784	chr11:119029784:G:A	1.16701e-16	-1.98079	-4.88941e-10	3.88276e-07	-2.10814	-4.88941e-10
119029905	chr11:119029905:C:T	8.21521e-16	-4.79564e-10	-0.029248	2.45053e-06	-4.79564e-10	-0.2658
119030023	chr11:119030023:A:T	8.89734e-17	-2.25207	-4.88941e-10	3.3308e-07	-2.26148	-4.88941e-10
119030818	chr11:119030818:T:G	1.95724e-16	-4.79564e-10	-1.4637	8.97488e-07	-4.79564e-10	-1.27026
119030923	chr11:119030923:T:G	4.4735e-16	-4.79564e-10	-0.637064	1.18066e-06	-4.79564e-10	-0.996036
119030939	chr11:119030939:C:A	2.31553e-16	-4.79564e-10	-1.2956	1.5391e-06	-4.79564e-10	-0.730909
119031294	chr11:119031294:G:C	8.21366e-16	-4.79564e-10	-0.0294364	2.22105e-06	-4.79564e-10	-0.364124
119031374	chr11:119031374:G:A	3.8696e-16	-4.79564e-10	-0.782084	1.24805e-06	-4.79564e-10	-0.940526
119031484	chr11:119031484:T:C	2.50052e-16	-1.21874	-4.88941e-10	5.63864e-07	-1.73505	-4.88941e-10
119031565	chr11:119031565:T:C	3.53232e-16	-4.79564e-10	-0.873282	1.15407e-06	-4.79564e-10	-1.01881
119031899	chr11:119031899:A:T	6.32128e-17	-1.08377	-1.51013	1.02386e-07	-1.93976	-1.50136
119032039	chr11:119032039:C:T	7.16164e-17	-0.960231	-1.50885	1.08914e-07	-1.87496	-1.50434
119032189	chr11:119032189:C:T	3.28845e-16	-4.79564e-10	-0.944821	9.29556e-07	-4.79564e-10	-1.23515
119032217	chr11:119032217:C:T	1.86717e-16	-4.79564e-10	-1.51081	7.11606e-07	-4.79564e-10	-1.50234
119032239	chr11:119032239:G:A	1.68289e-15	-4.79564e-10	0.687861	3.98297e-06	-4.79564e-10	0.219923
119032941	chr11:119032941:G:A	1.03046e-16	-1.29515	-0.810082	1.41058e-07	-1.98794	-1.13275
119032993	chr11:119032993:ATCTGCCCCCCTTGGCC:A	6.46283e-17	-1.0609	-1.51086	1.05995e-07	-1.90144	-1.50502
119033074	chr11:119033074:T:C	2.32574e-16	-4.79564e-10	-1.2912	1.08332e-06	-4.79564e-10	-1.08207
119033101	chr11:119033101:A:T	2.90766e-16	-4.79564e-10	-1.06789	1.00961e-06	-4.79564e-10	-1.15254
119033523	chr11:119033523:G:T	1.07878e-16	-0.560222	-1.49919	1.93253e-07	-1.34625	-1.45961
119033531	chr11:119033531:G:T	3.68819e-16	-4.79564e-10	-0.830099	9.82089e-07	-4.79564e-10	-1.18018
119033532	chr11:119033532:T:C	2.89932e-16	-4.79564e-10	-1.07076	1.00696e-06	-4.79564e-10	-1.15517
119034190	chr11:119034190:G:A	1.09751e-15	0.294228	-0.033835	3.68357e-05	2.14612	0.298242
119034606	chr11:119034606:C:T	4.14423e-16	-4.79564e-10	-0.713519	1.30759e-06	-4.79564e-10	-0.893919
119034722	chr11:119034722:C:T	2.63152e-16	-4.79564e-10	-1.16767	1.82165e-06	-4.79564e-10	-0.562365
119035055	chr11:119035055:G:A	1.87173e-16	-4.79564e-10	-1.50837	7.3879e-07	-4.79564e-10	-1.46485
119035309	chr11:119035309:G:A	2.12469e-16	-4.79564e-10	-1.38161	9.34873e-07	-4.79564e-10	-1.22945
119035355	chr11:119035355:G:A	3.60923e-16	-4.79564e-10	-0.851741	1.17064e-06	-4.79564e-10	-1.00456
119035441	chr11:119035441:A:G	8.85331e-17	-2.25703	-4.88941e-10	3.36355e-07	-2.25169	-4.88941e-10
119037213	chr11:119037213:T:G	3.96492e-16	-4.79564e-10	-0.75775	1.27219e-06	-4.79564e-10	-0.921364
119037428	chr11:119037428:C:A	1.86763e-16	-4.79564e-10	-1.51057	7.48152e-07	-4.79564e-10	-1.45225
119037657	chr11:119037657:G:C	2.03358e-16	-4.79564e-10	-1.42544	8.76976e-07	-4.79564e-10	-1.29338
119038101	chr11:119038101:C:T	2.06883e-16	-4.79564e-10	-1.40825	9.03978e-07	-4.79564e-10	-1.26306
119038341	chr11:119038341:A:T	2.06454e-16	-4.79564e-10	-1.41033	8.97412e-07	-4.79564e-10	-1.27035
119038443	chr11:119038443:C:T	2.0018e-16	-4.79564e-10	-1.44119	8.54307e-07	-4.79564e-10	-1.31957
119038970	chr11:119038970:A:G	2.03966e-16	-4.79564e-10	-1.42245	8.80314e-07	-4.79564e-10	-1.28958
119039539	chr11:119039539:C:A	1.8685e-16	-4.79564e-10	-1.5101	7.32887e-07	-4.79564e-10	-1.47287
119039931	chr11:119039931:C:T	2.03414e-16	-4.79564e-10	-1.42516	8.76577e-07	-4.79564e-10	-1.29384
119040240	chr11:119040240:A:G	1.87508e-16	-4.79564e-10	-1.50658	7.18452e-07	-4.79564e-10	-1.49276
119040329	chr11:119040329:C:T	4.63676e-17	-1.39384	-1.50997	8.88523e-08	-2.15082	-1.43206
119040429	chr11:119040429:T:G	4.94078e-17	-1.32998	-1.51032	9.13602e-08	-2.12518	-1.42987
119040512	chr11:119040512:G:A	2.00958e-16	-4.79564e-10	-1.43731	8.59498e-07	-4.79564e-10	-1.31351
119040640	chr11:119040640:A:C	6.29478e-17	-1.38111	-1.21699	1.00483e-07	-2.08963	-1.37024
119040756	chr11:119040756:A:G	1.88819e-16	-4.79564e-10	-1.49962	7.85249e-07	-4.79564e-10	-1.40386
119040852	chr11:119040852:T:C	2.02864e-16	-4.79564e-10	-1.42787	8.73191e-07	-4.79564e-10	-1.29771
119040916	chr11:119040916:T:G	1.05614e-16	-2.08061	-4.88941e-10	3.50479e-07	-2.21056	-4.88941e-10
119040917	chr11:119040917:C:T	2.77154e-16	-1.11583	-4.88941e-10	6.70852e-07	-1.56131	-4.88941e-10
119041079	chr11:119041079:T:C	2.02982e-16	-4.79564e-10	-1.42729	8.738e-07	-4.79564e-10	-1.29701
119041470	chr11:119041470:G:A	1.20999e-15	-4.79564e-10	0.357965	3.23752e-06	-4.79564e-10	0.0127016
119041497	chr11:119041497:T:C	2.49058e-14	4.85951	-1.47706	1.04509e-05	2.61074	-1.42616
119041787	chr11:119041787:C:T	2.76367e-15	-4.79564e-10	1.18391	8.08326e-06	-4.79564e-10	0.92769
119041860	chr11:119041860:A:G	2.01687e-16	-4.79564e-10	-1.43369	8.65216e-07	-4.79564e-10	-1.30688
119041992	chr11:119041992:T:C	1.03265e-16	-1.41636	-0.68675	1.3916e-07	-2.09302	-1.04121
119042272	chr11:119042272:G:C	5.44671e-17	-1.34613	-1.39668	1.04911e-07	-2.09096	-1.3258
119042743	chr11:119042743:C:T	2.06157e-16	-4.79564e-10	-1.41177	7.44516e-07	-4.79564e-10	-1.45713
119043053	chr11:119043053:G:A	3.84998e-16	-0.787166	-4.88941e-10	2.22786e-06	-0.361065	-4.88941e-10
119043282	chr11:119043282:C:T	4.42376e-17	-2.01926	-0.931568	1.63398e-07	-1.71409	-1.25958
119043652	chr11:119043652:G:A	3.01846e-16	-4.79564e-10	-1.03049	1.04247e-06	-4.79564e-10	-1.12051
119043805	chr11:119043805:A:G	4.82593e-16	-4.79564e-10	-0.561232	1.246e-06	-4.79564e-10	-0.942168
119044211	chr11:119044211:AAC:A	9.4745e-17	-2.18922	-4.88941e-10	3.9341e-07	-2.09501	-4.88941e-10
119044909	chr11:119044909:T:G	2.37622e-16	-4.79564e-10	-1.26972	7.08688e-07	-4.79564e-10	-1.50645
119045044	chr11:119045044:G:C	4.20345e-17	-2.01461	-0.987308	1.74227e-07	-1.68556	-1.22394
119045139	chr11:119045139:G:C	1.8675e-16	-4.79564e-10	-1.51064	7.11009e-07	-4.79564e-10	-1.50317
119045230	chr11:119045230:C:T	1.87633e-16	-4.79564e-10	-1.50592	7.07958e-07	-4.79564e-10	-1.50748
119045232	chr11:119045232:A:G	5.33599e-17	-1.45299	-1.31036	9.51866e-08	-2.1368	-1.37722
119045331	chr11:119045331:T:C	2.05977e-16	-4.79564e-10	-1.41264	7.05557e-07	-4.79564e-10	-1.51087
119045844	chr11:119045844:G:C	1.95044e-16	-4.79564e-10	-1.46718	7.09777e-07	-4.79564e-10	-1.50491
119046212	chr11:119046212:C:T	2.67858e-16	-4.79564e-10	-1.14995	7.72653e-07	-4.79564e-10	-1.42003
119046875	chr11:119046875:C:T	2.80353e-17	-2.24326	-1.16368	2.10259e-07	-1.28242	-1.4391
119047038	chr11:119047038:C:T	2.40051e-16	-4.79564e-10	-1.25955	8.00437e-07	-4.79564e-10	-1.3847
119047087	chr11:119047087:G:A	2.42312e-16	-4.79564e-10	-1.25018	7.09825e-07	-4.79564e-10	-1.50484
119047102	chr11:119047102:T:G	5.68159e-17	-1.79602	-0.904572	1.31703e-07	-1.9893	-1.20001
119047304	chr11:119047304:CCTT:C	2.31079e-16	-4.79564e-10	-1.29765	7.79452e-07	-4.79564e-10	-1.41127
119047825	chr11:119047825:G:A	2.10142e-16	-4.79564e-10	-1.39262	7.53091e-07	-4.79564e-10	-1.44567
119047863	chr11:119047863:C:T	5.53008e-16	-4.79564e-10	-0.425033	1.65783e-06	-4.79564e-10	-0.656595
119048093	chr11:119048093:C:T	1.9199e-16	-4.79564e-10	-1.48296	7.05753e-07	-4.79564e-10	-1.51059
119048144	chr11:119048144:A:G	1.87159e-16	-4.79564e-10	-1.50845	7.18758e-07	-4.79564e-10	-1.49234
119048269	chr11:119048269:C:T	2.49568e-15	-4.79564e-10	1.08191	7.37716e-06	-4.79564e-10	0.836283
119048420	chr11:119048420:G:A	4.30281e-17	-1.47713	-1.50142	9.21768e-08	-2.18017	-1.36598
119048649	chr11:119048649:G:A	2.10924e-16	-4.79564e-10	-1.38891	7.85904e-07	-4.79564e-10	-1.40303
119049400	chr11:119049400:A:G	8.59652e-16	1.34962	-1.3335	2.02562e-07	-1.24905	-1.50977
119049404	chr11:119049404:G:C	1.02547e-15	-4.79564e-10	0.1925	2.77818e-06	-4.79564e-10	-0.14031
119049895	chr11:119049895:C:T	1.965e-16	-4.79564e-10	-1.45975	8.17069e-07	-4.79564e-10	-1.36414
119050027	chr11:119050027:C:T	1.87834e-16	-4.79564e-10	-1.50485	7.0808e-07	-4.79564e-10	-1.5073
119050594	chr11:119050594:A:G	8.08913e-16	1.31495	-1.35966	1.98512e-07	-1.26806	-1.51095
119050637	chr11:119050637:T:C	1.97774e-16	-4.79564e-10	-1.45328	8.27226e-07	-4.79564e-10	-1.35178
119050666	chr11:119050666:C:T	1.86968e-16	-4.79564e-10	-1.50947	7.21538e-07	-4.79564e-10	-1.48848
119051309	chr11:119051309:C:T	1.93746e-16	-4.79564e-10	-1.47386	7.05541e-07	-4.79564e-10	-1.5109
119051488	chr11:119051488:G:A	3.4556e-17	-1.85594	-1.34188	1.30157e-07	-1.95452	-1.2466
119051699	chr11:119051699:G:A	1.8679e-16	-4.79564e-10	-1.51042	7.25017e-07	-4.79564e-10	-1.48367
119051891	chr11:119051891:C:T	2.02921e-16	-4.79564e-10	-1.42759	8.92037e-07	-4.79564e-10	-1.27635
119052531	chr11:119052531:G:A	1.90722e-16	-4.79564e-10	-1.48959	7.0674e-07	-4.79564e-10	-1.5092
119052557	chr11:119052557:C:T	8.90348e-17	-2.25138	-4.88941e-10	3.50664e-07	-2.21003	-4.88941e-10
119053500	chr11:119053500:A:G	1.35182e-15	1.85964	-1.39084	3.2811e-07	-0.876193	-1.40032
119053625	chr11:119053625:G:A	4.0167e-16	-4.79564e-10	-0.744776	1.28648e-06	-4.79564e-10	-0.910194
119053876	chr11:119053876:C:T	8.65115e-17	-2.28013	-4.88941e-10	7.67946e-07	-1.42614	-4.88941e-10
119054123	chr11:119054123:T:A	3.29521e-16	-4.79564e-10	-0.942766	1.12637e-06	-4.79564e-10	-1.0431
119054662	chr11:119054662:C:T	2.3038e-16	-4.79564e-10	-1.30068	7.19697e-07	-4.79564e-10	-1.49103
119054818	chr11:119054818:C:T	4.25809e-16	-4.79564e-10	-0.686415	1.35628e-06	-4.79564e-10	-0.857357
119055123	chr11:119055123:A:G	2.31037e-16	-4.79564e-10	-1.29783	7.06264e-07	-4.79564e-10	-1.50987
119055223	chr11:119055223:G:A	4.55429e-17	-1.51673	-1.40502	2.3357e-07	-1.15548	-1.4609
119055241	chr11:119055241:C:T	2.0889e-16	-4.79564e-10	-1.3986	7.12702e-07	-4.79564e-10	-1.5008
119056660	chr11:119056660:T:C	1.02199e-16	-2.11348	-4.88941e-10	3.76026e-07	-2.1402	-4.88941e-10
119057196	chr11:119057196:C:G	2.57728e-17	-1.98044	-1.51065	1.51877e-07	-1.60234	-1.44445
119057237	chr11:119057237:G:T	1.89575e-16	-4.79564e-10	-1.49562	8.25866e-07	-4.79564e-10	-1.35343
119057538	chr11:119057538:G:A	5.86446e-17	-1.78982	-0.879086	1.20166e-07	-2.00366	-1.27732
119057542	chr11:119057542:C:T	5.76276e-17	-1.41329	-1.27311	1.51163e-07	-1.62908	-1.42243
119057682	chr11:119057682:C:G	2.47112e-15	2.50162	-1.4296	5.36268e-07	-0.485851	-1.29938
119057719	chr11:119057719:C:T	1.87586e-16	-4.79564e-10	-1.50617	7.06247e-07	-4.79564e-10	-1.50989
119058055	chr11:119058055:G:A	2.59949e-17	-1.99459	-1.48792	1.34561e-07	-1.78954	-1.3783
119058406	chr11:119058406:T:C	2.40292e-16	-4.79564e-10	-1.25855	8.01638e-07	-4.79564e-10	-1.3832
119058771	chr11:119058771:C:T	3.43451e-16	-4.79564e-10	-0.901363	1.16159e-06	-4.79564e-10	-1.01232
119059070	chr11:119059070:C:G	5.59067e-17	-1.23531	-1.48141	3.26728e-07	-0.771867	-1.50887
119059217	chr11:119059217:G:A	2.13353e-16	-0.0918467	-1.28561	2.1022e-07	-1.87508	-0.846629
119059491	chr11:119059491:A:G	3.14248e-16	0.396697	-1.38692	1.88573e-07	-1.59673	-1.23365
119059624	chr11:119059624:C:T	3.1261e-17	-1.79329	-1.50475	7.28216e-08	-2.27137	-1.51048
119059686	chr11:119059686:G:A	1.46923e-16	-1.7505	-4.88941e-10	4.12649e-07	-2.04726	-4.88941e-10
119060131	chr11:119060131:ACT:A	2.60267e-16	-4.79564e-10	-1.1787	9.33245e-07	-4.79564e-10	-1.23119
119060319	chr11:119060319:A:G	3.69436e-17	-2.00099	-1.13002	8.25241e-08	-2.15829	-1.49848
119060388	chr11:119060388:T:C	2.61424e-15	2.63856	-1.51023	5.01449e-07	-0.382215	-1.47014
119060889	chr11:119060889:C:T	1.8951e-16	-4.79564e-10	-1.49597	7.17696e-07	-4.79564e-10	-1.49381
119061147	chr11:119061147:G:A	2.42807e-16	-4.79564e-10	-1.24814	8.07289e-07	-4.79564e-10	-1.37618
119061165	chr11:119061165:A:G	9.61577e-17	-2.17442	-4.88941e-10	4.01779e-07	-2.07396	-4.88941e-10
119061609	chr11:119061609:C:T	8.27382e-16	1.4888	-1.51094	2.58697e-07	-1.18133	-1.33288
119061734	chr11:119061734:T:C	1.20267e-15	1.75397	-1.40208	3.50967e-07	-0.961324	-1.24784
119061806	chr11:119061806:G:T	2.40136e-16	-4.79564e-10	-1.2592	8.01311e-07	-4.79564e-10	-1.38361
119061811	chr11:119061811:T:C	2.40459e-16	-4.79564e-10	-1.25785	8.02054e-07	-4.79564e-10	-1.38268
119061899	chr11:119061899:T:C	2.10745e-15	2.34093	-1.4281	4.86669e-07	-0.585313	-1.29696
119061939	chr11:119061939:T:A	2.74841e-16	-4.79564e-10	-1.12421	9.81427e-07	-4.79564e-10	-1.18085
119062148	chr11:119062148:G:A	3.87488e-17	-1.61371	-1.4696	7.57752e-08	-2.23898	-1.50311
119062202	chr11:119062202:T:C	7.35372e-16	-4.79564e-10	-0.14003	2.19662e-06	-4.79564e-10	-0.375183
119062296	chr11:119062296:A:C	3.32428e-16	-4.79564e-10	-0.933983	1.09656e-06	-4.79564e-10	-1.06993
119062357	chr11:119062357:G:A	2.2193e-16	-4.79564e-10	-1.33804	7.09343e-07	-4.79564e-10	-1.50552
119062537	chr11:119062537:A:ACTT	8.47683e-16	1.5106	-1.5085	2.72736e-07	-1.16958	-1.29177
119064664	chr11:119064664:C:T	7.6166e-17	-0.958769	-1.44872	4.38568e-07	-0.500916	-1.48543
119064719	chr11:119064719:TAAAATA:T	5.59129e-17	-1.40419	-1.31243	1.40459e-07	-1.61515	-1.50979
119065687	chr11:119065687:C:G	5.34589e-17	-1.28296	-1.47853	2.9761e-07	-0.87102	-1.50306
119065699	chr11:119065699:G:A	2.38206e-15	2.25622	-1.2209	7.48578e-08	-2.2646	-1.48967
119065745	chr11:119065745:C:T	8.72012e-17	-2.27219	-4.88941e-10	7.91697e-07	-1.39568	-4.88941e-10
119066199	chr11:119066199:T:C	2.94673e-15	2.32291	-1.07487	8.93684e-07	-0.611051	-0.663457
119066363	chr11:119066363:G:A	1.86799e-16	-4.79564e-10	-1.51037	7.10189e-07	-4.79564e-10	-1.50433
119066439	chr11:119066439:G:C	4.84302e-17	-1.35	-1.51028	1.6187e-07	-1.50367	-1.4794
119066733	chr11:119066733:G:A	4.52828e-17	-1.41834	-1.50914	1.5315e-07	-1.56511	-1.47333
119066807	chr11:119066807:T:C	4.61087e-17	-1.3986	-1.51081	1.54077e-07	-1.54822	-1.48419
119066912	chr11:119066912:T:TG	5.18954e-17	-1.28146	-1.50971	1.73888e-07	-1.41191	-1.49954
119066952	chr11:119066952:C:A	2.44165e-16	-4.79564e-10	-1.24256	8.6907e-07	-4.79564e-10	-1.30244
119067026	chr11:119067026:C:T	2.41242e-16	-4.79564e-10	-1.2546	8.03911e-07	-4.79564e-10	-1.38037
119067065	chr11:119067065:C:T	3.18402e-16	-4.79564e-10	-0.977091	1.64297e-06	-4.79564e-10	-0.6656
119067169	chr11:119067169:A:G	2.00643e-16	-4.79564e-10	-1.43888	8.50828e-07	-4.79564e-10	-1.32365
119067235	chr11:119067235:C:T	1.86697e-16	-4.79564e-10	-1.51092	7.3933e-07	-4.79564e-10	-1.46412
119067274	chr11:119067274:G:A	4.59568e-17	-1.40188	-1.51083	1.54212e-07	-1.54746	-1.48407
119067405	chr11:119067405:C:G	1.88194e-16	-4.79564e-10	-1.50293	7.14912e-07	-4.79564e-10	-1.4977
119067448	chr11:119067448:C:CATTCTT	2.5012e-15	-4.79564e-10	1.08412	7.39066e-06	-4.79564e-10	0.838111
119067529	chr11:119067529:C:T	1.95064e-16	-4.79564e-10	-1.46708	8.11299e-07	-4.79564e-10	-1.37122
119067770	chr11:119067770:T:A	5.24987e-16	-4.79564e-10	-0.477032	2.87367e-06	-4.79564e-10	-0.106514
119068171	chr11:119068171:C:T	3.15129e-15	2.3382	-1.02304	9.68001e-07	-0.600669	-0.593959
119068284	chr11:119068284:G:A	2.40362e-16	-4.79564e-10	-1.25826	8.01794e-07	-4.79564e-10	-1.38301
119068682	chr11:119068682:G:A	2.07122e-16	-4.79564e-10	-1.4071	8.96109e-07	-4.79564e-10	-1.2718
119068741	chr11:119068741:C:T	9.79142e-17	-2.15631	-4.88941e-10	3.36007e-07	-2.25273	-4.88941e-10
119068746	chr11:119068746:C:T	2.24357e-16	-4.79564e-10	-1.32717	9.885e-07	-4.79564e-10	-1.17367
119069099	chr11:119069099:G:A	2.17397e-16	-4.79564e-10	-1.35868	9.61261e-07	-4.79564e-10	-1.20161
119069682	chr11:119069682:A:AC	2.075e-16	-4.79564e-10	-1.40527	8.9678e-07	-4.79564e-10	-1.27105
119069739	chr11:119069739:C:T	2.12034e-16	-4.79564e-10	-1.38366	9.45902e-07	-4.79564e-10	-1.21772
119070460	chr11:119070460:T:C	2.40608e-16	-4.79564e-10	-1.25724	8.02364e-07	-4.79564e-10	-1.3823
119070660	chr11:119070660:C:T	1.8988e-16	-4.79564e-10	-1.49402	7.23912e-07	-4.79564e-10	-1.48519
119070670	chr11:119070670:A:T	1.88605e-16	-4.79564e-10	-1.50075	7.17551e-07	-4.79564e-10	-1.49402
119071034	chr11:119071034:T:C	1.93342e-16	-4.79564e-10	-1.47594	7.99024e-07	-4.79564e-10	-1.38647
119071338	chr11:119071338:G:A	5.94977e-17	-1.151	-1.50347	2.02049e-07	-1.29323	-1.46813
119071357	chr11:119071357:T:C	5.79392e-17	-1.17743	-1.50358	1.97049e-07	-1.31802	-1.46839
119071506	chr11:119071506:A:G	4.95848e-16	-4.79564e-10	-0.534135	1.50548e-06	-4.79564e-10	-0.752995
119071891	chr11:119071891:C:A	1.87899e-16	-4.79564e-10	-1.5045	7.72544e-07	-4.79564e-10	-1.42017
119071898	chr11:119071898:C:T	2.92142e-16	-4.79564e-10	-1.06317	1.01311e-06	-4.79564e-10	-1.14908
119071928	chr11:119071928:A:C	5.7444e-17	-1.18616	-1.50344	1.95571e-07	-1.32576	-1.46817
119071944	chr11:119071944:T:A	4.37667e-17	-1.79704	-1.16449	9.5458e-08	-2.00695	-1.50423
119072069	chr11:119072069:G:C	1.92686e-16	-4.79564e-10	-1.47934	8.142e-07	-4.79564e-10	-1.36765
119072218	chr11:119072218:G:A	3.33877e-17	-1.9443	-1.28792	9.45638e-08	-2.28029	-1.24029
119072426	chr11:119072426:T:A	4.91826e-16	-4.79564e-10	-0.542281	1.26496e-06	-4.79564e-10	-0.927064
119072427	chr11:119072427:A:G	1.97182e-16	-4.79564e-10	-1.45628	7.05505e-07	-4.79564e-10	-1.51095
119072429	chr11:119072429:T:C	4.69879e-16	-4.79564e-10	-0.58793	1.22106e-06	-4.79564e-10	-0.962382
119072579	chr11:119072579:AC:A	1.83251e-16	-1.52955	-4.88941e-10	5.05187e-07	-1.84493	-4.88941e-10
119072723	chr11:119072723:A:G	6.2216e-17	-1.10277	-1.50702	2.05518e-07	-1.2338	-1.51053
119072889	chr11:119072889:T:C	1.89833e-16	-4.79564e-10	-1.49426	7.2327e-07	-4.79564e-10	-1.48608
119073598	chr11:119073598:T:C	2.60498e-16	-4.79564e-10	-1.17781	7.48739e-07	-4.79564e-10	-1.45147
119073965	chr11:119073965:C:T	4.39875e-17	-1.80075	-1.15575	9.51819e-08	-2.0109	-1.50317
119074073	chr11:119074073:T:C	5.35415e-17	-1.37273	-1.38722	2.80482e-07	-0.976933	-1.45642
119074156	chr11:119074156:A:G	2.56392e-16	-4.79564e-10	-1.1937	7.51817e-07	-4.79564e-10	-1.44737
119074199	chr11:119074199:T:C	1.63317e-14	4.4685	-1.50804	6.9307e-06	2.28477	-1.51091
119074231	chr11:119074231:C:T	1.99587e-16	-4.79564e-10	-1.44415	8.42922e-07	-4.79564e-10	-1.33299
119074437	chr11:119074437:G:A	4.63273e-16	-4.79564e-10	-0.60209	1.41599e-06	-4.79564e-10	-0.814275
119074596	chr11:119074596:G:T	8.6757e-17	-2.27729	-4.88941e-10	8.3996e-07	-1.33651	-4.88941e-10
119074606	chr11:119074606:C:T	6.1865e-16	-0.312866	-4.88941e-10	3.78751e-06	0.169603	-4.88941e-10
119074627	chr11:119074627:A:G	4.64883e-17	-1.4336	-1.46761	1.64043e-07	-1.57857	-1.39116
119074792	chr11:119074792:T:C	3.21449e-16	-0.967566	-4.88941e-10	1.93046e-06	-0.504347	-4.88941e-10
119074821	chr11:119074821:T:TA	1.98165e-16	-4.79564e-10	-1.45131	8.57366e-07	-4.79564e-10	-1.316
119074990	chr11:119074990:G:T	2.22361e-16	-4.79564e-10	-1.3361	9.70793e-07	-4.79564e-10	-1.19175
119075032	chr11:119075032:T:C	5.46008e-17	-1.32624	-1.41412	2.9231e-07	-0.918356	-1.47369
119075037	chr11:119075037:C:T	2.86033e-16	-4.79564e-10	-1.0843	7.85511e-07	-4.79564e-10	-1.40353
119075311	chr11:119075311:G:A	1.87924e-16	-4.79564e-10	-1.50437	7.11132e-07	-4.79564e-10	-1.503
119075576	chr11:119075576:G:A	2.16225e-16	-4.79564e-10	-1.36409	9.7503e-07	-4.79564e-10	-1.18739
119075724	chr11:119075724:C:T	1.97452e-16	-4.79564e-10	-1.45491	7.60467e-07	-4.79564e-10	-1.43593
119076444	chr11:119076444:T:C	4.68181e-17	-1.38896	-1.50518	1.59539e-07	-1.54117	-1.4564
119076458	chr11:119076458:A:G	7.01187e-17	-0.982244	-1.50797	2.28794e-07	-1.13461	-1.50243
119076924	chr11:119076924:C:T	2.62192e-17	-1.96296	-1.51095	7.24206e-08	-2.27926	-1.50811
119077145	chr11:119077145:G:A	2.87708e-16	-4.79564e-10	-1.07846	1.00582e-06	-4.79564e-10	-1.1563
119077156	chr11:119077156:G:A	1.98252e-16	-4.79564e-10	-1.45087	7.72456e-07	-4.79564e-10	-1.42029
119077223	chr11:119077223:C:T	1.53794e-16	-1.70479	-4.88941e-10	9.90467e-07	-1.17168	-4.88941e-10
119077759	chr11:119077759:G:A	2.05281e-16	-4.79564e-10	-1.41603	8.81571e-07	-4.79564e-10	-1.28815
119077897	chr11:119077897:G:A	2.77073e-16	-4.79564e-10	-1.11613	8.92039e-07	-4.79564e-10	-1.27635
119078567	chr11:119078567:C:G	1.91797e-16	-4.79564e-10	-1.48397	7.28046e-07	-4.79564e-10	-1.4795
119078621	chr11:119078621:C:T	5.18815e-17	-1.33528	-1.45617	1.52014e-07	-1.56865	-1.47723
119079047	chr11:119079047:C:T	1.94931e-16	-4.79564e-10	-1.46776	8.10915e-07	-4.79564e-10	-1.3717
119079089	chr11:119079089:G:A	6.70651e-17	-1.15136	-1.38338	2.48463e-07	-1.31174	-1.24283
119079170	chr11:119079170:G:A	9.22237e-17	-2.21619	-4.88941e-10	3.26707e-07	-2.2808	-4.88941e-10
119079821	chr11:119079821:G:A	3.18905e-16	-4.79564e-10	-0.975513	8.30422e-07	-4.79564e-10	-1.34793
119080065	chr11:119080065:T:C	3.0726e-16	-4.79564e-10	-1.01271	1.0507e-06	-4.79564e-10	-1.11264
119080327	chr11:119080327:G:C	1.86979e-16	-4.79564e-10	-1.50941	7.0817e-07	-4.79564e-10	-1.50718
119080529	chr11:119080529:T:C	3.48585e-17	-1.91658	-1.27253	1.58296e-07	-1.49723	-1.50817
119080932	chr11:119080932:T:A	3.19469e-17	-1.96202	-1.31431	7.63802e-08	-2.28075	-1.45339
119081014	chr11:119081014:A:G	1.86863e-16	-4.79564e-10	-1.51003	7.07877e-07	-4.79564e-10	-1.50759
119081463	chr11:119081463:A:G	5.58592e-17	-1.33427	-1.3833	1.53449e-07	-1.5293	-1.50719
119081661	chr11:119081661:A:G	6.11604e-17	-1.22156	-1.40534	1.68428e-07	-1.43956	-1.5038
119082492	chr11:119082492:C:T	5.29741e-17	-1.28645	-1.48416	1.92298e-07	-1.41999	-1.39082
119083338	chr11:119083338:G:A	2.41308e-16	-4.79564e-10	-1.25433	8.06844e-07	-4.79564e-10	-1.37673
119083356	chr11:119083356:T:C	5.36569e-17	-1.28813	-1.46966	1.98494e-07	-1.41961	-1.35949
119083502	chr11:119083502:G:T	2.10059e-16	-4.79564e-10	-1.39302	9.24461e-07	-4.79564e-10	-1.24065
119083555	chr11:119083555:G:A	3.67753e-17	-1.63651	-1.49907	1.27647e-07	-1.82095	-1.39964
119083740	chr11:119083740:C:T	1.96272e-16	-4.79564e-10	-1.4609	7.07257e-07	-4.79564e-10	-1.50847
119083882	chr11:119083882:G:A	3.27664e-16	-4.79564e-10	-0.948416	1.61189e-06	-4.79564e-10	-0.684697
119084095	chr11:119084095:T:C	3.8413e-15	3.02347	-1.51031	6.27051e-07	-0.159724	-1.46911
119084126	chr11:119084126:C:A	2.52213e-16	-4.79564e-10	-1.21013	7.56737e-07	-4.79564e-10	-1.44084
119084309	chr11:119084309:GC:G	5.40144e-17	-1.33395	-1.41721	1.52677e-07	-1.53828	-1.50325
119084604	chr11:119084604:G:A	3.16249e-17	-2.03697	-1.24949	8.57442e-08	-2.25416	-1.36433
119084613	chr11:119084613:G:A	3.99842e-16	-4.79564e-10	-0.749336	9.83177e-07	-4.79564e-10	-1.17907
119085980	chr11:119085980:G:A	1.89918e-16	-4.79564e-10	-1.49381	7.33668e-07	-4.79564e-10	-1.4718
119086381	chr11:119086381:G:A	5.17354e-17	-1.44222	-1.35205	1.38676e-07	-1.63109	-1.50663
119086536	chr11:119086536:T:C	4.95638e-17	-1.54652	-1.29063	1.21749e-07	-1.75819	-1.50971
119086647	chr11:119086647:G:A	7.46435e-17	-1.32763	-1.10006	2.78214e-07	-1.4639	-0.977567
119086724	chr11:119086724:G:A	4.39826e-16	-4.79564e-10	-0.654027	1.00263e-06	-4.79564e-10	-1.15948
119086778	chr11:119086778:C:T	3.116e-16	-4.79564e-10	-0.998687	1.07428e-06	-4.79564e-10	-1.09046
119086987	chr11:119086987:C:T	7.22104e-16	-4.79564e-10	-0.158237	2.0442e-06	-4.79564e-10	-0.447099
119087081	chr11:119087081:G:A	3.36078e-16	-4.79564e-10	-0.923063	1.48605e-06	-4.79564e-10	-0.765983
119087239	chr11:119087239:AG:A	3.44967e-17	-1.68985	-1.50969	1.05423e-07	-1.91632	-1.49556
119087417	chr11:119087417:C:A	6.70948e-17	-1.40631	-1.12799	2.56474e-07	-1.51383	-1.00901
119087519	chr11:119087519:G:A	3.30273e-17	-2.01613	-1.22694	8.67657e-08	-2.26023	-1.34642
119088129	chr11:119088129:G:C	1.86701e-16	-4.79564e-10	-1.5109	7.6007e-07	-4.79564e-10	-1.43645
119088159	chr11:119088159:G:T	2.43747e-16	-0.774441	-0.469834	4.08688e-07	-1.11964	-0.937269
119088206	chr11:119088206:AG:A	7.74028e-16	-4.79564e-10	-0.0887972	2.57936e-06	-4.79564e-10	-0.214565
119088353	chr11:119088353:T:C	2.3781e-16	-4.79564e-10	-1.26893	8.23469e-07	-4.79564e-10	-1.35633
119088570	chr11:119088570:T:C	3.32389e-17	-2.20652	-1.03017	1.12883e-07	-2.00755	-1.33595
119088621	chr11:119088621:G:A	2.17713e-17	-2.2805	-1.37931	1.19518e-07	-1.91746	-1.36894
119089022	chr11:119089022:C:T	2.3163e-17	-2.10428	-1.49357	8.31219e-08	-2.25625	-1.3933
119089621	chr11:119089621:AGAAGGGGT:A	3.48434e-16	-0.886958	-4.88941e-10	7.54994e-07	-1.44315	-4.88941e-10
119090307	chr11:119090307:C:T	3.88646e-15	-4.79564e-10	1.52485	9.75358e-06	-4.79564e-10	1.11553
119090364	chr11:119090364:T:C	2.04521e-16	-4.79564e-10	-1.41974	7.05784e-07	-4.79564e-10	-1.51055
119090742	chr11:119090742:C:G	2.7163e-16	-4.79564e-10	-1.13596	1.53659e-06	-4.79564e-10	-0.732542
119090911	chr11:119090911:G:C	2.07733e-16	-4.79564e-10	-1.40415	7.38164e-07	-4.79564e-10	-1.46569
119091300	chr11:119091300:C:G	2.40754e-15	-4.79564e-10	1.04596	6.66725e-06	-4.79564e-10	0.735102
119091969	chr11:119091969:T:G	6.20822e-16	-4.79564e-10	-0.309362	2.54667e-06	-4.79564e-10	-0.227317
119092094	chr11:119092094:A:G	4.25206e-17	-2.09567	-0.894749	2.40888e-07	-2.15933	-0.426197
119092581	chr11:119092581:C:T	8.43221e-17	-1.06985	-1.23591	3.53963e-07	-1.00012	-1.20054
119092598	chr11:119092598:A:G	2.19477e-16	-4.79564e-10	-1.34916	1.11477e-06	-4.79564e-10	-1.05346
119093867	chr11:119093867:C:T	1.0765e-16	-2.06152	-4.88941e-10	1.34145e-05	1.43423	-4.88941e-10
119093951	chr11:119093951:G:T	1.87174e-16	-4.79564e-10	-1.50836	7.63491e-07	-4.79564e-10	-1.43196
119094338	chr11:119094338:G:A	3.05075e-17	-2.06185	-1.26059	1.70946e-07	-1.73711	-1.1914
119094643	chr11:119094643:C:T	1.86691e-16	-4.79564e-10	-1.51095	7.45216e-07	-4.79564e-10	-1.45619
119094769	chr11:119094769:G:A	2.96233e-17	-1.98465	-1.36719	1.17615e-07	-1.9176	-1.38484
119095541	chr11:119095541:T:G	1.88155e-16	-4.79564e-10	-1.50314	8.14104e-07	-4.79564e-10	-1.36777
119096070	chr11:119096070:A:C	4.40473e-17	-1.81843	-1.13671	1.31491e-07	-2.06158	-1.12934
119096261	chr11:119096261:G:T	3.5358e-16	-4.79564e-10	-0.872296	1.02248e-06	-4.79564e-10	-1.13987
119096571	chr11:119096571:A:C	2.32161e-16	-4.79564e-10	-1.29297	1.2115e-06	-4.79564e-10	-0.970249
119096581	chr11:119096581:A:G	5.57224e-17	-1.76149	-0.958529	1.53144e-07	-2.0952	-0.943283
119096839	chr11:119096839:C:T	2.90735e-16	-4.79564e-10	-1.06799	7.5218e-07	-4.79564e-10	-1.44688
119097048	chr11:119097048:T:C	8.39239e-16	1.3343	-1.34221	2.86593e-07	-1.08216	-1.32964
119097569	chr11:119097569:C:T	9.20545e-17	-2.21803	-4.88941e-10	3.26707e-07	-2.2808	-4.88941e-10
119098064	chr11:119098064:C:T	2.40054e-16	-4.79564e-10	-1.25954	1.43084e-06	-4.79564e-10	-0.803842
119098249	chr11:119098249:TAG:T	5.46753e-17	-1.81799	-0.921002	1.67521e-07	-2.05661	-0.892148
119098677	chr11:119098677:C:T	2.74901e-16	-4.79564e-10	-1.124	1.14319e-06	-4.79564e-10	-1.02828
119099199	chr11:119099199:C:A	1.97707e-16	-4.79564e-10	-1.45362	8.86032e-07	-4.79564e-10	-1.28311
119099343	chr11:119099343:G:C	8.64834e-17	-2.28045	-4.88941e-10	3.44209e-07	-2.22861	-4.88941e-10
119099356	chr11:119099356:G:A	2.06529e-16	-4.79564e-10	-1.40996	9.61338e-07	-4.79564e-10	-1.20153
119099488	chr11:119099488:T:C	1.88561e-16	-4.79564e-10	-1.50099	7.9481e-07	-4.79564e-10	-1.39176
119099766	chr11:119099766:G:A	1.21728e-14	4.15979	-1.49323	0.00149049	7.6515	-1.50674
119099972	chr11:119099972:C:T	1.88123e-14	4.22013	-1.11827	0.00255265	7.53455	-0.851772
119099986	chr11:119099986:C:A	7.92475e-17	-1.65196	-0.71587	2.38252e-07	-2.15368	-0.44285
119100541	chr11:119100541:A:G	1.78091e-15	1.71158	-0.96711	6.62987e-07	-0.799922	-0.773183
119102402	chr11:119102402:A:G	2.05792e-17	-2.23406	-1.48207	1.40105e-06	0.685742	-1.51063
119102423	chr11:119102423:G:A	9.31205e-15	3.65324	-1.25458	1.60063e-07	-1.76139	-1.23291
119102468	chr11:119102468:T:C	2.09075e-16	-4.79564e-10	-1.39771	7.05797e-07	-4.79564e-10	-1.51053
119102757	chr11:119102757:C:G	2.66877e-16	-4.79564e-10	-1.15362	1.47071e-06	-4.79564e-10	-0.776357
119103280	chr11:119103280:G:A	3.54714e-15	1.43349	-4.88941e-10	2.91143e-06	-0.093461	-4.88941e-10
119103308	chr11:119103308:T:G	2.15432e-16	-4.79564e-10	-1.36776	8.49325e-07	-4.79564e-10	-1.32542
119103411	chr11:119103411:G:A	3.42537e-17	-1.74894	-1.45767	8.5009e-08	-2.22351	-1.40359
119103775	chr11:119103775:A:G	7.45752e-17	-1.74514	-0.683461	1.98553e-07	-2.08673	-0.692081
119103878	chr11:119103878:G:T	2.60396e-14	4.61361	-1.18665	0.00391311	8.10861	-0.998626
119104159	chr11:119104159:A:G	4.13799e-17	-1.53661	-1.481	1.75148e-07	-1.39802	-1.50621
119104168	chr11:119104168:T:A	3.60046e-17	-1.65599	-1.50077	1.96043e-07	-1.28069	-1.51083
119104403	chr11:119104403:A:G	4.50839e-17	-1.42412	-1.50776	1.53937e-07	-1.52368	-1.50964
119104517	chr11:119104517:T:C	1.98947e-16	-4.79564e-10	-1.44737	9.47542e-07	-4.79564e-10	-1.21599
119104645	chr11:119104645:G:A	3.62774e-14	5.24385	-1.4853	0.0054492	8.7163	-1.27518
119104978	chr11:119104978:C:T	8.22158e-16	-4.79564e-10	-0.0284728	2.17923e-06	-4.79564e-10	-0.383134
119105217	chr11:119105217:A:G	4.09955e-17	-1.52049	-1.50645	1.70814e-07	-1.41966	-1.50963
119105395	chr11:119105395:T:C	2.69577e-16	-4.79564e-10	-1.14355	8.91594e-07	-4.79564e-10	-1.27685
119105597	chr11:119105597:G:A	3.18095e-16	-4.79564e-10	-0.978056	9.89747e-07	-4.79564e-10	-1.17241
119107201	chr11:119107201:A:G	3.79677e-17	-1.93362	-1.17005	1.26878e-07	-1.93514	-1.2915
119107216	chr11:119107216:A:C	1.28184e-14	4.21532	-1.49709	1.34246e-06	0.631934	-1.49954
119107422	chr11:119107422:C:G	5.42136e-17	-2.03515	-0.712329	3.18021e-07	-1.8584	-0.449347
119107609	chr11:119107609:C:T	1.42423e-14	4.30907	-1.4855	1.24616e-06	0.547705	-1.48975
119107701	chr11:119107701:G:C	4.38636e-17	-1.52281	-1.43652	1.80226e-07	-1.49661	-1.37904
119108316	chr11:119108316:T:C	4.23208e-17	-1.56112	-1.43401	1.88119e-07	-1.45676	-1.37603
119108903	chr11:119108903:T:C	8.82182e-17	-2.26059	-4.88941e-10	3.28949e-07	-2.27396	-4.88941e-10
119110553	chr11:119110553:G:A	2.31191e-15	-4.79564e-10	1.00542	5.22003e-06	-4.79564e-10	0.490397
119111778	chr11:119111778:T:C	1.97501e-16	-4.79564e-10	-1.45466	8.46965e-07	-4.79564e-10	-1.3282
119111960	chr11:119111960:T:C	3.2448e-16	-1.58756	0.629374	4.1571e-06	-0.935881	1.19859
119111961	chr11:119111961:G:A	3.31544e-16	-1.54402	0.607373	3.8165e-06	-0.996719	1.17395
119112008	chr11:119112008:A:T	9.68418e-15	2.43784	-4.88941e-10	1.33157e-05	1.42684	-4.88941e-10
119112645	chr11:119112645:CAG:C	1.86967e-16	-4.79564e-10	-1.50947	7.1432e-07	-4.79564e-10	-1.49853
119112724	chr11:119112724:C:T	3.56604e-13	6.04397	-4.88941e-10	0.0399657	9.43367	-4.88941e-10
119113366	chr11:119113366:C:T	8.6496e-17	-2.28031	-4.88941e-10	3.29403e-07	-2.27258	-4.88941e-10
119113577	chr11:119113577:A:C	1.37919e-16	-1.37771	-0.436027	2.81391e-07	-1.4271	-1.00301
119113730	chr11:119113730:T:G	2.04974e-15	-4.79564e-10	0.885064	8.94844e-07	-4.79564e-10	-1.27321
119113939	chr11:119113939:A:G	1.86857e-16	-4.79564e-10	-1.51006	8.24888e-07	-4.79564e-10	-1.35461
119114441	chr11:119114441:T:C	6.10317e-17	-2.06766	-0.561356	4.08938e-07	-1.81163	-0.244667
119114615	chr11:119114615:A:C	4.09145e-17	-1.67028	-1.35865	2.35785e-06	0.765381	-1.06974
119115408	chr11:119115408:C:T	3.20376e-14	4.96456	-1.3303	0.00505995	8.53724	-1.17023
119115666	chr11:119115666:G:T	4.03885e-16	-4.79564e-10	-0.739276	7.99592e-07	-4.79564e-10	-1.38576
119115746	chr11:119115746:G:A	3.85543e-14	5.15205	-1.33263	0.00630858	8.76226	-1.1747
119115920	chr11:119115920:G:A	2.49834e-16	-1.36059	0.140981	1.36076e-06	-1.07491	0.220851
119115949	chr11:119115949:C:T	1.57604e-14	3.18792	-0.263068	4.25133e-07	-1.89489	-0.12257
119116262	chr11:119116262:C:T	2.38845e-14	4.842	-1.50142	0.00375603	8.56675	-1.49773
119116950	chr11:119116950:G:C	1.18011e-16	-1.96963	-4.88941e-10	6.45231e-07	-1.60025	-4.88941e-10
119118035	chr11:119118035:C:T	4.62579e-14	5.51206	-1.51048	0.00839839	9.38459	-1.5109
119118476	chr11:119118476:C:T	8.86781e-17	-2.25539	-4.88941e-10	3.3667e-07	-2.25076	-4.88941e-10
119118564	chr11:119118564:C:G	4.37277e-16	-4.79564e-10	-0.659838	3.05975e-06	-4.79564e-10	-0.0437712
119119029	chr11:119119029:G:A	2.42796e-16	-1.45456	0.206382	1.14358e-06	-0.911038	-0.116906
119119793	chr11:119119793:T:TA	4.08704e-16	-4.79564e-10	-0.727414	2.71859e-06	-4.79564e-10	-0.161991
119120307	chr11:119120307:G:A	4.73972e-17	-2.09566	-0.78618	7.79597e-08	-2.28058	-1.43309
119120309	chr11:119120309:C:A	2.54363e-14	2.95071	0.45282	8.66695e-07	-1.96376	0.658587
119121467	chr11:119121467:T:C	2.32714e-16	-1.96167	0.671078	6.08272e-06	0.241034	0.402313
119121792	chr11:119121792:T:G	2.7477e-14	2.94159	0.539103	9.22743e-07	-1.97964	0.737127
119122209	chr11:119122209:A:C	2.23912e-16	-1.90454	0.575383	4.98552e-06	0.0824836	0.361949
119122501	chr11:119122501:C:T	1.87255e-16	-4.79564e-10	-1.50794	7.22857e-07	-4.79564e-10	-1.48665
119122839	chr11:119122839:T:C	1.42601e-16	-1.99069	0.210339	4.25069e-06	0.339265	-0.0542901
119122922	chr11:119122922:G:A	1.44183e-16	-2.01392	0.244604	4.71917e-06	0.412986	-0.0234587
119123506	chr11:119123506:C:G	1.9208e-16	-4.79564e-10	-1.4825	7.0587e-07	-4.79564e-10	-1.51043
119123806	chr11:119123806:G:A	6.27455e-16	-4.79564e-10	-0.298734	2.82125e-06	-4.79564e-10	-0.124926
119124578	chr11:119124578:G:A	2.42995e-16	-4.79564e-10	-1.24737	7.05502e-07	-4.79564e-10	-1.51095
119124615	chr11:119124615:T:C	2.61644e-16	-1.14569	-0.027735	3.40061e-07	-1.52166	-0.719071
119124771	chr11:119124771:C:T	1.33982e-14	2.25655	0.505918	7.674e-07	-2.1292	0.702351
119125195	chr11:119125195:C:T	8.64537e-17	-2.2808	-4.88941e-10	6.02935e-07	-1.66805	-4.88941e-10
119125981	chr11:119125981:A:G	5.22084e-16	-4.79564e-10	-0.482578	2.42196e-06	-4.79564e-10	-0.277526
119126071	chr11:119126071:A:G	5.49966e-17	-2.05432	-0.678818	2.14948e-06	0.550025	-0.946904
119127159	chr11:119127159:C:T	2.80259e-14	2.61656	0.883922	1.10595e-06	-2.05976	0.998357
119127810	chr11:119127810:G:T	2.23072e-16	-4.79564e-10	-1.33291	7.3651e-07	-4.79564e-10	-1.46794
119127876	chr11:119127876:A:T	3.604e-16	-4.79564e-10	-0.853191	2.30832e-06	-4.79564e-10	-0.325583
119128000	chr11:119128000:C:T	2.00445e-16	-4.79564e-10	-1.43987	7.16735e-07	-4.79564e-10	-1.49515
119128350	chr11:119128350:G:A	1.92775e-16	-4.79564e-10	-1.47888	7.06031e-07	-4.79564e-10	-1.5102
119128409	chr11:119128409:G:A	1.86905e-16	-4.79564e-10	-1.50981	7.20081e-07	-4.79564e-10	-1.4905
119129167	chr11:119129167:A:G	9.05379e-16	1.0613	-0.993349	1.64087e-07	-2.20228	-0.767186
119129360	chr11:119129360:A:G	2.86587e-14	2.76094	0.761865	1.00123e-06	-2.02594	0.865068
119129621	chr11:119129621:C:T	2.32072e-13	7.12499	-1.5106	0.0680024	11.4701	-1.50495
119130295	chr11:119130295:C:T	2.67934e-16	-4.79564e-10	-1.14966	1.47903e-06	-4.79564e-10	-0.770722
119131729	chr11:119131729:A:G	1.69475e-13	6.6972	-1.39715	0.0463206	10.9877	-1.40651
119131808	chr11:119131808:A:T	1.90281e-16	-4.79564e-10	-1.49191	7.06174e-07	-4.79564e-10	-1.51
119131976	chr11:119131976:T:C	3.36761e-16	-4.79564e-10	-0.921031	7.32722e-07	-4.79564e-10	-1.47309
119133299	chr11:119133299:G:T	2.30841e-16	-1.92894	0.630262	5.73371e-06	0.180709	0.40355
119133309	chr11:119133309:G:A	1.87567e-16	-4.79564e-10	-1.50627	7.6744e-07	-4.79564e-10	-1.4268
119133976	chr11:119133976:T:A	4.2161e-14	2.94124	0.96761	1.29597e-06	-1.98764	1.08479
119134347	chr11:119134347:A:G	2.37096e-16	-4.79564e-10	-1.27194	7.15613e-07	-4.79564e-10	-1.49672
119134422	chr11:119134422:C:T	2.29279e-16	-1.97298	0.667507	6.70738e-06	0.297315	0.443788
119134775	chr11:119134775:C:T	2.06604e-16	-1.94916	0.539559	5.58707e-06	0.229807	0.328542
119135617	chr11:119135617:C:T	5.04183e-16	-4.79564e-10	-0.517467	2.33352e-06	-4.79564e-10	-0.314727
119135752	chr11:119135752:A:G	3.05261e-14	2.71744	0.868493	1.1075e-06	-2.04116	0.981161
119135806	chr11:119135806:A:G	9.49732e-16	-4.79564e-10	0.115774	1.95491e-06	-4.79564e-10	-0.491762
119136003	chr11:119136003:G:A	9.28322e-17	-2.20961	-4.88941e-10	3.35794e-07	-2.25336	-4.88941e-10
119136012	chr11:119136012:T:C	1.62165e-14	2.5999	0.353481	6.9299e-07	-2.06298	0.534136
119136048	chr11:119136048:AG:A	1.50826e-16	-2.03362	0.309341	5.66277e-06	0.499133	0.0726752
119136054	chr11:119136054:G:T	2.00025e-16	-1.94008	0.498121	5.24988e-06	0.208949	0.28715
119136078	chr11:119136078:G:A	2.61432e-13	7.24443	-1.5109	0.0803293	11.6385	-1.50667
119136267	chr11:119136267:C:T	4.44742e-16	-4.79564e-10	-0.642912	3.01795e-06	-4.79564e-10	-0.0575282
119137798	chr11:119137798:AAAG:A	3.44289e-16	-4.79564e-10	-0.898925	1.10213e-06	-4.79564e-10	-1.06486
119137799	chr11:119137799:AAG:A	6.02369e-14	5.6012	-1.33557	0.0100627	9.50203	-1.44754
119137828	chr11:119137828:G:A	1.67338e-14	2.50741	0.477372	7.73201e-07	-2.08288	0.663562
119138282	chr11:119138282:A:G	1.86692e-16	-4.79564e-10	-1.51095	7.0853e-07	-4.79564e-10	-1.50667
119138285	chr11:119138285:CA:C	8.18579e-17	-1.91897	-0.416451	1.8804e-06	0.143165	-0.673785
119138659	chr11:119138659:G:A	2.37627e-16	-4.79564e-10	-1.2697	7.77488e-07	-4.79564e-10	-1.41379
119139539	chr11:119139539:G:A	4.57192e-16	-4.79564e-10	-0.615303	2.13155e-06	-4.79564e-10	-0.405254
119139779	chr11:119139779:T:G	4.90917e-16	-4.79564e-10	-0.544132	3.52171e-06	-4.79564e-10	0.0968431
119139991	chr11:119139991:C:A	1.95066e-15	-4.79564e-10	0.835515	4.49648e-06	-4.79564e-10	0.341189
119142006	chr11:119142006:A:G	4.31495e-16	-4.79564e-10	-0.673149	2.9673e-06	-4.79564e-10	-0.0744538
119142252	chr11:119142252:T:C	1.20301e-15	0.923108	-0.570929	1.77702e-07	-1.56443	-1.32532
119142662	chr11:119142662:G:A	4.7211e-16	-4.79564e-10	-0.583193	3.23384e-06	-4.79564e-10	0.0115659
119142811	chr11:119142811:C:T	4.92674e-17	-2.22049	-0.622649	2.39349e-07	-2.20038	-0.391554
119142955	chr11:119142955:G:A	2.10805e-16	-4.79564e-10	-1.38947	9.84973e-07	-4.79564e-10	-1.17725
119143030	chr11:119143030:C:T	1.48683e-13	6.67826	-1.5091	0.0384631	10.9061	-1.51071
119143187	chr11:119143187:G:A	3.76313e-16	-0.809984	-4.88941e-10	8.74919e-07	-1.29573	-4.88941e-10
119143659	chr11:119143659:T:C	2.18152e-16	-4.79564e-10	-1.35522	1.04147e-06	-4.79564e-10	-1.12147
119143764	chr11:119143764:A:T	1.36644e-14	2.30859	0.473557	7.38069e-07	-2.12164	0.655818
119144399	chr11:119144399:G:A	2.89601e-16	-4.79564e-10	-1.0719	8.78991e-07	-4.79564e-10	-1.29109
119144522	chr11:119144522:A:G	5.32608e-16	0.95013	-1.41275	9.59725e-08	-2.20654	-1.29925
119144661	chr11:119144661:G:A	1.24193e-13	6.49706	-1.50788	0.0349014	10.8088	-1.51065
119145438	chr11:119145438:G:A	4.51294e-16	-4.79564e-10	-0.628287	3.05471e-06	-4.79564e-10	-0.0454209
119145455	chr11:119145455:G:A	4.62533e-16	-4.79564e-10	-0.603688	3.15082e-06	-4.79564e-10	-0.0144429
119145508	chr11:119145508:T:C	2.02311e-16	-4.79564e-10	-1.4306	8.97438e-07	-4.79564e-10	-1.27032
119145651	chr11:119145651:T:C	8.9107e-14	6.16683	-1.50964	0.0271465	10.523	-1.47607
119145829	chr11:119145829:G:C	2.29952e-13	7.10614	-1.50092	0.0736146	11.5283	-1.48385
119146318	chr11:119146318:T:G	2.17241e-16	-4.79564e-10	-1.3594	1.03553e-06	-4.79564e-10	-1.12719
119146676	chr11:119146676:A:G	5.21958e-16	-4.79564e-10	-0.482819	2.42719e-06	-4.79564e-10	-0.275369
119147140	chr11:119147140:T:C	1.91491e-16	-4.79564e-10	-1.48556	7.05882e-07	-4.79564e-10	-1.51041
119147313	chr11:119147313:T:C	8.4928e-15	1.61805	0.688521	9.32428e-07	-2.22762	0.995554
119148056	chr11:119148056:G:T	7.77069e-14	5.99726	-1.47696	0.0172152	10.0166	-1.42511
119148442	chr11:119148442:C:T	6.92417e-14	5.88236	-1.47741	0.0148429	9.86858	-1.42541
119148572	chr11:119148572:C:T	6.41053e-14	5.40847	-1.0806	0.00544895	8.92565	-1.48458
119148765	chr11:119148765:A:T	1.22075e-13	6.44084	-1.46885	0.0296322	10.5452	-1.4107
119148810	chr11:119148810:C:A	5.57916e-15	1.34869	0.537703	7.72426e-07	-2.25516	0.834839
119148851	chr11:119148851:A:AG	5.19877e-16	-4.79564e-10	-0.486814	2.41994e-06	-4.79564e-10	-0.278362
119148937	chr11:119148937:C:T	2.23414e-16	-4.79564e-10	-1.33138	1.07228e-06	-4.79564e-10	-1.09232
119149578	chr11:119149578:G:T	1.93404e-16	-4.79564e-10	-1.47562	8.33577e-07	-4.79564e-10	-1.34413
119149609	chr11:119149609:TAG:T	6.56941e-14	5.8301	-1.47774	0.0113522	9.60594	-1.43088
119150638	chr11:119150638:C:G	2.80394e-16	-4.79564e-10	-1.10421	1.45123e-06	-4.79564e-10	-0.789696
119151147	chr11:119151147:G:A	8.6676e-17	-2.27823	-4.88941e-10	3.51499e-07	-2.20765	-4.88941e-10
119151194	chr11:119151194:C:G	2.8559e-16	-4.79564e-10	-1.08585	1.4895e-06	-4.79564e-10	-0.763663
119151262	chr11:119151262:T:A	1.10258e-15	-4.79564e-10	0.265004	5.41623e-06	-4.79564e-10	0.527294
119151322	chr11:119151322:A:G	1.92707e-16	-4.79564e-10	-1.47923	8.03195e-07	-4.79564e-10	-1.38126
119151668	chr11:119151668:G:A	1.92848e-16	-4.79564e-10	-1.4785	8.0411e-07	-4.79564e-10	-1.38012
119152030	chr11:119152030:A:C	1.11956e-16	-2.0223	-4.88941e-10	3.26754e-07	-2.28065	-4.88941e-10
119152157	chr11:119152157:A:G	1.92911e-16	-4.79564e-10	-1.47818	8.04644e-07	-4.79564e-10	-1.37946
119152397	chr11:119152397:A:C	9.83601e-15	1.86116	0.592241	8.66912e-07	-2.19984	0.894917
119152473	chr11:119152473:G:A	1.92996e-16	-4.79564e-10	-1.47774	8.05355e-07	-4.79564e-10	-1.37858
119152862	chr11:119152862:G:A	1.5795e-16	-1.67812	-4.88941e-10	4.38298e-07	-1.98696	-4.88941e-10
119152957	chr11:119152957:TCTTA:T	1.94061e-16	-4.79564e-10	-1.47223	1.03339e-06	-4.79564e-10	-1.12926
119153883	chr11:119153883:A:G	1.96906e-16	-4.79564e-10	-1.45768	7.13074e-07	-4.79564e-10	-1.50028
119154221	chr11:119154221:A:G	8.46284e-13	6.80426	0.103945	0.0204127	10.1949	-1.43314
119154569	chr11:119154569:G:A	2.10842e-16	-4.79564e-10	-1.38929	7.06006e-07	-4.79564e-10	-1.51024
119154733	chr11:119154733:C:G	9.71166e-16	-4.79564e-10	0.138091	7.21668e-07	-4.79564e-10	-1.4883
119155620	chr11:119155620:A:C	5.52847e-13	7.14932	-0.666889	0.0318366	10.7136	-1.50733
119155674	chr11:119155674:A:G	3.29289e-16	-0.94347	-4.88941e-10	1.81838e-06	-0.564162	-4.88941e-10
119155750	chr11:119155750:C:T	6.8421e-13	7.23569	-0.54008	0.0343745	10.7862	-1.50326
119155759	chr11:119155759:A:T	8.181e-13	6.30339	0.570941	0.0200777	9.7348	-0.989541
119155933	chr11:119155933:A:G	5.75603e-16	-4.79564e-10	-0.384987	1.47682e-06	-4.79564e-10	-0.772211
119156835	chr11:119156835:G:A	9.41106e-13	6.43464	0.579768	0.0216544	9.84307	-1.02221
119156921	chr11:119156921:C:T	1.28318e-15	-4.79564e-10	0.416695	8.8285e-06	-4.79564e-10	1.01588
119157001	chr11:119157001:C:T	1.90669e-16	-4.79564e-10	-1.48987	7.29771e-07	-4.79564e-10	-1.47713
119157120	chr11:119157120:A:G	4.54837e-13	6.78092	-0.493628	0.0197114	10.2302	-1.50334
119157861	chr11:119157861:G:A	5.15388e-16	-4.79564e-10	-0.495486	1.42523e-06	-4.79564e-10	-0.807771
119157992	chr11:119157992:A:C	3.07902e-15	-4.79564e-10	1.29196	2.29723e-05	-4.79564e-10	1.97219
119158064	chr11:119158064:A:G	5.52064e-16	-4.79564e-10	-0.426742	1.64524e-06	-4.79564e-10	-0.664217
119158433	chr11:119158433:C:T	3.83567e-15	-4.79564e-10	1.51169	2.77034e-05	-4.79564e-10	2.15945
119158479	chr11:119158479:G:A	2.30587e-16	-4.79564e-10	-1.29978	1.06723e-06	-4.79564e-10	-1.09703
119159139	chr11:119159139:T:C	2.57241e-13	6.96046	-1.2431	2.32215e-06	1.12503	-1.44464
119159253	chr11:119159253:G:A	3.34245e-16	-4.79564e-10	-0.928533	1.04375e-06	-4.79564e-10	-1.11928
119159378	chr11:119159378:T:A	1.61472e-16	-0.16371	-1.49236	1.00081e-07	-2.27882	-1.18505
119159379	chr11:119159379:GGGGGC:G	1.70329e-16	-0.107026	-1.49565	9.85582e-08	-2.28019	-1.19902
119159386	chr11:119159386:A:G	1.68425e-16	-0.11827	-1.49564	9.85651e-08	-2.27998	-1.19916
119159387	chr11:119159387:TAA:T	1.66117e-16	-0.133854	-1.49386	9.93623e-08	-2.27966	-1.19143
119159903	chr11:119159903:T:C	2.29087e-16	-4.79564e-10	-1.3063	7.055e-07	-4.79564e-10	-1.51095
119160042	chr11:119160042:T:C	1.39569e-14	4.0998	-1.29647	7.51687e-07	0.00478806	-1.45233
119160049	chr11:119160049:A:G	9.38634e-14	6.10012	-1.39093	0.00679225	9.13676	-1.47533
119160102	chr11:119160102:A:G	5.08886e-12	3.98685	4.71531	0.00584104	6.4025	1.10806
119160959	chr11:119160959:G:A	1.48245e-16	-1.74154	-4.88941e-10	4.0716e-07	-2.06065	-4.88941e-10
119161980	chr11:119161980:A:C	2.13477e-13	4.53696	0.993916	0.00228732	7.08524	-0.512206
119162375	chr11:119162375:C:T	3.20647e-16	-4.79564e-10	-0.970064	1.81637e-06	-4.79564e-10	-0.565264
119162601	chr11:119162601:G:C	1.82288e-15	-4.79564e-10	0.767765	3.04235e-06	-4.79564e-10	-0.0494735
119162774	chr11:119162774:C:G	2.34347e-16	-4.79564e-10	-1.2836	1.40752e-06	-4.79564e-10	-0.820276
119162831	chr11:119162831:T:C	1.28143e-15	-4.79564e-10	0.415324	2.48093e-06	-4.79564e-10	-0.253471
119162905	chr11:119162905:A:C	1.1555e-16	-0.7414	-1.2493	2.70839e-07	-1.10921	-1.35913
119162909	chr11:119162909:T:C	1.00797e-15	0.175284	-4.88941e-10	1.77854e-06	-0.586314	-4.88941e-10
119162921	chr11:119162921:A:G	2.6703e-16	-4.79564e-10	-1.15305	8.4556e-07	-4.79564e-10	-1.32986
119162931	chr11:119162931:A:G	2.61433e-16	-4.79564e-10	-1.17423	1.23627e-06	-4.79564e-10	-0.950007
119162981	chr11:119162981:T:C	2.23285e-16	-4.79564e-10	-1.33196	7.47268e-07	-4.79564e-10	-1.45344
119163141	chr11:119163141:G:A	1.27557e-11	7.03544	2.58565	0.0152287	9.49057	-1.02174
119163386	chr11:119163386:G:C	1.99896e-15	-4.79564e-10	0.859978	3.16543e-06	-4.79564e-10	-0.00981689
119163576	chr11:119163576:T:C	2.01029e-15	-4.79564e-10	0.865629	3.18511e-06	-4.79564e-10	-0.00361859
119163593	chr11:119163593:G:T	2.02271e-16	-4.79564e-10	-1.4308	7.25136e-07	-4.79564e-10	-1.4835
119163665	chr11:119163665:C:T	5.90588e-12	6.67366	2.17739	0.00874351	9.11035	-1.19639
119164398	chr11:119164398:G:A	2.55977e-16	-4.79564e-10	-1.19532	1.68555e-06	-4.79564e-10	-0.64001
119165456	chr11:119165456:A:G	2.46243e-16	-4.79564e-10	-1.23409	1.27752e-06	-4.79564e-10	-0.917184
119165801	chr11:119165801:G:T	2.48104e-16	-4.79564e-10	-1.22656	1.58933e-06	-4.79564e-10	-0.69879
119165920	chr11:119165920:C:T	3.04145e-16	-4.79564e-10	-1.0229	2.68736e-06	-4.79564e-10	-0.173544
119166001	chr11:119166001:C:T	1.94974e-16	-4.79564e-10	-1.46754	9.03015e-07	-4.79564e-10	-1.26412
119166385	chr11:119166385:G:T	8.06322e-16	-4.79564e-10	-0.0479223	1.0458e-06	-4.79564e-10	-1.11732
119166683	chr11:119166683:T:C	7.5026e-16	-0.119986	-4.88941e-10	3.2822e-07	-2.27617	-4.88941e-10
119167581	chr11:119167581:T:G	3.95817e-16	-4.79564e-10	-0.759455	3.96383e-06	-4.79564e-10	0.215105
119167634	chr11:119167634:G:A	1.47602e-15	-4.79564e-10	0.556698	2.54225e-06	-4.79564e-10	-0.229054
119167918	chr11:119167918:T:G	1.9833e-16	-4.79564e-10	-1.45047	7.34144e-07	-4.79564e-10	-1.47116
119168319	chr11:119168319:C:T	9.42068e-12	6.91474	2.40327	0.0112768	9.30568	-1.13728
119168561	chr11:119168561:C:T	3.55492e-16	-4.79564e-10	-0.866904	3.4173e-06	-4.79564e-10	0.0667449
119168929	chr11:119168929:G:A	3.62611e-16	-4.79564e-10	-0.847076	2.01239e-06	-4.79564e-10	-0.46278
119168956	chr11:119168956:C:T	3.1221e-16	-4.79564e-10	-0.996731	1.68324e-06	-4.79564e-10	-0.641384
119169754	chr11:119169754:G:C	2.51556e-15	2.22008	-1.13024	7.66332e-08	-2.21997	-1.51086
119169776	chr11:119169776:G:A	4.82514e-16	-1.90514	1.34375	4.5248e-07	-2.26936	0.31424
119170058	chr11:119170058:A:G	2.34087e-16	-4.79564e-10	-1.28471	1.53194e-06	-4.79564e-10	-0.735571
119170179	chr11:119170179:G:A	2.47448e-16	-4.79564e-10	-1.22921	1.65117e-06	-4.79564e-10	-0.66062
119170208	chr11:119170208:T:C	3.24081e-16	-4.79564e-10	-0.959413	3.01238e-06	-4.79564e-10	-0.0593759
119170826	chr11:119170826:G:A	4.63075e-16	-0.602517	-4.88941e-10	3.42492e-07	-2.23361	-4.88941e-10
119170856	chr11:119170856:C:T	2.11934e-16	-4.79564e-10	-1.38413	1.24343e-06	-4.79564e-10	-0.944233
119170942	chr11:119170942:A:G	3.34914e-16	-4.79564e-10	-0.926533	3.16845e-06	-4.79564e-10	-0.00886182
119170950	chr11:119170950:C:T	3.42562e-17	-1.79079	-1.41575	1.02605e-06	-0.117396	-1.01899
119171038	chr11:119171038:G:A	2.11515e-16	-4.79564e-10	-1.38611	1.23847e-06	-4.79564e-10	-0.948232
119171068	chr11:119171068:G:A	3.04401e-16	-4.79564e-10	-1.02206	1.63399e-06	-4.79564e-10	-0.67108
119171443	chr11:119171443:T:C	5.65572e-16	-4.79564e-10	-0.402567	1.32279e-06	-4.79564e-10	-0.882359
119171585	chr11:119171585:G:A	2.18667e-16	-4.79564e-10	-1.35286	1.31673e-06	-4.79564e-10	-0.886952
119171879	chr11:119171879:C:T	3.30322e-16	-4.79564e-10	-0.940338	1.02796e-06	-4.79564e-10	-1.13452
119172102	chr11:119172102:A:G	2.82195e-16	-4.79564e-10	-1.09781	1.47317e-06	-4.79564e-10	-0.77469
119172268	chr11:119172268:G:A	2.12114e-16	-4.79564e-10	-1.38328	1.24101e-06	-4.79564e-10	-0.946177
119172555	chr11:119172555:G:GAT	2.74857e-14	3.38688	0.0941315	0.000283564	5.36439	-0.879052
119172594	chr11:119172594:G:A	9.09983e-17	-2.22957	-4.88941e-10	3.99778e-07	-2.07895	-4.88941e-10
119172791	chr11:119172791:T:G	4.29395e-15	1.87005	-0.245491	1.02839e-07	-2.25434	-1.18235
119173036	chr11:119173036:C:T	7.97916e-15	2.80403	-0.559844	6.37885e-07	-1.11078	-0.500925
119173449	chr11:119173449:C:T	2.08499e-16	-4.79564e-10	-1.40047	1.19145e-06	-4.79564e-10	-0.98693
119174591	chr11:119174591:T:G	2.89763e-16	-4.79564e-10	-1.07134	2.56645e-06	-4.79564e-10	-0.21958
119174722	chr11:119174722:T:C	2.02879e-16	-4.79564e-10	-1.4278	1.13361e-06	-4.79564e-10	-1.03669
119174824	chr11:119174824:C:T	5.77769e-15	-4.79564e-10	1.92135	1.00363e-06	-4.79564e-10	-1.15848
119175301	chr11:119175301:CA:C	2.05231e-16	-4.79564e-10	-1.41627	9.32378e-07	-4.79564e-10	-1.23212
119175671	chr11:119175671:T:C	2.53552e-16	-4.79564e-10	-1.20483	1.31074e-06	-4.79564e-10	-0.891516
119175998	chr11:119175998:TCA:T	1.07331e-16	-2.06449	-4.88941e-10	3.37165e-07	-2.24929	-4.88941e-10
119176456	chr11:119176456:C:T	3.60617e-14	3.75258	-4.88941e-10	5.44994e-07	-1.76909	-4.88941e-10
119176735	chr11:119176735:T:A	2.56053e-16	-4.79564e-10	-1.19502	2.056e-06	-4.79564e-10	-0.441341
119177112	chr11:119177112:C:T	3.05196e-16	-4.79564e-10	-1.01945	8.65486e-07	-4.79564e-10	-1.30657
119177377	chr11:119177377:C:T	2.39318e-16	-4.79564e-10	-1.26261	7.09549e-07	-4.79564e-10	-1.50523
119177435	chr11:119177435:C:G	5.5655e-15	-4.79564e-10	1.88394	1.12564e-05	-4.79564e-10	1.25883
119177694	chr11:119177694:A:AC	3.53406e-16	-4.79564e-10	-0.872788	3.65849e-06	-4.79564e-10	0.134946
119178928	chr11:119178928:T:C	2.43788e-16	-4.79564e-10	-1.24411	1.24426e-06	-4.79564e-10	-0.943562
119178960	chr11:119178960:C:T	2.26739e-16	-4.79564e-10	-1.3166	7.61587e-07	-4.79564e-10	-1.43446
119179240	chr11:119179240:T:C	7.58103e-16	-4.79564e-10	-0.109587	1.79409e-06	-4.79564e-10	-0.577605
119179312	chr11:119179312:C:A	2.29561e-16	-4.79564e-10	-1.30424	7.67776e-07	-4.79564e-10	-1.42636
119179466	chr11:119179466:T:C	9.52289e-16	-4.79564e-10	0.118463	2.24289e-06	-4.79564e-10	-0.354341
119180197	chr11:119180197:G:A	4.11903e-16	-4.79564e-10	-0.719617	2.45457e-06	-4.79564e-10	-0.264153
119180360	chr11:119180360:T:G	3.08169e-16	-4.79564e-10	-1.00976	1.69107e-06	-4.79564e-10	-0.636741
119181438	chr11:119181438:A:C	2.75583e-16	-4.79564e-10	-1.12152	2.40377e-06	-4.79564e-10	-0.285065
119181790	chr11:119181790:A:G	2.6492e-16	-4.79564e-10	-1.16098	2.2736e-06	-4.79564e-10	-0.340739
119181797	chr11:119181797:C:T	1.98835e-16	-4.79564e-10	-1.44793	7.10437e-07	-4.79564e-10	-1.50398
119182012	chr11:119182012:T:C	2.84872e-16	-4.79564e-10	-1.08837	2.6632e-06	-4.79564e-10	-0.182575
119182266	chr11:119182266:G:T	2.05536e-16	-4.79564e-10	-1.41478	9.81326e-07	-4.79564e-10	-1.18096
119182684	chr11:119182684:C:G	5.29144e-16	-4.79564e-10	-0.469145	1.31888e-06	-4.79564e-10	-0.88532
119183229	chr11:119183229:G:A	1.97999e-16	-4.79564e-10	-1.45214	7.48719e-07	-4.79564e-10	-1.4515
119183499	chr11:119183499:G:T	1.38745e-11	7.34153	2.36363	0.00449371	8.50569	-1.25736
119183550	chr11:119183550:C:T	1.9872e-16	-4.79564e-10	-1.44851	7.46177e-07	-4.79564e-10	-1.4549
119184280	chr11:119184280:C:T	4.08427e-15	1.92664	-0.352152	7.3426e-08	-2.27411	-1.49947
119184366	chr11:119184366:G:A	7.92059e-16	1.30716	-1.37293	9.06822e-08	-2.27715	-1.28535
119184653	chr11:119184653:A:G	5.57163e-17	-2.23771	-0.482422	5.11585e-06	1.22709	-0.756856
119185564	chr11:119185564:G:A	1.97539e-11	7.6771	2.38136	0.00610482	8.80798	-1.25326
119186965	chr11:119186965:C:T	5.12347e-16	-4.79564e-10	-0.501404	1.31712e-06	-4.79564e-10	-0.88666
119187072	chr11:119187072:G:A	1.16079e-16	-1.98614	-4.88941e-10	3.5583e-07	-2.19541	-4.88941e-10
119187454	chr11:119187454:C:A	2.12674e-16	-4.79564e-10	-1.38064	1.05714e-06	-4.79564e-10	-1.10654
119188612	chr11:119188612:A:C	4.42327e-15	-4.79564e-10	1.65423	6.56799e-06	-4.79564e-10	0.720102
119188695	chr11:119188695:G:A	6.13338e-17	-1.12212	-1.50195	1.19922e-07	-1.78318	-1.49984
119189321	chr11:119189321:G:C	6.99905e-14	-4.79564e-10	4.41571	0.00011165	-4.79564e-10	3.55327
119189666	chr11:119189666:G:C	2.02982e-16	-4.79564e-10	-1.42729	7.18159e-07	-4.79564e-10	-1.49317
119190254	chr11:119190254:T:C	0.0622788	26.5657	5.36427	7.4414e-07	-0.00733537	-1.4503
119190378	chr11:119190378:G:A	3.78555e-16	-4.79564e-10	-0.804044	1.16907e-06	-4.79564e-10	-1.0059
119190543	chr11:119190543:T:TAGAC	2.25991e-16	-4.79564e-10	-1.31991	7.63079e-07	-4.79564e-10	-1.4325
119191160	chr11:119191160:C:T	4.26861e-16	-4.79564e-10	-0.683947	1.19727e-06	-4.79564e-10	-0.982064
119191163	chr11:119191163:G:A	1.87528e-16	-4.79564e-10	-1.50648	7.88747e-07	-4.79564e-10	-1.39942
119191170	chr11:119191170:G:C	1.70535e-12	8.30867	-0.699794	0.0139222	9.69062	-1.31148
119191589	chr11:119191589:C:T	8.93657e-17	-2.24767	-4.88941e-10	3.29858e-07	-2.2712	-4.88941e-10
119191692	chr11:119191692:C:A	3.08002e-14	-4.79564e-10	3.59487	1.63459e-05	-4.79564e-10	1.63187
119191858	chr11:119191858:C:T	6.57703e-16	-4.79564e-10	-0.251653	1.52562e-06	-4.79564e-10	-0.739703
119191961	chr11:119191961:T:C	9.15382e-17	-2.22365	-4.88941e-10	3.65985e-07	-2.16727	-4.88941e-10
119192179	chr11:119192179:C:T	4.02245e-15	3.05762	-1.49838	1.37776e-07	-2.27942	-0.86481
119192448	chr11:119192448:C:T	5.32266e-15	-4.79564e-10	1.83932	7.37649e-06	-4.79564e-10	0.836193
119193117	chr11:119193117:G:A	6.38423e-15	-4.79564e-10	2.02118	1.48934e-05	-4.79564e-10	1.53881
119193198	chr11:119193198:C:T	1.13752e-13	5.38526	-0.483887	6.41171e-07	-0.162311	-1.44425
119193684	chr11:119193684:C:T	1.68793e-16	-0.282006	-1.32972	3.03456e-05	3.28273	-1.03219
119193730	chr11:119193730:CCT:C	3.49917e-16	-4.79564e-10	-0.882711	2.03403e-06	-4.79564e-10	-0.452084
119193848	chr11:119193848:G:A	1.87455e-16	-4.79564e-10	-1.50687	7.14195e-07	-4.79564e-10	-1.4987
119193862	chr11:119193862:G:A	4.07322e-16	-4.79564e-10	-0.730801	3.72098e-06	-4.79564e-10	0.151881
119194334	chr11:119194334:G:A	0.0295014	25.9383	5.24451	6.16814e-07	-0.182248	-1.46304
119194392	chr11:119194392:T:C	1.78328e-14	4.55316	-1.50477	5.55943e-07	-0.503226	-1.24597
119194600	chr11:119194600:G:A	1.51047e-10	11.2987	0.793975	1.27753e-07	-2.28033	-0.939426
119195050	chr11:119195050:T:C	2.21717e-16	-4.79564e-10	-1.339	7.05505e-07	-4.79564e-10	-1.51095
119195457	chr11:119195457:T:C	3.63352e-15	-4.79564e-10	1.45755	8.49568e-07	-4.79564e-10	-1.32513
119195723	chr11:119195723:ACT:A	5.00685e-16	-4.79564e-10	-0.524429	5.12162e-06	-4.79564e-10	0.471366
119197263	chr11:119197263:C:T	2.05539e-16	-4.79564e-10	-1.41477	7.22587e-07	-4.79564e-10	-1.48702
119198956	chr11:119198956:G:A	2.04888e-16	-4.79564e-10	-1.41794	7.16884e-07	-4.79564e-10	-1.49495
119199178	chr11:119199178:CCT:C	2.06815e-16	-4.79564e-10	-1.40858	7.16078e-07	-4.79564e-10	-1.49607
119199246	chr11:119199246:C:T	3.07192e-16	-4.79564e-10	-1.01293	7.09511e-07	-4.79564e-10	-1.50528
119199702	chr11:119199702:T:C	2.21437e-16	-4.79564e-10	-1.34027	7.58688e-07	-4.79564e-10	-1.43827
119199946	chr11:119199946:T:A	9.09801e-17	-2.22977	-4.88941e-10	3.3148e-07	-2.26629	-4.88941e-10
119199947	chr11:119199947:A:G	9.07462e-17	-2.23234	-4.88941e-10	3.32006e-07	-2.26471	-4.88941e-10
119200200	chr11:119200200:G:C	9.98122e-15	2.97347	-0.505412	8.3298e-08	-2.27578	-1.37166
119200235	chr11:119200235:A:G	4.73121e-16	-4.79564e-10	-0.581055	1.41929e-06	-4.79564e-10	-0.811948
119200239	chr11:119200239:T:C	9.09376e-06	23.6768	-0.578643	6.14086e-07	-0.598051	-1.05167
119200597	chr11:119200597:T:G	9.88871e-16	-4.79564e-10	0.156158	2.36824e-06	-4.79564e-10	-0.299958
119200889	chr11:119200889:C:T	3.73622e-15	-4.79564e-10	1.48542	5.4272e-06	-4.79564e-10	0.529319
119202266	chr11:119202266:C:T	1.22761e-14	4.18591	-1.51091	4.04294e-07	-0.747807	-1.31991
119203174	chr11:119203174:G:T	2.44079e-16	-4.79564e-10	-1.24292	1.20107e-06	-4.79564e-10	-0.978895
119203417	chr11:119203417:C:T	6.16661e-15	-4.79564e-10	1.9865	7.76575e-06	-4.79564e-10	0.887618
119203766	chr11:119203766:TC:T	5.42006e-14	-4.79564e-10	4.16004	5.15133e-05	-4.79564e-10	2.77973
119204049	chr11:119204049:C:T	2.62019e-16	-4.79564e-10	-1.17199	7.46997e-07	-4.79564e-10	-1.4538
119204060	chr11:119204060:G:T	3.39771e-16	-4.79564e-10	-0.912135	1.87542e-06	-4.79564e-10	-0.533275
119204613	chr11:119204613:G:A	2.06569e-12	8.46214	-0.661573	0.0149892	9.74709	-1.29411
119204719	chr11:119204719:G:A	8.86806e-15	3.1126	-0.762798	7.74681e-08	-2.27209	-1.4479
119206302	chr11:119206302:C:T	2.37943e-16	-4.79564e-10	-1.26838	2.17983e-06	-4.79564e-10	-0.382857
119207127	chr11:119207127:C:G	2.04431e-16	-4.79564e-10	-1.42018	7.55113e-07	-4.79564e-10	-1.44299
119207183	chr11:119207183:T:C	1.9397e-16	-4.79564e-10	-1.4727	7.05668e-07	-4.79564e-10	-1.51071
119207220	chr11:119207220:C:A	4.28835e-16	-4.79564e-10	-0.679334	3.00131e-06	-4.79564e-10	-0.0630547
119207482	chr11:119207482:G:T	2.07378e-16	-4.79564e-10	-1.40586	7.46585e-07	-4.79564e-10	-1.45435
119207495	chr11:119207495:G:A	2.07366e-16	-4.79564e-10	-1.40592	7.46618e-07	-4.79564e-10	-1.45431
119207891	chr11:119207891:A:G	7.92132e-16	-4.79564e-10	-0.065678	1.75607e-06	-4.79564e-10	-0.599029
119208092	chr11:119208092:T:C	5.18858e-16	-4.79564e-10	-0.488776	1.43616e-06	-4.79564e-10	-0.800134
119208176	chr11:119208176:A:G	2.49244e-13	4.93779	0.747992	1.05044e-06	-0.428448	-0.684447
119208283	chr11:119208283:A:G	1.7777e-13	5.00212	0.34572	8.38253e-07	-0.396785	-0.941755
119208499	chr11:119208499:C:T	5.4571e-16	-4.79564e-10	-0.438318	7.25898e-07	-4.79564e-10	-1.48245
119208610	chr11:119208610:C:T	1.96257e-16	-4.79564e-10	-1.46098	7.06629e-07	-4.79564e-10	-1.50935
119209303	chr11:119209303:C:G	4.0135e-16	-4.79564e-10	-0.745573	9.5625e-07	-4.79564e-10	-1.20684
119209327	chr11:119209327:A:G	0.0475889	26.0012	5.6598	6.02435e-07	-0.235627	-1.43325
119209342	chr11:119209342:GC:G	2.5617e-15	1.10802	-4.88941e-10	1.84341e-05	1.75209	-4.88941e-10
119209667	chr11:119209667:C:T	2.67275e-16	-4.79564e-10	-1.15213	1.32116e-06	-4.79564e-10	-0.883593
119209737	chr11:119209737:T:C	4.05271e-15	-4.79564e-10	1.56673	6.17703e-06	-4.79564e-10	0.658733
119209767	chr11:119209767:T:C	4.19413e-15	-4.79564e-10	1.60104	6.35172e-06	-4.79564e-10	0.686621
119210106	chr11:119210106:T:C	2.49828e-16	-4.79564e-10	-1.21963	8.20942e-07	-4.79564e-10	-1.35941
119210111	chr11:119210111:T:C	2.67992e-16	-4.79564e-10	-1.14945	1.32556e-06	-4.79564e-10	-0.880271
119210505	chr11:119210505:T:C	4.98665e-15	2.69841	-0.924292	7.44085e-08	-2.28007	-1.48022
119210881	chr11:119210881:A:G	2.71451e-16	-4.79564e-10	-1.13663	1.42303e-06	-4.79564e-10	-0.809319
119211359	chr11:119211359:T:C	3.79062e-16	-0.877589	0.0748838	1.2446e-05	0.877958	0.481339
119211654	chr11:119211654:C:G	3.25971e-15	-4.79564e-10	1.34899	4.9979e-06	-4.79564e-10	0.446912
119211996	chr11:119211996:T:C	5.67447e-05	24.1549	0.774252	4.25155e-07	-0.510055	-1.50735
119212574	chr11:119212574:C:T	3.54923e-16	-0.868505	-4.88941e-10	7.58376e-07	-1.43868	-4.88941e-10
119212608	chr11:119212608:A:C	0.0612806	26.3463	5.56749	6.48976e-07	-0.151488	-1.44298
119213196	chr11:119213196:C:T	2.3306e-13	5.02329	0.59535	9.9632e-07	-0.388335	-0.777457
119213944	chr11:119213944:TTTC:T	1.83596e-16	-1.52767	-4.88941e-10	3.75383e-07	-2.14191	-4.88941e-10
119214135	chr11:119214135:G:A	2.097e-16	-4.79564e-10	-1.39473	7.12679e-07	-4.79564e-10	-1.50083
119214204	chr11:119214204:A:G	2.80905e-15	2.69174	-1.49154	1.29641e-07	-2.27988	-0.925215
119214301	chr11:119214301:C:T	2.08078e-16	-4.79564e-10	-1.4025	7.27393e-07	-4.79564e-10	-1.48039
119214422	chr11:119214422:T:A	7.88531e-16	-4.79564e-10	-0.0702341	1.83264e-06	-4.79564e-10	-0.556347
119214527	chr11:119214527:G:A	2.70092e-16	-4.79564e-10	-1.14164	1.38572e-06	-4.79564e-10	-0.835887
119214861	chr11:119214861:C:T	9.69978e-16	1.23074	-1.09387	3.94616e-07	-1.29292	-0.79903
119215018	chr11:119215018:A:G	2.63774e-16	-4.79564e-10	-1.16531	1.29799e-06	-4.79564e-10	-0.901287
119215073	chr11:119215073:C:A	1.70009e-15	2.20797	-1.50995	1.91299e-07	-2.25867	-0.557356
119215365	chr11:119215365:C:T	4.81505e-16	-4.79564e-10	-0.563489	9.26732e-07	-4.79564e-10	-1.2382
119215919	chr11:119215919:T:A	1.68525e-15	2.20021	-1.51095	1.70946e-07	-2.26194	-0.666567
119216411	chr11:119216411:C:T	5.46713e-16	-4.79564e-10	-0.436482	1.60776e-06	-4.79564e-10	-0.687264
119216412	chr11:119216412:A:G	4.63972e-15	3.09435	-1.39234	9.14286e-08	-2.27682	-1.27748
119216941	chr11:119216941:C:T	0.00122793	25.1648	2.83893	4.67389e-07	-0.435494	-1.4872
119217355	chr11:119217355:T:C	9.64547e-17	-2.17133	-4.88941e-10	7.39594e-07	-1.46376	-4.88941e-10
119217466	chr11:119217466:A:G	1.98499e-15	2.33369	-1.48073	1.17901e-07	-2.26982	-1.03019
119217474	chr11:119217474:A:G	2.63427e-16	-4.79564e-10	-1.16663	1.34011e-06	-4.79564e-10	-0.869355
119217675	chr11:119217675:T:G	7.49778e-14	4.75932	-0.274779	4.86292e-07	-0.562832	-1.32022
119218136	chr11:119218136:T:G	6.42298e-16	-4.79564e-10	-0.275354	1.28913e-06	-4.79564e-10	-0.908141
119218173	chr11:119218173:G:A	0.00152481	25.3152	2.90507	4.84731e-07	-0.394497	-1.49177
119218240	chr11:119218240:A:T	7.47889e-14	4.73237	-0.250348	4.84474e-07	-0.576066	-1.31073
119218345	chr11:119218345:C:T	1.74487e-12	8.22148	-0.589695	0.0114933	9.44156	-1.25415
119219032	chr11:119219032:T:C	5.35771e-06	22.9443	-0.375138	3.87311e-07	-0.784735	-1.3259
119219050	chr11:119219050:T:C	2.17316e-16	-4.79564e-10	-1.35905	1.0715e-06	-4.79564e-10	-1.09304
119219121	chr11:119219121:A:T	1.79378e-15	2.21296	-1.46128	1.11225e-07	-2.26313	-1.09518
119219320	chr11:119219320:G:A	5.77547e-14	4.80982	-0.58626	9.19911e-08	-2.16428	-1.38389
119220039	chr11:119220039:G:A	3.17162e-16	-4.79564e-10	-0.980993	7.81524e-07	-4.79564e-10	-1.40861
119220052	chr11:119220052:G:A	1.9805e-16	-4.79564e-10	-1.45189	7.82055e-07	-4.79564e-10	-1.40793
119220079	chr11:119220079:A:G	3.46349e-16	-4.79564e-10	-0.89296	7.38883e-07	-4.79564e-10	-1.46472
119220121	chr11:119220121:G:A	3.57644e-16	-4.79564e-10	-0.860868	7.462e-07	-4.79564e-10	-1.45487
119220241	chr11:119220241:T:G	0.00133164	25.2879	2.79684	4.85301e-07	-0.401312	-1.48378
119220982	chr11:119220982:AC:A	8.79645e-17	-2.26347	-4.88941e-10	3.33946e-07	-2.25888	-4.88941e-10
119221631	chr11:119221631:G:T	4.80686e-16	-4.79564e-10	-0.565193	1.26471e-06	-4.79564e-10	-0.927264
119222226	chr11:119222226:A:G	3.21439e-16	-4.79564e-10	-0.967598	9.2542e-07	-4.79564e-10	-1.23961
119222902	chr11:119222902:G:A	6.69072e-16	1.16615	-1.40067	3.33624e-07	-0.986301	-1.27355
119223477	chr11:119223477:C:T	1.79729e-16	-1.54895	-4.88941e-10	6.52426e-07	-1.58916	-4.88941e-10
119223827	chr11:119223827:A:G	1.98623e-16	-4.79564e-10	-1.449	7.79134e-07	-4.79564e-10	-1.41168
119223937	chr11:119223937:G:A	6.3346e-09	11.6959	4.13302	1.40214e-07	-1.64385	-1.48284
119224072	chr11:119224072:A:G	2.77616e-16	-4.79564e-10	-1.11417	1.38649e-06	-4.79564e-10	-0.835328
119224595	chr11:119224595:A:G	4.47361e-16	-4.79564e-10	-0.63704	9.48741e-07	-4.79564e-10	-1.21472
119224726	chr11:119224726:G:A	9.58823e-17	-2.17728	-4.88941e-10	5.10468e-07	-1.83453	-4.88941e-10
119225051	chr11:119225051:T:G	0.000783157	21.9755	5.57847	2.63278e-07	-1.11903	-1.37762
119225087	chr11:119225087:T:C	0.0191075	25.0264	5.72201	4.58869e-07	-0.514034	-1.42706
119225382	chr11:119225382:T:C	1.86936e-16	-4.79564e-10	-1.50964	7.6705e-07	-4.79564e-10	-1.42731
119226075	chr11:119226075:T:G	0.064977	26.398	5.57439	6.92757e-07	-0.158483	-1.3707
119226799	chr11:119226799:T:C	3.54548e-15	-4.79564e-10	1.43302	5.49369e-06	-4.79564e-10	0.541495
119226918	chr11:119226918:C:G	2.0822e-16	-4.79564e-10	-1.40181	9.57033e-07	-4.79564e-10	-1.20602
119227122	chr11:119227122:ACCATTCTG:A	3.92904e-15	-4.79564e-10	1.53574	5.9809e-06	-4.79564e-10	0.626467
119228078	chr11:119228078:T:A	2.64135e-16	-4.79564e-10	-1.16394	1.34601e-06	-4.79564e-10	-0.864958
119228376	chr11:119228376:T:C	5.73614e-15	2.65293	-0.738798	7.62879e-08	-2.28079	-1.45455
119228445	chr11:119228445:A:C	1.07802e-13	5.13854	-0.290898	5.63461e-07	-0.408876	-1.32689
119228813	chr11:119228813:TC:T	9.31549e-06	23.326	-0.203751	3.85982e-07	-0.603703	-1.51037
119228906	chr11:119228906:G:A	1.94083e-16	-4.79564e-10	-1.47212	7.05653e-07	-4.79564e-10	-1.51074
119229196	chr11:119229196:G:C	1.60963e-12	8.21619	-0.665079	0.0109368	9.43283	-1.29505
119229533	chr11:119229533:T:C	7.46627e-16	-4.79564e-10	-0.12484	1.7511e-06	-4.79564e-10	-0.601858
119230143	chr11:119230143:A:G	3.20736e-15	-4.79564e-10	1.3328	8.249e-07	-4.79564e-10	-1.3546
119231567	chr11:119231567:G:T	1.06324e-15	-4.79564e-10	0.228672	2.11438e-06	-4.79564e-10	-0.413345
119233653	chr11:119233653:T:A	2.05569e-16	-4.79564e-10	-1.41463	9.36521e-07	-4.79564e-10	-1.22769
119233735	chr11:119233735:A:G	9.89775e-16	-4.79564e-10	0.157072	1.9985e-06	-4.79564e-10	-0.469708
119234116	chr11:119234116:T:C	2.08705e-16	-4.79564e-10	-1.39948	9.60788e-07	-4.79564e-10	-1.20211
119234145	chr11:119234145:T:G	3.26915e-16	-4.79564e-10	-0.950705	7.28441e-07	-4.79564e-10	-1.47895
119234409	chr11:119234409:A:G	7.77606e-14	4.52098	-4.88941e-10	6.29745e-07	-1.62455	-4.88941e-10
119234810	chr11:119234810:T:C	1.02275e-15	-4.79564e-10	0.189841	2.73022e-06	-4.79564e-10	-0.157724
119235181	chr11:119235181:T:C	2.10522e-16	-4.79564e-10	-1.39082	9.74957e-07	-4.79564e-10	-1.18747
119235655	chr11:119235655:G:A	2.19015e-15	-4.79564e-10	0.951319	3.63639e-06	-4.79564e-10	0.128886
119236060	chr11:119236060:T:G	2.08224e-16	-4.79564e-10	-1.40179	9.57073e-07	-4.79564e-10	-1.20598
119236284	chr11:119236284:A:G	3.1162e-16	-4.79564e-10	-0.998621	7.75399e-07	-4.79564e-10	-1.41648
119236562	chr11:119236562:A:G	3.04566e-16	-4.79564e-10	-1.02152	1.83367e-06	-4.79564e-10	-0.555785
119237017	chr11:119237017:A:G	2.76392e-15	2.67641	-1.49241	1.29159e-07	-2.27997	-0.92884
119237259	chr11:119237259:G:A	1.66481e-15	0.677058	-4.88941e-10	1.71313e-06	-0.623784	-4.88941e-10
119237402	chr11:119237402:A:G	0.000131402	24.5025	1.2664	4.87271e-07	-0.393503	-1.48754
119238579	chr11:119238579:C:G	2.54638e-16	-4.79564e-10	-1.20056	7.91718e-07	-4.79564e-10	-1.39565
119238808	chr11:119238808:G:A	3.66097e-16	-4.79564e-10	-0.837508	1.01888e-06	-4.79564e-10	-1.1434
119239391	chr11:119239391:T:TTG	2.1366e-16	-4.79564e-10	-1.37602	9.13406e-07	-4.79564e-10	-1.25268
119239475	chr11:119239475:T:C	3.62711e-13	5.33292	0.728033	1.21749e-06	-0.264588	-0.700722
119239562	chr11:119239562:C:T	0.0309411	26.0951	5.13537	5.65489e-07	-0.252325	-1.47984
119239986	chr11:119239986:G:T	4.70836e-14	4.69086	-0.671589	1.87244e-06	-0.508458	-0.0264035
119240274	chr11:119240274:T:G	2.91026e-15	1.23559	-4.88941e-10	2.07015e-05	1.8681	-4.88941e-10
119240335	chr11:119240335:T:G	4.43716e-16	-4.79564e-10	-0.645221	5.59217e-06	-4.79564e-10	0.559262
119240805	chr11:119240805:G:T	9.84997e-15	-4.79564e-10	2.45482	1.70076e-05	-4.79564e-10	1.67156
119241793	chr11:119241793:G:C	0.0597994	26.4037	5.48567	6.31939e-07	-0.169773	-1.45129
119241806	chr11:119241806:T:C	3.4584e-15	2.81079	-1.40264	9.29344e-08	-2.28075	-1.25722
119241935	chr11:119241935:C:T	2.39471e-15	-4.79564e-10	1.04061	3.91212e-06	-4.79564e-10	0.201973
119242188	chr11:119242188:T:C	0.05823	26.3333	5.52952	6.22339e-07	-0.188687	-1.44769
119242420	chr11:119242420:C:T	0.0533371	26.2731	5.50194	6.11173e-07	-0.20416	-1.45032
119242696	chr11:119242696:G:A	2.66262e-16	-4.79564e-10	-1.15593	7.36508e-07	-4.79564e-10	-1.46794
119242791	chr11:119242791:G:A	4.05661e-14	4.5386	-0.668315	1.83924e-06	-0.536703	-0.0160519
119243132	chr11:119243132:G:C	2.25283e-16	-4.79564e-10	-1.32305	1.06844e-06	-4.79564e-10	-1.0959
119243759	chr11:119243759:T:A	2.55454e-16	-4.79564e-10	-1.19736	1.31146e-06	-4.79564e-10	-0.890966
119244741	chr11:119244741:G:A	7.0711e-16	-4.79564e-10	-0.17922	1.81239e-06	-4.79564e-10	-0.567461
119244841	chr11:119244841:C:G	2.36374e-15	-4.79564e-10	1.02759	3.96364e-06	-4.79564e-10	0.215058
119245168	chr11:119245168:G:A	6.28725e-15	2.31651	-0.310634	2.66558e-07	-1.24991	-1.23436
119245181	chr11:119245181:T:G	1.89873e-16	-4.79564e-10	-1.49405	7.07518e-07	-4.79564e-10	-1.5081
119245586	chr11:119245586:G:A	2.44368e-13	5.31458	0.35145	8.08255e-07	-0.325243	-1.04974
119245680	chr11:119245680:G:T	2.21342e-16	-1.3407	-4.88941e-10	4.0893e-07	-2.05632	-4.88941e-10
119245893	chr11:119245893:T:C	0.000217766	25.1506	1.12347	5.2946e-07	-0.391727	-1.40628
119246060	chr11:119246060:T:C	2.53743e-16	-4.79564e-10	-1.20408	7.06594e-07	-4.79564e-10	-1.5094
119246263	chr11:119246263:G:A	5.74231e-16	-4.79564e-10	-0.387374	1.58719e-06	-4.79564e-10	-0.700138
119246351	chr11:119246351:G:C	5.61069e-13	5.61766	0.879534	1.67592e-06	-0.0437515	-0.601992
119246529	chr11:119246529:G:A	1.9285e-15	-4.79564e-10	0.824093	3.28197e-06	-4.79564e-10	0.0263397
119247308	chr11:119247308:G:T	1.89922e-16	-4.79564e-10	-1.49379	8.04388e-07	-4.79564e-10	-1.37978
119248335	chr11:119248335:C:T	0.0401612	26.1537	5.33761	5.86759e-07	-0.230891	-1.46436
119248925	chr11:119248925:A:G	2.6838e-16	-4.79564e-10	-1.148	1.32811e-06	-4.79564e-10	-0.878347
119248996	chr11:119248996:A:C	1.94849e-16	-4.79564e-10	-1.46818	8.8369e-07	-4.79564e-10	-1.28575
119249005	chr11:119249005:TG:T	8.51801e-16	-4.79564e-10	0.00694759	2.06841e-06	-4.79564e-10	-0.435325
119249007	chr11:119249007:G:T	2.45931e-16	-4.79564e-10	-1.23535	1.24161e-06	-4.79564e-10	-0.945693
119249670	chr11:119249670:T:C	2.40858e-16	-4.79564e-10	-1.2562	7.66565e-07	-4.79564e-10	-1.42794
119250094	chr11:119250094:C:T	2.86008e-15	2.72914	-1.51094	1.6741e-07	-2.28017	-0.669242
119250776	chr11:119250776:C:T	3.19498e-16	-4.79564e-10	-0.973654	7.26342e-07	-4.79564e-10	-1.48184
119251376	chr11:119251376:AAAGAT:A	1.89586e-16	-4.79564e-10	-1.49556	7.61703e-07	-4.79564e-10	-1.4343
119251513	chr11:119251513:T:A	9.41698e-17	-2.19531	-4.88941e-10	3.27885e-07	-2.2772	-4.88941e-10
119251667	chr11:119251667:A:G	2.67582e-16	-4.79564e-10	-1.15098	1.3229e-06	-4.79564e-10	-0.882278
119251972	chr11:119251972:A:G	7.06684e-15	2.77871	-0.655944	7.80947e-08	-2.28001	-1.43193
119252045	chr11:119252045:G:GT	2.05965e-16	-4.79564e-10	-1.4127	9.40221e-07	-4.79564e-10	-1.22374
119252493	chr11:119252493:C:G	2.87484e-15	1.22335	-4.88941e-10	2.03948e-05	1.85318	-4.88941e-10
119252511	chr11:119252511:G:A	2.37451e-16	-4.79564e-10	-1.27045	7.81278e-07	-4.79564e-10	-1.40893
119252584	chr11:119252584:G:A	2.72192e-13	5.28366	0.4902	1.01727e-06	-0.295279	-0.849706
119252994	chr11:119252994:C:A	2.45732e-16	-4.79564e-10	-1.23617	1.2109e-06	-4.79564e-10	-0.970743
119253240	chr11:119253240:T:A	4.20586e-13	5.85723	0.351772	1.267e-06	0.00272593	-0.928177
119254341	chr11:119254341:C:T	2.66844e-16	-4.79564e-10	-1.15374	1.31806e-06	-4.79564e-10	-0.885942
119254503	chr11:119254503:G:A	3.3793e-16	-4.79564e-10	-0.917568	7.36464e-07	-4.79564e-10	-1.468
119254819	chr11:119254819:C:G	2.67609e-16	-4.79564e-10	-1.15088	1.32301e-06	-4.79564e-10	-0.882197
119254893	chr11:119254893:C:T	2.70783e-15	2.66969	-1.5062	1.4695e-07	-2.27954	-0.800222
119255035	chr11:119255035:C:T	1.72094e-16	-1.59236	-4.88941e-10	3.50891e-07	-2.20939	-4.88941e-10
119255432	chr11:119255432:TTA:T	2.01227e-16	-4.79564e-10	-1.43597	7.68016e-07	-4.79564e-10	-1.42605
119255978	chr11:119255978:T:C	2.67501e-16	-4.79564e-10	-1.15128	1.3227e-06	-4.79564e-10	-0.882431
119256683	chr11:119256683:TTTG:T	1.98891e-16	-4.79564e-10	-1.44765	7.77343e-07	-4.79564e-10	-1.41398
119258187	chr11:119258187:C:T	3.77343e-13	5.45545	0.645053	1.22828e-06	-0.20492	-0.751569
119258208	chr11:119258208:A:T	2.05349e-16	-4.79564e-10	-1.41569	7.17952e-07	-4.79564e-10	-1.49346
119259539	chr11:119259539:CTTT:C	3.36362e-15	-4.79564e-10	1.38037	5.31075e-06	-4.79564e-10	0.507628
119259978	chr11:119259978:G:T	0.00835591	24.6886	5.23274	4.00017e-06	1.67071	-1.44647
119259979	chr11:119259979:C:T	0.00876061	24.7789	5.18975	4.12473e-06	1.70551	-1.45062
119260013	chr11:119260013:A:G	3.3568e-16	-4.79564e-10	-0.924248	7.33049e-07	-4.79564e-10	-1.47265
119260444	chr11:119260444:A:G	2.08783e-16	-4.79564e-10	-1.39911	9.61433e-07	-4.79564e-10	-1.20144
119263243	chr11:119263243:C:T	6.91725e-15	-4.79564e-10	2.10137	1.60176e-05	-4.79564e-10	1.61158
119263245	chr11:119263245:T:C	2.08303e-16	-4.79564e-10	-1.40141	9.57616e-07	-4.79564e-10	-1.20541
119263827	chr11:119263827:G:A	2.33773e-16	-4.79564e-10	-1.28606	1.12735e-06	-4.79564e-10	-1.04223
119263857	chr11:119263857:A:T	6.91681e-15	-4.79564e-10	2.1013	1.60167e-05	-4.79564e-10	1.61152
119264387	chr11:119264387:T:TC	5.49778e-17	-2.17784	-0.555642	4.90902e-07	-2.2806	0.406983
119264486	chr11:119264486:T:C	2.2303e-15	-4.79564e-10	0.969484	3.72775e-06	-4.79564e-10	0.1537
119264670	chr11:119264670:C:T	3.98533e-16	-4.79564e-10	-0.752615	9.51153e-07	-4.79564e-10	-1.21219
119264838	chr11:119264838:A:G	5.94188e-16	-4.79564e-10	-0.35321	1.40725e-06	-4.79564e-10	-0.820469
119265104	chr11:119265104:T:C	1.10258e-05	23.3918	-0.100975	3.90096e-07	-0.60398	-1.49949
119265505	chr11:119265505:G:A	3.90085e-16	-4.79564e-10	-0.774042	9.40246e-07	-4.79564e-10	-1.22372
119266263	chr11:119266263:A:G	1.98985e-15	-4.79564e-10	0.855407	3.42316e-06	-4.79564e-10	0.0684578
119266277	chr11:119266277:AT:A	2.04731e-16	-4.79564e-10	-1.41871	7.55241e-07	-4.79564e-10	-1.44282
119267464	chr11:119267464:TAA:T	2.04972e-16	-4.79564e-10	-1.41753	7.05597e-07	-4.79564e-10	-1.51082
119268252	chr11:119268252:G:A	1.87045e-16	-4.79564e-10	-1.50906	7.64895e-07	-4.79564e-10	-1.43012
119268889	chr11:119268889:A:G	1.99623e-16	-4.79564e-10	-1.44397	7.7455e-07	-4.79564e-10	-1.41758
119269463	chr11:119269463:C:T	0.0324972	26.1581	5.12143	5.78657e-07	-0.2284	-1.48075
119270681	chr11:119270681:C:T	2.82063e-16	-4.79564e-10	-1.09828	7.98197e-07	-4.79564e-10	-1.3875
119271102	chr11:119271102:A:T	5.93113e-16	1.06098	-1.416	1.29913e-07	-2.24643	-0.956566
119271106	chr11:119271106:A:C	1.49217e-14	-4.79564e-10	2.87017	2.50593e-05	-4.79564e-10	2.05914
119271453	chr11:119271453:G:A	1.8985e-16	-4.79564e-10	-1.49417	7.16618e-07	-4.79564e-10	-1.49532
119271804	chr11:119271804:T:C	2.09019e-16	-4.79564e-10	-1.39798	9.63137e-07	-4.79564e-10	-1.19966
119272103	chr11:119272103:C:G	2.56511e-16	-4.79564e-10	-1.19323	1.1234e-06	-4.79564e-10	-1.04575
119273438	chr11:119273438:G:T	3.63034e-15	2.9675	-1.51082	1.70239e-07	-2.28	-0.652651
119273692	chr11:119273692:A:G	3.06511e-16	-1.01515	-4.88941e-10	5.29951e-07	-1.79708	-4.88941e-10
119274103	chr11:119274103:A:G	8.89942e-16	0.050751	-4.88941e-10	3.39367e-07	-2.24278	-4.88941e-10
119274564	chr11:119274564:A:G	0.0543266	26.3015	5.49184	6.24182e-07	-0.182718	-1.4507
119274690	chr11:119274690:G:A	2.03187e-16	-4.79564e-10	-1.42628	9.1897e-07	-4.79564e-10	-1.24661
119275165	chr11:119275165:G:A	1.02512e-15	-4.79564e-10	0.192157	2.73576e-06	-4.79564e-10	-0.155697
119276640	chr11:119276640:T:C	1.96469e-16	-4.79564e-10	-1.4599	7.10087e-07	-4.79564e-10	-1.50447
119279034	chr11:119279034:CCAG:C	2.62932e-16	-1.16851	-4.88941e-10	6.83456e-07	-1.5427	-4.88941e-10
119279041	chr11:119279041:AAGGC:A	2.62615e-16	-1.16972	-4.88941e-10	6.84122e-07	-1.54172	-4.88941e-10
119279685	chr11:119279685:G:A	2.05592e-16	-4.79564e-10	-1.41451	9.25109e-07	-4.79564e-10	-1.23995
119279707	chr11:119279707:T:A	9.98806e-15	3.38451	-0.91577	2.04624e-07	-1.89055	-0.858136
119280726	chr11:119280726:G:A	2.17516e-16	-4.79564e-10	-1.35813	7.48858e-07	-4.79564e-10	-1.45131
119280775	chr11:119280775:T:C	3.17522e-15	-4.79564e-10	1.32272	8.16694e-07	-4.79564e-10	-1.3646
119281054	chr11:119281054:T:C	2.29007e-16	-4.79564e-10	-1.30665	1.10432e-06	-4.79564e-10	-1.06288
119281073	chr11:119281073:T:C	2.36875e-16	-4.79564e-10	-1.27287	1.11499e-06	-4.79564e-10	-1.05326
119281220	chr11:119281220:C:T	3.75475e-16	-0.812213	-4.88941e-10	2.04162e-06	-0.448364	-4.88941e-10
119281641	chr11:119281641:C:T	1.91741e-16	-4.79564e-10	-1.48426	8.17258e-07	-4.79564e-10	-1.36391
119281739	chr11:119281739:C:T	2.11438e-16	-4.79564e-10	-1.38647	7.10954e-07	-4.79564e-10	-1.50325
119281974	chr11:119281974:C:T	5.72784e-12	9.55429	-0.733848	0.0402772	10.7734	-1.33199
119282000	chr11:119282000:T:C	2.10851e-16	-4.79564e-10	-1.38925	7.11432e-07	-4.79564e-10	-1.50258
119282649	chr11:119282649:G:A	6.77227e-12	9.69712	-0.70918	0.0472784	10.9229	-1.32119
119282939	chr11:119282939:A:C	5.17383e-16	-4.79564e-10	-0.491623	3.32051e-06	-4.79564e-10	0.0380132
119282957	chr11:119282957:T:C	3.73172e-16	-4.79564e-10	-0.818365	9.13802e-07	-4.79564e-10	-1.25225
119283176	chr11:119283176:C:T	2.36592e-16	-4.79564e-10	-1.27407	1.11316e-06	-4.79564e-10	-1.0549
119283187	chr11:119283187:T:C	2.20002e-16	-4.79564e-10	-1.34677	7.05594e-07	-4.79564e-10	-1.51082
119284908	chr11:119284908:G:T	0.1142	27.5927	4.94361	8.47125e-07	0.163061	-1.49107
119284939	chr11:119284939:G:C	2.24674e-16	-1.32575	-4.88941e-10	4.61637e-07	-1.93508	-4.88941e-10
119285022	chr11:119285022:G:A	2.30642e-16	-4.79564e-10	-1.29954	1.07313e-06	-4.79564e-10	-1.09152
119285753	chr11:119285753:G:C	2.0995e-16	-4.79564e-10	-1.39354	7.30376e-07	-4.79564e-10	-1.4763
119286681	chr11:119286681:G:A	1.86699e-16	-4.79564e-10	-1.51091	7.51362e-07	-4.79564e-10	-1.44797
119287339	chr11:119287339:A:G	2.15308e-16	-4.79564e-10	-1.36834	7.07413e-07	-4.79564e-10	-1.50825
119287763	chr11:119287763:T:A	2.41491e-16	-4.79564e-10	-1.25357	1.14411e-06	-4.79564e-10	-1.02748
119288250	chr11:119288250:A:G	2.00649e-16	-4.79564e-10	-1.43885	7.70367e-07	-4.79564e-10	-1.42299
119288325	chr11:119288325:T:C	2.3371e-16	-4.79564e-10	-1.28632	1.09392e-06	-4.79564e-10	-1.07234
119288351	chr11:119288351:A:G	2.09507e-15	-4.79564e-10	0.906935	3.5524e-06	-4.79564e-10	0.105518
119289067	chr11:119289067:A:G	1.87771e-16	-4.79564e-10	-1.50518	7.70315e-07	-4.79564e-10	-1.42306
119289357	chr11:119289357:A:G	2.21834e-16	-4.79564e-10	-1.33848	7.54894e-07	-4.79564e-10	-1.44328
119289530	chr11:119289530:T:C	2.33376e-16	-4.79564e-10	-1.28776	1.09342e-06	-4.79564e-10	-1.0728
119289725	chr11:119289725:C:T	2.18658e-16	-4.79564e-10	-1.35289	1.08327e-06	-4.79564e-10	-1.08212
119290096	chr11:119290096:A:C	1.9649e-16	-4.79564e-10	-1.45979	8.57322e-07	-4.79564e-10	-1.31605
119291674	chr11:119291674:C:T	2.45635e-16	-4.79564e-10	-1.23656	1.17301e-06	-4.79564e-10	-1.00253
119292010	chr11:119292010:G:C	3.67968e-13	5.32594	0.74941	1.34784e-06	-0.255633	-0.607969
119292609	chr11:119292609:A:G	0.106733	27.2818	5.1869	7.85556e-07	0.0657886	-1.46926
119292830	chr11:119292830:G:C	1.81353e-13	5.04179	0.326005	9.31472e-07	-0.382815	-0.85028
119293727	chr11:119293727:C:G	2.19724e-16	-4.79564e-10	-1.34803	1.02801e-06	-4.79564e-10	-1.13448
119293898	chr11:119293898:T:C	1.93167e-16	-4.79564e-10	-1.47685	8.49573e-07	-4.79564e-10	-1.32513
119293967	chr11:119293967:C:T	4.44639e-15	3.16209	-1.50265	1.98113e-07	-2.27602	-0.505006
119294174	chr11:119294174:A:T	2.15148e-16	-4.79564e-10	-1.36908	1.0089e-06	-4.79564e-10	-1.15325
119294518	chr11:119294518:G:A	5.44152e-16	0.956729	-1.39791	2.97001e-07	-1.10609	-1.27004
119294552	chr11:119294552:T:C	2.71502e-16	-4.79564e-10	-1.13644	7.05651e-07	-4.79564e-10	-1.51074
119295892	chr11:119295892:A:G	3.27306e-16	-4.79564e-10	-0.949509	1.868e-06	-4.79564e-10	-0.537237
119295941	chr11:119295941:A:G	4.07622e-15	3.03873	-1.46621	1.0677e-07	-2.27315	-1.12603
119296047	chr11:119296047:G:A	3.60973e-15	-4.79564e-10	1.45098	5.64675e-06	-4.79564e-10	0.568974
119296449	chr11:119296449:C:T	2.7306e-16	-4.79564e-10	-1.13071	8.61713e-07	-4.79564e-10	-1.31094
119297531	chr11:119297531:G:C	2.20143e-16	-4.79564e-10	-1.34613	7.05935e-07	-4.79564e-10	-1.51034
119297607	chr11:119297607:G:A	2.09358e-16	-4.79564e-10	-1.39636	7.13025e-07	-4.79564e-10	-1.50034
119297660	chr11:119297660:G:A	0.142615	27.4612	5.29737	8.35776e-07	0.118585	-1.46008
119297805	chr11:119297805:A:G	2.29705e-16	-4.79564e-10	-1.30361	1.09926e-06	-4.79564e-10	-1.06746
119298206	chr11:119298206:T:C	3.67719e-16	-4.79564e-10	-0.833088	7.51497e-07	-4.79564e-10	-1.44779
119299085	chr11:119299085:A:G	1.97602e-16	-4.79564e-10	-1.45415	9.06662e-07	-4.79564e-10	-1.26009
119299770	chr11:119299770:G:A	1.90764e-16	-4.79564e-10	-1.48937	7.06015e-07	-4.79564e-10	-1.51022
119300341	chr11:119300341:A:AAT	1.3119e-13	5.41608	-0.372081	6.33517e-07	-0.295243	-1.32333
119301228	chr11:119301228:A:G	2.46057e-16	-4.79564e-10	-1.23484	1.17474e-06	-4.79564e-10	-1.00106
119301637	chr11:119301637:T:C	3.94211e-16	-4.79564e-10	-0.76352	2.39248e-06	-4.79564e-10	-0.289773
119301696	chr11:119301696:T:C	4.60028e-17	-1.41536	-1.49634	1.13289e-07	-2.18572	-1.1542
119301826	chr11:119301826:A:G	4.48473e-14	4.23049	-0.259877	3.86821e-07	-0.836099	-1.2758
119301957	chr11:119301957:T:C	2.5659e-16	-4.79564e-10	-1.19293	8.39765e-07	-4.79564e-10	-1.33674
119302204	chr11:119302204:C:T	9.73674e-17	-2.16191	-4.88941e-10	6.16477e-07	-1.64584	-4.88941e-10
119302948	chr11:119302948:G:A	1.95478e-16	-4.79564e-10	-1.46496	8.86489e-07	-4.79564e-10	-1.28259
119303635	chr11:119303635:G:A	1.86696e-16	-4.79564e-10	-1.51092	7.50901e-07	-4.79564e-10	-1.44859
119303869	chr11:119303869:C:T	1.931e-16	-4.79564e-10	-1.4772	8.30015e-07	-4.79564e-10	-1.34842
119304083	chr11:119304083:C:T	1.91292e-16	-4.79564e-10	-1.48661	8.39493e-07	-4.79564e-10	-1.33706
119304365	chr11:119304365:C:A	4.85365e-11	6.8505	4.10693	7.01131e-07	-0.275118	-1.24205
119304649	chr11:119304649:T:C	2.03253e-16	-4.79564e-10	-1.42595	9.11987e-07	-4.79564e-10	-1.25423
119304904	chr11:119304904:C:T	1.931e-16	-4.79564e-10	-1.4772	8.30015e-07	-4.79564e-10	-1.34842
119305429	chr11:119305429:T:C	9.25058e-17	-2.21313	-4.88941e-10	8.37715e-07	-1.33918	-4.88941e-10
119305688	chr11:119305688:T:C	8.86354e-17	-0.978667	-1.27721	1.31954e-07	-2.07463	-1.11277
119305789	chr11:119305789:T:C	2.75677e-16	-1.43634	0.315158	1.94727e-07	-2.13575	-0.662511
119307228	chr11:119307228:A:G	7.19307e-15	2.55424	-0.41377	2.24773e-07	-1.32901	-1.32576
119307357	chr11:119307357:ACT:A	2.07843e-16	-4.79564e-10	-1.40362	7.14277e-07	-4.79564e-10	-1.49859
119307759	chr11:119307759:A:G	2.81468e-16	-4.79564e-10	-1.10039	7.47024e-07	-4.79564e-10	-1.45376
119307829	chr11:119307829:G:A	1.91183e-16	-4.79564e-10	-1.48718	8.10293e-07	-4.79564e-10	-1.37246
119308168	chr11:119308168:C:G	2.38949e-16	-4.79564e-10	-1.26416	1.00652e-06	-4.79564e-10	-1.1556
119308297	chr11:119308297:T:C	2.50047e-17	-2.1555	-1.36584	9.22006e-08	-2.21078	-1.33511
119308335	chr11:119308335:G:A	2.23041e-16	-4.79564e-10	-1.33305	1.05342e-06	-4.79564e-10	-1.11006
119308400	chr11:119308400:T:C	2.94074e-16	-4.79564e-10	-1.05657	7.61174e-07	-4.79564e-10	-1.435
119308836	chr11:119308836:TTGTC:T	6.00027e-16	-4.79564e-10	-0.343431	3.63483e-06	-4.79564e-10	0.128458
119308934	chr11:119308934:G:A	1.96857e-16	-4.79564e-10	-1.45793	1.05353e-06	-4.79564e-10	-1.10996
119308968	chr11:119308968:T:C	1.21705e-16	-0.486428	-1.45238	1.75371e-07	-1.39267	-1.51029
119309606	chr11:119309606:G:A	1.24022e-10	13.3696	-1.47405	3.54194e-06	1.40472	-1.30215
119310460	chr11:119310460:T:C	3.64759e-13	7.57448	-1.5079	4.22637e-06	1.66697	-1.38773
119310964	chr11:119310964:G:C	1.57441e-13	6.34016	-1.11376	1.26295e-05	2.17575	-0.801816
119311736	chr11:119311736:G:C	9.04143e-17	-2.236	-4.88941e-10	3.97027e-07	-2.08586	-4.88941e-10
119312056	chr11:119312056:TCTC:T	2.05792e-16	-4.79564e-10	-1.41354	7.24376e-07	-4.79564e-10	-1.48455
119312361	chr11:119312361:G:A	4.30465e-16	-4.79564e-10	-0.675539	1.16412e-06	-4.79564e-10	-1.01014
119312499	chr11:119312499:A:G	2.18193e-16	-4.79564e-10	-1.35503	9.93038e-07	-4.79564e-10	-1.16909
119313273	chr11:119313273:G:C	7.71909e-16	-4.79564e-10	-0.0915385	1.9519e-06	-4.79564e-10	-0.493301
119314423	chr11:119314423:C:T	9.85289e-17	-0.642928	-1.50713	8.35127e-08	-2.15602	-1.48884
119314637	chr11:119314637:G:A	1.51044e-16	-0.366826	-1.35601	7.48237e-08	-2.27934	-1.47539
119314967	chr11:119314967:T:C	1.04419e-16	-2.09199	-4.88941e-10	3.26882e-07	-2.28026	-4.88941e-10
119315038	chr11:119315038:G:A	8.86367e-16	0.0745252	-0.0277999	3.58561e-05	2.09812	0.319284
119315120	chr11:119315120:C:T	4.30543e-16	-4.79564e-10	-0.675359	1.16427e-06	-4.79564e-10	-1.01001
119315486	chr11:119315486:G:C	3.48441e-16	-4.79564e-10	-0.886938	1.87656e-06	-4.79564e-10	-0.532666
119315693	chr11:119315693:T:C	4.96263e-14	5.53802	-1.46615	0.00074596	6.87729	-1.42472
119317477	chr11:119317477:A:G	2.23586e-16	-4.79564e-10	-1.33061	1.01204e-06	-4.79564e-10	-1.15014
119318422	chr11:119318422:C:T	4.67636e-14	4.09515	-0.0826948	1.11144e-07	-2.26244	-1.09659
119318704	chr11:119318704:C:T	2.05984e-16	-4.79564e-10	-1.41261	7.1952e-07	-4.79564e-10	-1.49128
119318875	chr11:119318875:T:C	1.21313e-15	0.360549	-4.88941e-10	9.28321e-06	1.0661	-4.88941e-10
119320351	chr11:119320351:G:A	3.92037e-16	-4.79564e-10	-0.76905	1.11728e-06	-4.79564e-10	-1.05121
119320463	chr11:119320463:G:C	3.66765e-16	-4.79564e-10	-0.835683	1.06239e-06	-4.79564e-10	-1.10158
119320641	chr11:119320641:C:T	7.12401e-16	-4.79564e-10	-0.171765	1.8261e-06	-4.79564e-10	-0.559921
119321034	chr11:119321034:G:A	2.52615e-16	-4.79564e-10	-1.20854	7.24538e-07	-4.79564e-10	-1.48433
119321182	chr11:119321182:C:A	2.71651e-16	-4.79564e-10	-1.13589	8.74638e-07	-4.79564e-10	-1.29605
119321361	chr11:119321361:G:C	4.48442e-16	-4.79564e-10	-0.634627	9.22014e-07	-4.79564e-10	-1.2433
119321691	chr11:119321691:C:T	2.86545e-16	-4.79564e-10	-1.08251	8.23447e-07	-4.79564e-10	-1.35636
119321709	chr11:119321709:G:A	3.39516e-16	-4.79564e-10	-0.912884	1.74807e-06	-4.79564e-10	-0.603594
119321986	chr11:119321986:C:T	2.88531e-16	-4.79564e-10	-1.0756	8.27107e-07	-4.79564e-10	-1.35193
119322246	chr11:119322246:A:G	5.48054e-14	4.50685	-0.335714	3.59784e-06	1.27503	-1.1568
119322257	chr11:119322257:G:A	7.27945e-17	-2.0795	-0.373261	1.01403e-07	-2.24933	-1.20142
119322635	chr11:119322635:A:C	7.80492e-17	-2.0818	-0.301268	1.05502e-07	-2.25046	-1.16067
119323011	chr11:119323011:C:A	4.81428e-10	14.5211	-1.26927	2.04386e-06	1.02109	-1.46835
119323037	chr11:119323037:G:A	1.88923e-15	-4.79564e-10	0.803519	2.19336e-06	-4.79564e-10	-0.37667
119324755	chr11:119324755:T:C	2.63003e-16	-4.79564e-10	-1.16824	7.07105e-07	-4.79564e-10	-1.50868
119324762	chr11:119324762:A:T	4.73738e-16	-4.79564e-10	-0.579752	8.83342e-07	-4.79564e-10	-1.28615
119325135	chr11:119325135:A:G	2.06024e-16	-4.79564e-10	-1.41241	7.20804e-07	-4.79564e-10	-1.48949
119325745	chr11:119325745:T:C	3.51104e-16	-4.79564e-10	-0.879323	1.83347e-06	-4.79564e-10	-0.555896
119326205	chr11:119326205:A:C	8.24345e-14	6.08361	-1.50425	1.27546e-05	2.86294	-1.47916
119326669	chr11:119326669:G:A	2.99797e-14	4.20272	-0.634852	1.3201e-05	2.66705	-1.24886
119327038	chr11:119327038:C:G	2.63494e-16	-4.79564e-10	-1.16638	8.59235e-07	-4.79564e-10	-1.31382
119327382	chr11:119327382:C:T	3.04841e-17	-2.04782	-1.27538	7.7519e-08	-2.2536	-1.46574
119328249	chr11:119328249:AT:A	6.83658e-14	4.90462	-0.512399	0.000475086	6.15057	-1.14918
119328570	chr11:119328570:A:G	9.54205e-16	-4.79564e-10	0.120473	1.25202e-06	-4.79564e-10	-0.937349
119328908	chr11:119328908:C:T	2.29768e-16	-4.79564e-10	-1.30333	7.11987e-07	-4.79564e-10	-1.5018
119329492	chr11:119329492:A:C	8.54511e-14	6.12283	-1.50754	1.50141e-05	2.93143	-1.38455
119330677	chr11:119330677:A:C	2.53415e-16	-4.79564e-10	-1.20538	7.31631e-07	-4.79564e-10	-1.47458
119330915	chr11:119330915:T:G	1.92024e-16	-4.79564e-10	-1.48279	7.09018e-07	-4.79564e-10	-1.50598
119330989	chr11:119330989:G:A	1.72375e-13	6.82482	-1.5078	2.00992e-05	3.32472	-1.48615
119332337	chr11:119332337:GC:G	9.09439e-17	-2.23016	-4.88941e-10	3.9954e-07	-2.07955	-4.88941e-10
119332691	chr11:119332691:G:A	2.4615e-16	-4.79564e-10	-1.23446	8.31294e-07	-4.79564e-10	-1.34688
119332795	chr11:119332795:C:T	7.8126e-16	1.42713	-1.50663	2.2878e-07	-1.13337	-1.50373
119333229	chr11:119333229:C:G	6.22074e-16	-0.000503506	-0.306843	4.68734e-07	-1.63924	-0.280588
119333629	chr11:119333629:A:G	2.93087e-16	-4.79564e-10	-1.05994	8.38108e-07	-4.79564e-10	-1.33871
119333707	chr11:119333707:T:C	2.88676e-16	-4.79564e-10	-1.0751	8.30226e-07	-4.79564e-10	-1.34816
119334858	chr11:119334858:G:C	1.99633e-16	-4.79564e-10	-1.44393	8.40304e-07	-4.79564e-10	-1.3361
119335025	chr11:119335025:T:C	5.87879e-16	0.950187	-1.31407	1.78537e-07	-1.37662	-1.50844
119335120	chr11:119335120:A:G	7.39745e-16	1.08847	-1.22257	1.82205e-07	-1.37287	-1.49186
119335665	chr11:119335665:G:A	3.66425e-16	0.582514	-1.41913	1.87778e-07	-1.37106	-1.46354
119335914	chr11:119335914:G:A	2.03082e-16	-4.79564e-10	-1.42679	8.63386e-07	-4.79564e-10	-1.309
119336314	chr11:119336314:C:T	2.59975e-16	-4.79564e-10	-1.17982	8.26386e-07	-4.79564e-10	-1.3528
119336463	chr11:119336463:G:A	1.86734e-16	-4.79564e-10	-1.51072	7.25316e-07	-4.79564e-10	-1.48325
119336631	chr11:119336631:G:A	1.50301e-16	-0.733825	-0.993941	9.7947e-08	-2.0471	-1.43833
119336733	chr11:119336733:T:TA	1.13892e-16	-2.00515	-4.88941e-10	6.45953e-07	-1.59913	-4.88941e-10
119336736	chr11:119336736:C:T	1.80251e-16	-0.648379	-0.897679	9.95516e-08	-2.0156	-1.45358
119337372	chr11:119337372:G:A	2.47662e-16	-4.79564e-10	-1.22834	8.19662e-07	-4.79564e-10	-1.36097
119337709	chr11:119337709:T:G	2.2063e-16	-4.79564e-10	-1.34392	7.52568e-07	-4.79564e-10	-1.44637
119337851	chr11:119337851:G:C	4.46381e-12	9.97821	-1.4071	2.42953e-05	3.52527	-1.4971
119337866	chr11:119337866:G:A	1.15933e-16	-0.743385	-1.24401	9.11734e-08	-2.05032	-1.50678
119339269	chr11:119339269:T:A	2.12016e-16	-0.362234	-1.02151	1.1399e-07	-1.89269	-1.44106
119339873	chr11:119339873:G:T	5.54065e-16	0.806151	-1.22927	1.80855e-07	-1.48067	-1.3915
119340006	chr11:119340006:G:C	1.90294e-16	-4.79564e-10	-1.49183	7.0712e-07	-4.79564e-10	-1.50866
119340021	chr11:119340021:C:T	2.21155e-16	-4.79564e-10	-1.34154	7.55495e-07	-4.79564e-10	-1.44249
119340037	chr11:119340037:C:T	2.5831e-16	-4.79564e-10	-1.18624	7.06262e-07	-4.79564e-10	-1.50987
119342240	chr11:119342240:G:A	1.86965e-16	-4.79564e-10	-1.50949	8.41865e-07	-4.79564e-10	-1.33424
119343425	chr11:119343425:A:G	1.64959e-16	-0.211303	-1.4234	1.30645e-07	-1.74451	-1.45287
119343582	chr11:119343582:G:A	3.12856e-17	-1.78722	-1.51003	7.91697e-08	-2.19197	-1.50629
119343682	chr11:119343682:G:A	4.88786e-16	-4.79564e-10	-0.548482	1.16946e-06	-4.79564e-10	-1.00556
119344336	chr11:119344336:C:T	2.28735e-17	-2.18551	-1.42492	9.17284e-08	-2.2808	-1.27023
119344455	chr11:119344455:C:T	8.66814e-17	-1.25515	-1.02301	9.75953e-08	-2.10574	-1.38329
119344805	chr11:119344805:T:C	2.32734e-16	-4.79564e-10	-1.29051	7.83814e-07	-4.79564e-10	-1.40569
119344876	chr11:119344876:C:T	2.07925e-16	-4.79564e-10	-1.40323	7.76025e-07	-4.79564e-10	-1.41568
119345191	chr11:119345191:C:T	8.19686e-17	-1.76572	-0.568345	2.64588e-07	-1.59135	-0.900332
119345281	chr11:119345281:G:A	8.21858e-17	-2.27821	-0.0532107	3.44787e-07	-2.27904	0.0521066
119345356	chr11:119345356:T:C	2.66491e-16	-4.79564e-10	-1.15506	9.42765e-07	-4.79564e-10	-1.22104
119345794	chr11:119345794:C:T	4.95524e-17	-2.26038	-0.576991	2.01145e-07	-2.27828	-0.487556
119345845	chr11:119345845:T:C	2.31991e-16	-4.79564e-10	-1.29371	8.8383e-07	-4.79564e-10	-1.2856
119346357	chr11:119346357:A:G	6.8727e-16	-4.79564e-10	-0.207678	2.3492e-06	-4.79564e-10	-0.308029
119346544	chr11:119346544:C:T	6.0139e-17	-1.25547	-1.38828	1.15132e-07	-1.99717	-1.32662
119346601	chr11:119346601:GA:AA	6.28758e-17	-1.14283	-1.45642	1.23441e-07	-1.7743	-1.4798
119346745	chr11:119346745:C:T	4.89298e-17	-1.38134	-1.46868	9.8374e-08	-2.05126	-1.42982
119346846	chr11:119346846:G:A	4.79772e-17	-1.39018	-1.4795	9.41268e-08	-2.05685	-1.46837
119346870	chr11:119346870:C:T	4.85134e-17	-1.36252	-1.49604	9.36719e-08	-2.04258	-1.48748
119346896	chr11:119346896:A:AT	8.13879e-17	-1.31077	-1.03041	1.50915e-07	-2.00858	-1.04457
119346923	chr11:119346923:C:T	1.06744e-16	-2.06998	-4.88941e-10	5.37193e-07	-1.7835	-4.88941e-10
119347108	chr11:119347108:A:G	6.38509e-17	-1.13387	-1.44998	1.08516e-07	-1.93925	-1.44371
119347225	chr11:119347225:G:T	4.51725e-17	-1.45952	-1.4704	9.19371e-08	-2.09174	-1.45702
119347235	chr11:119347235:G:A	4.65419e-17	-1.43357	-1.46648	9.3947e-08	-2.07459	-1.45254
119347562	chr11:119347562:G:C	5.72625e-16	-4.79564e-10	-0.390174	1.99585e-06	-4.79564e-10	-0.471033
119347722	chr11:119347722:G:C	5.42936e-16	-4.79564e-10	-0.443415	1.89293e-06	-4.79564e-10	-0.52398
119347745	chr11:119347745:C:T	1.89421e-16	-4.79564e-10	-1.49643	7.10937e-07	-4.79564e-10	-1.50328
119347820	chr11:119347820:T:G	4.25116e-17	-1.51138	-1.47925	8.88332e-08	-2.11363	-1.46947
119347843	chr11:119347843:T:C	4.42428e-17	-1.46504	-1.48567	9.05029e-08	-2.09008	-1.4744
119347873	chr11:119347873:C:A	4.91165e-16	-4.79564e-10	-0.543626	1.97204e-06	-4.79564e-10	-0.483037
119347906	chr11:119347906:A:T	4.44329e-17	-1.46511	-1.48131	9.09023e-08	-2.09045	-1.46963
119347938	chr11:119347938:G:A	2.32982e-17	-2.15408	-1.43795	9.82384e-08	-2.08554	-1.39692
119348002	chr11:119348002:G:C	4.33862e-17	-1.47603	-1.49423	9.06011e-08	-2.09712	-1.46628
119348123	chr11:119348123:G:A	3.85075e-16	-4.79564e-10	-0.786968	1.39615e-06	-4.79564e-10	-0.828388
119348220	chr11:119348220:C:T	3.98727e-17	-1.54949	-1.50522	8.39771e-08	-2.13018	-1.50914
119348346	chr11:119348346:C:T	1.87289e-16	-4.79564e-10	-1.50775	7.22168e-07	-4.79564e-10	-1.4876
119348414	chr11:119348414:G:T	4.42488e-17	-1.4475	-1.50308	9.04424e-08	-2.0828	-1.48235
119348527	chr11:119348527:C:T	2.15176e-15	-4.79564e-10	0.933638	7.66278e-06	-4.79564e-10	0.874269
119348559	chr11:119348559:G:A	2.74918e-16	-4.79564e-10	-1.12393	1.32007e-06	-4.79564e-10	-0.884423
119348601	chr11:119348601:G:A	4.58434e-17	-1.41491	-1.50027	9.23349e-08	-2.06707	-1.47737
119348851	chr11:119348851:T:C	1.62866e-15	-4.79564e-10	0.655108	5.90258e-06	-4.79564e-10	0.613284
119348958	chr11:119348958:C:T	9.82639e-16	-4.79564e-10	0.149836	4.26881e-06	-4.79564e-10	0.28923
119348991	chr11:119348991:T:TA	4.49233e-17	-1.43995	-1.4955	9.19931e-08	-2.08014	-1.46801
119349203	chr11:119349203:G:A	4.18239e-17	-1.4992	-1.50774	8.7185e-08	-2.10716	-1.49466
119349391	chr11:119349391:T:C	4.5765e-16	-4.79564e-10	-0.614301	1.83039e-06	-4.79564e-10	-0.557575
119349685	chr11:119349685:T:C	4.12326e-17	-1.93373	-1.08744	1.01488e-07	-2.26847	-1.18145
119349773	chr11:119349773:G:C	4.739e-17	-1.3746	-1.50739	9.29779e-08	-2.04608	-1.49142
119349791	chr11:119349791:C:T	1.21827e-16	-1.93781	-4.88941e-10	5.15706e-07	-1.82432	-4.88941e-10
119349807	chr11:119349807:A:G	3.92305e-16	-4.79564e-10	-0.768367	1.43112e-06	-4.79564e-10	-0.80365
119349841	chr11:119349841:G:A	4.68598e-17	-1.38847	-1.50477	9.2833e-08	-2.05336	-1.4857
119350124	chr11:119350124:A:T	1.93723e-16	-4.79564e-10	-1.47398	7.34057e-07	-4.79564e-10	-1.47127
119350129	chr11:119350129:G:A	4.71494e-17	-1.38114	-1.50595	9.29669e-08	-2.04923	-1.48838
119350355	chr11:119350355:G:A	1.89434e-16	-4.79564e-10	-1.49637	7.39088e-07	-4.79564e-10	-1.46444
119350368	chr11:119350368:A:G	3.09237e-17	-1.81905	-1.48983	7.87578e-08	-2.23772	-1.46577
119350424	chr11:119350424:G:C	1.88214e-16	-4.79564e-10	-1.50283	7.25153e-07	-4.79564e-10	-1.48348
119350677	chr11:119350677:G:A	1.88955e-16	-4.79564e-10	-1.4989	7.20385e-07	-4.79564e-10	-1.49007
119350739	chr11:119350739:G:A	4.69877e-16	0.845161	-1.4331	7.22489e-07	-0.136323	-1.35084
119350757	chr11:119350757:C:T	2.89354e-16	-4.79564e-10	-1.07276	7.94276e-07	-4.79564e-10	-1.39243
119351034	chr11:119351034:C:T	2.14834e-16	-4.79564e-10	-1.37054	8.05685e-07	-4.79564e-10	-1.37817
119351241	chr11:119351241:C:T	1.96381e-16	-4.79564e-10	-1.46035	7.44439e-07	-4.79564e-10	-1.45723
119351996	chr11:119351996:G:A	7.18762e-17	-1.0547	-1.41076	2.82769e-07	-1.04011	-1.38511
119352517	chr11:119352517:C:T	1.32638e-15	-4.79564e-10	0.449799	4.83976e-06	-4.79564e-10	0.414761
119352676	chr11:119352676:A:G	1.15429e-16	-1.07068	-0.921073	5.09698e-07	-1.0421	-0.793939
119352738	chr11:119352738:A:T	1.07989e-15	-4.79564e-10	0.244211	4.86693e-06	-4.79564e-10	0.420358
119352935	chr11:119352935:T:G	1.86746e-16	-4.79564e-10	-1.51066	7.07004e-07	-4.79564e-10	-1.50882
119353224	chr11:119353224:A:G	1.9497e-16	-4.79564e-10	-1.46756	7.38417e-07	-4.79564e-10	-1.46535
119353878	chr11:119353878:C:A	1.17578e-15	-4.79564e-10	0.32928	4.90441e-06	-4.79564e-10	0.42803
119354005	chr11:119354005:C:T	1.22037e-16	-1.93608	-4.88941e-10	5.34542e-07	-1.78845	-4.88941e-10
119354063	chr11:119354063:C:T	5.68961e-17	-1.29521	-1.40397	2.15821e-07	-1.30826	-1.38715
119354424	chr11:119354424:T:C	6.18646e-17	-1.16385	-1.45161	2.33132e-07	-1.15347	-1.46479
119354529	chr11:119354529:T:C	1.96589e-16	-4.79564e-10	-1.45929	7.44612e-07	-4.79564e-10	-1.457
119354537	chr11:119354537:C:T	4.80936e-16	-4.79564e-10	-0.564672	2.11456e-06	-4.79564e-10	-0.413259
119354777	chr11:119354777:CCA:C	3.74213e-16	-4.79564e-10	-0.81558	1.39893e-06	-4.79564e-10	-0.826399
119355053	chr11:119355053:T:TA	2.00885e-16	-4.79564e-10	-1.43768	7.14442e-07	-4.79564e-10	-1.49836
119355222	chr11:119355222:T:G	2.98354e-16	-4.79564e-10	-1.04213	1.46233e-06	-4.79564e-10	-0.782072
119355528	chr11:119355528:C:T	1.87176e-16	-4.79564e-10	-1.50836	7.05934e-07	-4.79564e-10	-1.51034
119355975	chr11:119355975:G:A	4.44436e-16	-4.79564e-10	-0.643599	1.9587e-06	-4.79564e-10	-0.489826
119356049	chr11:119356049:A:T	1.87965e-16	-4.79564e-10	-1.50415	7.10189e-07	-4.79564e-10	-1.50433
119356248	chr11:119356248:C:A	4.94193e-16	-4.79564e-10	-0.537481	2.26097e-06	-4.79564e-10	-0.346312
119356431	chr11:119356431:G:A	2.07575e-17	-2.23702	-1.47047	8.07252e-08	-2.23618	-1.44263
119356443	chr11:119356443:G:A	1.95297e-16	-4.79564e-10	-1.46588	7.06784e-07	-4.79564e-10	-1.50914
119357837	chr11:119357837:TGA:T	4.07306e-17	-1.53879	-1.49464	1.98068e-07	-1.29405	-1.4872
119358124	chr11:119358124:C:T	1.92045e-17	-2.27652	-1.50874	7.79432e-08	-2.25277	-1.46111
119358298	chr11:119358298:C:T	2.67196e-16	-4.79564e-10	-1.15242	9.92497e-07	-4.79564e-10	-1.16964
119358664	chr11:119358664:T:C	4.5919e-17	-1.46384	-1.44968	1.86374e-07	-1.48184	-1.36027
119358685	chr11:119358685:G:A	2.36702e-16	-4.79564e-10	-1.2736	9.51244e-07	-4.79564e-10	-1.21209
119358877	chr11:119358877:AAACTT:A	2.09443e-16	-4.79564e-10	-1.39596	7.35726e-07	-4.79564e-10	-1.469
119359048	chr11:119359048:T:C	2.31712e-16	-1.29491	-4.88941e-10	1.22517e-06	-0.959024	-4.88941e-10
119359254	chr11:119359254:G:A	4.39589e-17	-1.44661	-1.51054	1.64207e-07	-1.46345	-1.50528
119359847	chr11:119359847:T:C	2.48419e-16	-4.79564e-10	-1.22529	7.42751e-07	-4.79564e-10	-1.4595
119359928	chr11:119359928:G:A	1.88771e-16	-4.79564e-10	-1.49987	7.25035e-07	-4.79564e-10	-1.48364
119360248	chr11:119360248:A:G	1.9115e-16	-4.79564e-10	-1.48735	7.05683e-07	-4.79564e-10	-1.51069
119360875	chr11:119360875:T:C	8.16577e-16	-4.79564e-10	-0.0352844	3.01607e-06	-4.79564e-10	-0.0581515
119361271	chr11:119361271:C:T	1.01788e-16	-2.11751	-4.88941e-10	4.37586e-07	-1.98859	-4.88941e-10
119361973	chr11:119361973:A:G	3.68442e-16	-4.79564e-10	-0.831123	1.23909e-06	-4.79564e-10	-0.94773
119361988	chr11:119361988:C:T	1.86983e-16	-4.79564e-10	-1.50939	7.06771e-07	-4.79564e-10	-1.50915
119362203	chr11:119362203:A:G	1.01878e-16	-0.613597	-1.50303	3.06787e-07	-0.840409	-1.5033
119362400	chr11:119362400:G:A	4.03738e-17	-2.15817	-0.884056	1.41759e-07	-2.14405	-0.971687
119362669	chr11:119362669:A:G	2.90114e-16	-4.79564e-10	-1.07013	1.19782e-06	-4.79564e-10	-0.981604
119362843	chr11:119362843:CA:C	1.87685e-16	-4.79564e-10	-1.50564	7.07472e-07	-4.79564e-10	-1.50816
119363046	chr11:119363046:G:A	2.46811e-16	-4.79564e-10	-1.23178	9.0802e-07	-4.79564e-10	-1.25859
119364122	chr11:119364122:G:A	3.10831e-16	-4.79564e-10	-1.00116	1.30643e-06	-4.79564e-10	-0.894803
119364292	chr11:119364292:C:T	8.90617e-17	-2.25108	-4.88941e-10	4.50295e-07	-1.95996	-4.88941e-10
119365250	chr11:119365250:G:A	3.10186e-17	-2.22828	-1.07754	1.16719e-07	-2.27981	-1.03029
119365443	chr11:119365443:TG:T	3.3306e-16	-4.79564e-10	-0.932082	1.78967e-06	-4.79564e-10	-0.580074
119365482	chr11:119365482:C:T	3.78143e-17	-1.80005	-1.30767	1.51116e-07	-1.75497	-1.29684
119365786	chr11:119365786:A:G	2.99134e-16	-4.79564e-10	-1.03952	1.26501e-06	-4.79564e-10	-0.927026
119365957	chr11:119365957:C:T	1.87146e-16	-4.79564e-10	-1.50852	7.08949e-07	-4.79564e-10	-1.50608
119365982	chr11:119365982:C:A	3.87686e-17	-2.22856	-0.854235	1.48588e-07	-2.27974	-0.788947
119366014	chr11:119366014:C:T	1.86875e-16	-4.79564e-10	-1.50997	7.52821e-07	-4.79564e-10	-1.44603
119366041	chr11:119366041:C:T	1.70115e-16	-0.123521	-1.48041	2.27566e-07	-1.2198	-1.42262
119366143	chr11:119366143:C:T	1.86727e-16	-4.79564e-10	-1.51076	7.05539e-07	-4.79564e-10	-1.5109
119366507	chr11:119366507:C:T	4.18503e-17	-1.53416	-1.47215	8.05847e-08	-2.1904	-1.49016
119367036	chr11:119367036:C:T	8.65185e-17	-2.28005	-4.88941e-10	3.29718e-07	-2.27162	-4.88941e-10
119367604	chr11:119367604:C:T	2.06387e-16	-4.79564e-10	-1.41065	7.24365e-07	-4.79564e-10	-1.48457
119367671	chr11:119367671:T:C	3.70096e-17	-1.65725	-1.47198	7.75643e-08	-2.22867	-1.49008
119367761	chr11:119367761:C:T	1.86968e-16	-4.79564e-10	-1.50947	7.49114e-07	-4.79564e-10	-1.45097
119367941	chr11:119367941:C:T	1.86937e-16	-4.79564e-10	-1.50963	7.07355e-07	-4.79564e-10	-1.50833
119368361	chr11:119368361:G:T	4.16571e-17	-2.00283	-1.0081	1.59775e-07	-2.06112	-0.934973
119368665	chr11:119368665:G:A	3.58054e-17	-1.99662	-1.16569	1.19311e-07	-2.26266	-1.02547
119368728	chr11:119368728:A:G	2.21337e-16	-4.79564e-10	-1.34072	9.28422e-07	-4.79564e-10	-1.23637
119368796	chr11:119368796:AC:A	2.02162e-16	-4.79564e-10	-1.43134	7.05711e-07	-4.79564e-10	-1.51065
119368835	chr11:119368835:G:A	1.12743e-16	-2.0153	-4.88941e-10	4.72295e-07	-1.91226	-4.88941e-10
119368967	chr11:119368967:A:G	8.40941e-16	-4.79564e-10	-0.00588435	2.42845e-06	-4.79564e-10	-0.274854
119368979	chr11:119368979:C:T	7.9937e-17	-0.943044	-1.41612	2.16496e-07	-1.21954	-1.47275
119369169	chr11:119369169:T:G	2.20443e-16	-4.79564e-10	-1.34477	9.04098e-07	-4.79564e-10	-1.26292
119369212	chr11:119369212:C:T	2.6607e-16	-4.79564e-10	-1.15665	8.84763e-07	-4.79564e-10	-1.28454
119369698	chr11:119369698:G:A	3.93019e-16	-4.79564e-10	-0.766547	1.36663e-06	-4.79564e-10	-0.849755
119369746	chr11:119369746:A:G	1.93081e-17	-2.2788	-1.50108	7.51812e-08	-2.24727	-1.50269
119369894	chr11:119369894:C:T	2.31135e-17	-2.25495	-1.34504	9.51768e-08	-2.15287	-1.36125
119369914	chr11:119369914:C:T	2.62432e-16	-0.235712	-0.934701	1.1854e-06	-0.115133	-0.876888
119369962	chr11:119369962:T:C	3.53915e-16	-4.79564e-10	-0.871348	1.22045e-06	-4.79564e-10	-0.962881
119370047	chr11:119370047:C:T	2.32624e-16	-0.156612	-1.13437	1.14777e-06	0.00249369	-1.02678
119370099	chr11:119370099:T:C	5.75246e-16	-1.49048	1.10487	2.84775e-06	-1.52866	1.41309
119370115	chr11:119370115:T:C	2.79633e-17	-2.09713	-1.31238	2.61415e-07	-1.11975	-1.384
119370410	chr11:119370410:A:G	3.54755e-17	-2.02101	-1.15055	5.17051e-07	-0.459035	-1.36268
119370582	chr11:119370582:C:T	3.86389e-16	-4.79564e-10	-0.783561	1.34961e-06	-4.79564e-10	-0.862292
119370608	chr11:119370608:A:AAG	2.33353e-17	-2.09372	-1.49672	2.40787e-07	-1.09563	-1.49032
119370742	chr11:119370742:G:A	1.89193e-16	-4.79564e-10	-1.49764	7.38061e-07	-4.79564e-10	-1.46583
119371464	chr11:119371464:G:A	2.00565e-16	-4.79564e-10	-1.43927	9.79729e-07	-4.79564e-10	-1.18258
119371567	chr11:119371567:T:C	2.94644e-17	-1.84867	-1.50855	3.85131e-07	-0.607594	-1.50868
119372005	chr11:119372005:C:G	4.71889e-17	-2.25799	-0.628258	2.85347e-07	-1.64126	-0.7749
119372439	chr11:119372439:G:C	1.51257e-16	-1.72143	-4.88941e-10	5.98147e-07	-1.67602	-4.88941e-10
119372481	chr11:119372481:C:T	1.03338e-16	-2.1024	-4.88941e-10	4.6854e-07	-1.92024	-4.88941e-10
119372487	chr11:119372487:C:T	2.53784e-15	-4.79564e-10	1.09866	9.6169e-06	-4.79564e-10	1.10142
119372792	chr11:119372792:G:A	8.44314e-16	-4.79564e-10	-0.00188128	3.57885e-06	-4.79564e-10	0.112938
119372902	chr11:119372902:T:C	2.1965e-16	-4.79564e-10	-1.34837	7.69983e-07	-4.79564e-10	-1.42349
119372960	chr11:119372960:C:T	3.28771e-17	-2.0932	-1.15443	1.73709e-07	-1.8337	-1.07878
119373021	chr11:119373021:G:A	2.69455e-16	-4.79564e-10	-1.14401	9.41413e-07	-4.79564e-10	-1.22248
119373566	chr11:119373566:C:T	3.14886e-16	-4.79564e-10	-0.988197	9.60476e-07	-4.79564e-10	-1.20243
119374058	chr11:119374058:G:T	3.45578e-16	-4.79564e-10	-0.895186	1.21421e-06	-4.79564e-10	-0.968009
119374300	chr11:119374300:T:A	1.72065e-14	-4.79564e-10	3.01264	5.99286e-05	-4.79564e-10	2.93105
119374475	chr11:119374475:A:G	1.87887e-16	-4.79564e-10	-1.50456	7.22475e-07	-4.79564e-10	-1.48718
119374639	chr11:119374639:G:A	2.46774e-17	-2.08043	-1.45409	2.09686e-07	-1.2766	-1.44765
119375369	chr11:119375369:G:A	7.74155e-16	-4.79564e-10	-0.0886343	2.77367e-06	-4.79564e-10	-0.141935
119375791	chr11:119375791:C:T	1.86749e-16	-4.79564e-10	-1.51064	7.20103e-07	-4.79564e-10	-1.49047
119375998	chr11:119375998:C:T	4.85716e-17	-1.71505	-1.14232	1.50815e-07	-2.09871	-0.955096
119376186	chr11:119376186:G:A	2.87873e-17	-1.88224	-1.49824	3.0419e-07	-0.857273	-1.49493
119376268	chr11:119376268:A:G	2.48403e-16	-4.79564e-10	-1.22535	8.45509e-07	-4.79564e-10	-1.32992
119376272	chr11:119376272:C:T	3.08578e-16	-4.79564e-10	-1.00843	1.59866e-06	-4.79564e-10	-0.692937
119377610	chr11:119377610:C:T	9.35248e-17	-1.83768	-0.3645	9.68157e-07	-0.782225	-0.412241
119377807	chr11:119377807:C:T	8.73336e-17	-2.27067	-4.88941e-10	4.25393e-07	-2.01685	-4.88941e-10
119377906	chr11:119377906:C:T	2.16067e-16	-4.79564e-10	-1.36482	8.10725e-07	-4.79564e-10	-1.37193
119377999	chr11:119377999:G:A	2.86134e-17	-1.887	-1.49953	3.0219e-07	-0.862413	-1.49639
119378145	chr11:119378145:T:C	1.65876e-16	-2.055	0.425837	6.63365e-07	-2.28011	0.707571
119378175	chr11:119378175:G:A	8.24169e-16	-4.79564e-10	-0.0260305	2.94529e-06	-4.79564e-10	-0.0818965
119378177	chr11:119378177:G:A	8.24169e-16	-4.79564e-10	-0.0260305	2.94529e-06	-4.79564e-10	-0.0818965
119378645	chr11:119378645:A:G	2.0665e-14	-4.79564e-10	3.19579	7.23081e-05	-4.79564e-10	3.11883
119378778	chr11:119378778:A:G	8.02955e-17	-0.843761	-1.51093	3.477e-07	-0.713067	-1.50545
119378837	chr11:119378837:A:G	2.36992e-16	-4.79564e-10	-1.27238	8.87841e-07	-4.79564e-10	-1.28107
119379350	chr11:119379350:C:G	3.33046e-17	-1.77894	-1.45577	3.85053e-07	-0.676652	-1.43983
119380055	chr11:119380055:C:T	3.11571e-16	-4.79564e-10	-0.998779	1.13778e-06	-4.79564e-10	-1.03302
119380164	chr11:119380164:C:T	2.89422e-17	-1.86533	-1.50977	3.03835e-07	-0.842658	-1.51072
119380380	chr11:119380380:A:T	2.24891e-16	-4.79564e-10	-1.32479	7.84879e-07	-4.79564e-10	-1.40433
119381441	chr11:119381441:C:T	2.82818e-17	-1.88909	-1.5091	2.98239e-07	-0.861132	-1.51083
119381489	chr11:119381489:T:G	5.60792e-17	-2.0885	-0.625139	4.14231e-07	-1.20968	-0.83376
119381623	chr11:119381623:C:T	8.65782e-16	-4.79564e-10	0.0232277	3.08197e-06	-4.79564e-10	-0.0365345
119381738	chr11:119381738:C:T	6.36721e-17	-1.0966	-1.49005	2.57211e-07	-1.01447	-1.50549
119382613	chr11:119382613:G:A	2.18498e-16	-4.79564e-10	-1.35363	7.89763e-07	-4.79564e-10	-1.39813
119382760	chr11:119382760:G:A	2.35774e-16	-4.79564e-10	-1.27753	9.18252e-07	-4.79564e-10	-1.24739
119383087	chr11:119383087:G:A	2.81354e-17	-1.89853	-1.50485	2.98321e-07	-0.871588	-1.5001
119383273	chr11:119383273:G:C	3.04342e-16	-4.79564e-10	-1.02225	9.36697e-07	-4.79564e-10	-1.2275
119383276	chr11:119383276:A:G	2.15813e-16	-4.79564e-10	-1.36599	8.29371e-07	-4.79564e-10	-1.34919
119383420	chr11:119383420:C:T	3.53826e-15	-4.79564e-10	1.43098	1.33529e-05	-4.79564e-10	1.42963
119383810	chr11:119383810:A:G	3.70416e-16	-4.79564e-10	-0.825778	1.87524e-06	-4.79564e-10	-0.533367
119384150	chr11:119384150:G:A	1.96762e-16	-4.79564e-10	-1.45841	7.55278e-07	-4.79564e-10	-1.44277
119384161	chr11:119384161:A:G	2.02234e-17	-2.22632	-1.50725	8.27921e-08	-2.17492	-1.47861
119384312	chr11:119384312:C:T	1.98956e-16	-4.79564e-10	-1.44732	7.62899e-07	-4.79564e-10	-1.43273
119384539	chr11:119384539:G:A	1.91639e-16	-4.79564e-10	-1.48479	7.89914e-07	-4.79564e-10	-1.39794
119384927	chr11:119384927:G:A	3.76727e-16	-4.79564e-10	-0.808884	1.26602e-06	-4.79564e-10	-0.926226
119385085	chr11:119385085:G:A	2.24897e-17	-2.15401	-1.47334	1.06672e-07	-1.96623	-1.43387
119385134	chr11:119385134:T:C	1.87069e-16	-4.79564e-10	-1.50893	7.1002e-07	-4.79564e-10	-1.50457
119386065	chr11:119386065:T:C	2.34336e-16	-4.79564e-10	-1.28365	8.09517e-07	-4.79564e-10	-1.37342
119386094	chr11:119386094:G:A	2.52328e-15	-4.79564e-10	1.09291	1.11145e-05	-4.79564e-10	1.24614
119386117	chr11:119386117:T:G	2.50232e-15	-4.79564e-10	1.08457	8.01338e-06	-4.79564e-10	0.919008
119386535	chr11:119386535:A:G	4.44075e-16	-4.79564e-10	-0.644413	1.5461e-06	-4.79564e-10	-0.726369
119386810	chr11:119386810:T:C	3.0678e-16	-4.79564e-10	-1.01427	1.00742e-06	-4.79564e-10	-1.15471
119387212	chr11:119387212:T:C	1.91068e-16	-4.79564e-10	-1.48778	7.58593e-07	-4.79564e-10	-1.43839
119387292	chr11:119387292:G:A	4.40946e-16	-4.79564e-10	-0.651483	1.53717e-06	-4.79564e-10	-0.732159
119387543	chr11:119387543:C:CAG	3.39559e-17	-1.81483	-1.40051	4.51251e-07	-0.547463	-1.41037
119387922	chr11:119387922:A:G	6.0142e-16	-0.341112	-4.88941e-10	1.57393e-06	-0.708527	-4.88941e-10
119388500	chr11:119388500:G:A	6.14022e-16	-4.79564e-10	-0.320375	2.06829e-06	-4.79564e-10	-0.435381
119388589	chr11:119388589:T:C	2.39788e-16	-4.79564e-10	-1.26065	8.59059e-07	-4.79564e-10	-1.31402
119388923	chr11:119388923:G:A	1.89925e-16	-4.79564e-10	-1.49378	7.05541e-07	-4.79564e-10	-1.5109
119388999	chr11:119388999:A:G	4.60557e-16	-4.79564e-10	-0.607969	1.59811e-06	-4.79564e-10	-0.693286
119389010	chr11:119389010:A:G	2.27948e-17	-2.12246	-1.49141	1.06637e-07	-1.98977	-1.41065
119389228	chr11:119389228:G:A	3.32353e-16	-4.79564e-10	-0.934207	1.56329e-06	-4.79564e-10	-0.715312
119389433	chr11:119389433:G:T	2.61944e-16	-4.79564e-10	-1.17228	9.11892e-07	-4.79564e-10	-1.25434
119389746	chr11:119389746:C:A	2.61915e-17	-2.01227	-1.4627	1.30153e-07	-1.84746	-1.35369
119390191	chr11:119390191:ATCTTGGGATG:A	5.60957e-16	-4.79564e-10	-0.410761	1.68661e-06	-4.79564e-10	-0.639382
119391013	chr11:119391013:A:G	7.30317e-16	-4.79564e-10	-0.146927	2.4402e-06	-4.79564e-10	-0.270023
119391089	chr11:119391089:C:T	1.94102e-16	-4.79564e-10	-1.47202	7.15938e-07	-4.79564e-10	-1.49627
119391157	chr11:119391157:T:G	3.01469e-17	-1.85646	-1.47787	3.87747e-07	-0.62634	-1.48317
119391373	chr11:119391373:A:C	4.33396e-16	-4.79564e-10	-0.668753	1.52439e-06	-4.79564e-10	-0.74051
119392086	chr11:119392086:C:A	4.35405e-16	-4.79564e-10	-0.664128	1.5211e-06	-4.79564e-10	-0.742671
119392187	chr11:119392187:T:G	2.35603e-17	-2.07003	-1.51082	1.0686e-07	-1.9233	-1.47505
119392452	chr11:119392452:A:G	2.47421e-16	-4.79564e-10	-1.22932	8.85401e-07	-4.79564e-10	-1.28382
119392589	chr11:119392589:AG:A	3.72353e-16	-4.79564e-10	-0.820565	1.1896e-06	-4.79564e-10	-0.988486
119392670	chr11:119392670:C:T	3.28014e-16	-4.79564e-10	-0.947349	1.06691e-06	-4.79564e-10	-1.09734
119392749	chr11:119392749:C:T	4.10131e-16	-4.79564e-10	-0.723928	1.86703e-06	-4.79564e-10	-0.537757
119392810	chr11:119392810:C:T	3.2656e-16	-4.79564e-10	-0.951792	1.19323e-06	-4.79564e-10	-0.98544
119392852	chr11:119392852:G:A	1.87288e-16	-4.79564e-10	-1.50776	7.37418e-07	-4.79564e-10	-1.4667
119392893	chr11:119392893:G:A	2.15068e-16	-4.79564e-10	-1.36945	7.87579e-07	-4.79564e-10	-1.4009
119392993	chr11:119392993:T:C	2.30505e-17	-2.09336	-1.50936	1.0566e-07	-1.95013	-1.4595
119393084	chr11:119393084:G:A	2.58335e-17	-2.01222	-1.47652	1.28628e-07	-1.8474	-1.36554
119393450	chr11:119393450:A:G	2.86891e-16	-4.79564e-10	-1.0813	9.95947e-07	-4.79564e-10	-1.16617
119394325	chr11:119394325:T:C	2.43341e-16	-4.79564e-10	-1.24594	1.06027e-06	-4.79564e-10	-1.10358
119394542	chr11:119394542:G:C	4.79669e-16	-4.79564e-10	-0.567309	1.65914e-06	-4.79564e-10	-0.655807
119394770	chr11:119394770:G:A	3.63729e-16	-4.79564e-10	-0.843998	1.65055e-06	-4.79564e-10	-0.660999
119395029	chr11:119395029:C:T	2.25587e-16	-4.79564e-10	-1.3217	8.2182e-07	-4.79564e-10	-1.35834
119396008	chr11:119396008:C:G	5.96027e-16	-4.79564e-10	-0.350119	2.05088e-06	-4.79564e-10	-0.443838
119396035	chr11:119396035:G:A	7.39445e-16	-4.79564e-10	-0.134506	2.47156e-06	-4.79564e-10	-0.257254
119396152	chr11:119396152:T:G	1.17747e-15	-4.79564e-10	0.330714	3.89249e-06	-4.79564e-10	0.196945
119396489	chr11:119396489:T:C	2.49717e-16	-1.22008	-4.88941e-10	6.82014e-07	-1.54481	-4.88941e-10
119396984	chr11:119396984:A:C	2.95407e-17	-1.92762	-1.42701	3.52404e-07	-0.76995	-1.43513
119397257	chr11:119397257:G:A	2.79247e-16	-4.79564e-10	-1.10831	1.2577e-06	-4.79564e-10	-0.932823
119397482	chr11:119397482:T:A	7.58784e-16	-4.79564e-10	-0.108689	2.53763e-06	-4.79564e-10	-0.230875
119397587	chr11:119397587:G:A	2.06353e-16	-4.79564e-10	-1.41082	8.80582e-07	-4.79564e-10	-1.28928
119398155	chr11:119398155:G:A	1.95316e-16	-4.79564e-10	-1.46579	7.3293e-07	-4.79564e-10	-1.47281
119398274	chr11:119398274:A:G	5.40628e-17	-2.15408	-0.596178	3.46909e-07	-1.86478	-0.356022
119398316	chr11:119398316:T:C	2.09514e-16	-4.79564e-10	-1.39562	8.78113e-07	-4.79564e-10	-1.29209
119398371	chr11:119398371:G:A	2.70597e-17	-1.96537	-1.47699	3.11909e-07	-0.843838	-1.48331
119398402	chr11:119398402:G:C	2.07912e-17	-2.25615	-1.44972	9.3127e-08	-2.22058	-1.31531
119398589	chr11:119398589:G:A	2.70291e-16	-4.79564e-10	-1.14091	1.20935e-06	-4.79564e-10	-0.972025
119399029	chr11:119399029:G:A	2.20234e-16	-4.79564e-10	-1.34572	8.04754e-07	-4.79564e-10	-1.37932
119399242	chr11:119399242:T:C	1.98626e-17	-2.27627	-1.47529	7.42951e-08	-2.26122	-1.50059
119399640	chr11:119399640:A:G	4.84996e-16	-4.79564e-10	-0.556265	1.58496e-06	-4.79564e-10	-0.701547
119400076	chr11:119400076:C:T	3.76849e-16	-4.79564e-10	-0.808562	1.29192e-06	-4.79564e-10	-0.905978
119400473	chr11:119400473:C:T	6.82766e-16	-4.79564e-10	-0.214254	2.33412e-06	-4.79564e-10	-0.314469
119400480	chr11:119400480:T:C	5.57005e-16	-4.79564e-10	-0.417832	1.94683e-06	-4.79564e-10	-0.495901
119400659	chr11:119400659:T:C	2.87833e-16	-4.79564e-10	-1.07802	9.90743e-07	-4.79564e-10	-1.1714
119401134	chr11:119401134:A:G	2.72263e-16	-4.79564e-10	-1.13364	9.47809e-07	-4.79564e-10	-1.21571
119401135	chr11:119401135:T:C	1.8727e-16	-4.79564e-10	-1.50786	7.09494e-07	-4.79564e-10	-1.50531
119401890	chr11:119401890:C:T	7.43239e-16	-0.129388	-4.88941e-10	1.35033e-06	-0.861755	-4.88941e-10
119402170	chr11:119402170:A:G	1.53468e-15	-4.79564e-10	0.595673	5.673e-06	-4.79564e-10	0.573613
119402807	chr11:119402807:C:T	1.97334e-16	-4.79564e-10	-1.45551	7.23158e-07	-4.79564e-10	-1.48623
119403007	chr11:119403007:C:T	4.91316e-16	-4.79564e-10	-0.543317	1.60592e-06	-4.79564e-10	-0.688409
119403162	chr11:119403162:C:T	5.577e-16	-4.79564e-10	-0.416585	1.92374e-06	-4.79564e-10	-0.507836
119403294	chr11:119403294:TC:T	1.28655e-16	-1.88327	-4.88941e-10	5.39657e-07	-1.77893	-4.88941e-10
119403297	chr11:119403297:C:T	2.21298e-17	-2.15057	-1.49291	9.37395e-08	-2.07714	-1.4522
119403415	chr11:119403415:G:A	2.93666e-16	-4.79564e-10	-1.05796	1.01076e-06	-4.79564e-10	-1.1514
119403449	chr11:119403449:T:C	2.02692e-16	-4.79564e-10	-1.42872	7.37187e-07	-4.79564e-10	-1.46702
119403507	chr11:119403507:A:T	1.97682e-16	-4.79564e-10	-1.45374	7.24108e-07	-4.79564e-10	-1.48492
119403707	chr11:119403707:A:G	2.99721e-17	-2.27783	-1.06231	1.47664e-07	-2.25935	-0.815567
119404000	chr11:119404000:A:G	2.29031e-16	-4.79564e-10	-1.30655	8.26568e-07	-4.79564e-10	-1.35258
119404070	chr11:119404070:G:A	2.20065e-16	-4.79564e-10	-1.34648	8.04198e-07	-4.79564e-10	-1.38002
119404849	chr11:119404849:C:A	2.19435e-16	-4.79564e-10	-1.34935	7.81827e-07	-4.79564e-10	-1.40823
119405020	chr11:119405020:CCATGTCCTGCTTCT:C	2.28756e-16	-4.79564e-10	-1.30775	8.33338e-07	-4.79564e-10	-1.34442
119405248	chr11:119405248:A:G	2.08213e-16	-4.79564e-10	-1.40184	8.71314e-07	-4.79564e-10	-1.29986
119405501	chr11:119405501:G:A	2.72361e-16	-4.79564e-10	-1.13328	9.44357e-07	-4.79564e-10	-1.21936
119405582	chr11:119405582:G:A	4.71037e-16	-4.79564e-10	-0.585468	1.54128e-06	-4.79564e-10	-0.729492
119405632	chr11:119405632:C:T	3.56121e-16	-4.79564e-10	-0.865134	1.3479e-06	-4.79564e-10	-0.863557
119405800	chr11:119405800:C:T	6.59479e-16	-4.79564e-10	-0.248956	2.25287e-06	-4.79564e-10	-0.349902
119405972	chr11:119405972:A:G	2.03977e-16	-4.79564e-10	-1.4224	8.63019e-07	-4.79564e-10	-1.30942
119406131	chr11:119406131:G:A	2.00052e-16	-4.79564e-10	-1.44183	8.38054e-07	-4.79564e-10	-1.33878
119406450	chr11:119406450:A:G	1.90243e-16	-4.79564e-10	-1.4921	7.16396e-07	-4.79564e-10	-1.49563
119406477	chr11:119406477:A:G	3.71049e-16	-4.79564e-10	-0.824071	1.40232e-06	-4.79564e-10	-0.823978
119406526	chr11:119406526:A:G	9.57837e-17	-2.17831	-4.88941e-10	7.53954e-07	-1.44453	-4.88941e-10
119406751	chr11:119406751:G:A	3.82771e-16	-4.79564e-10	-0.79297	1.69121e-06	-4.79564e-10	-0.636663
119406791	chr11:119406791:C:T	6.80606e-16	-4.79564e-10	-0.217422	2.31753e-06	-4.79564e-10	-0.321603
119406988	chr11:119406988:G:A	3.20738e-16	-4.79564e-10	-0.969782	1.49811e-06	-4.79564e-10	-0.7579
119407238	chr11:119407238:C:A	1.91142e-16	-4.79564e-10	-1.48739	7.23554e-07	-4.79564e-10	-1.48568
119407328	chr11:119407328:GGTA:G	4.81951e-16	-0.562563	-4.88941e-10	1.06009e-06	-1.10375	-4.88941e-10
119407464	chr11:119407464:C:T	3.0781e-16	-1.01092	-4.88941e-10	7.88156e-07	-1.40016	-4.88941e-10
119407667	chr11:119407667:TTGCCCAGGCTGGAG:T	5.63613e-16	-4.79564e-10	-0.406038	1.96901e-06	-4.79564e-10	-0.484575
119407732	chr11:119407732:A:G	2.59982e-15	-4.79564e-10	1.12279	1.17183e-05	-4.79564e-10	1.29905
119408206	chr11:119408206:C:T	2.0604e-16	-4.79564e-10	-1.41233	7.34387e-07	-4.79564e-10	-1.47082
119408271	chr11:119408271:T:C	3.71781e-17	-2.27154	-0.853143	1.71049e-07	-2.28037	-0.647543
119408403	chr11:119408403:T:C	1.92688e-16	-4.79564e-10	-1.47934	7.09927e-07	-4.79564e-10	-1.5047
119408873	chr11:119408873:G:T	2.5027e-16	-4.79564e-10	-1.21787	8.80739e-07	-4.79564e-10	-1.2891
119409913	chr11:119409913:A:G	3.79384e-16	-4.79564e-10	-0.801857	1.67546e-06	-4.79564e-10	-0.646017
119410050	chr11:119410050:G:A	2.51848e-16	-4.79564e-10	-1.21158	8.84689e-07	-4.79564e-10	-1.28462
119410125	chr11:119410125:C:CTATACTGTTGGTCATAAGCAACA	1.39891e-15	-4.79564e-10	0.503043	7.1349e-06	-4.79564e-10	0.802893
119410687	chr11:119410687:T:C	1.93547e-17	-2.2717	-1.50577	7.40897e-08	-2.25367	-1.51092
119410992	chr11:119410992:T:C	3.0499e-16	-4.79564e-10	-1.02013	1.40654e-06	-4.79564e-10	-0.820976
119411175	chr11:119411175:T:A	2.59601e-17	-2.27	-1.21385	9.85039e-08	-2.25952	-1.22025
119411341	chr11:119411341:T:TC	3.11131e-17	-1.86761	-1.43517	3.84698e-07	-0.672733	-1.44467
119411376	chr11:119411376:T:C	3.26005e-17	-1.84364	-1.41244	4.12275e-07	-0.626427	-1.42174
119411553	chr11:119411553:C:T	2.15185e-16	-4.79564e-10	-1.36891	7.67531e-07	-4.79564e-10	-1.42668
119411916	chr11:119411916:T:C	2.44554e-16	-4.79564e-10	-1.24097	8.67135e-07	-4.79564e-10	-1.30467
119412353	chr11:119412353:G:A	1.90165e-16	-4.79564e-10	-1.49251	7.06522e-07	-4.79564e-10	-1.50951
119412370	chr11:119412370:C:T	8.67509e-17	-2.27736	-4.88941e-10	3.52675e-07	-2.20431	-4.88941e-10
119412923	chr11:119412923:A:G	1.61995e-16	-1.65284	-4.88941e-10	6.37106e-07	-1.61292	-4.88941e-10
119413321	chr11:119413321:CT:C	1.87394e-16	-4.79564e-10	-1.50719	7.05503e-07	-4.79564e-10	-1.51095
119413454	chr11:119413454:G:A	2.62641e-16	-4.79564e-10	-1.16962	9.17878e-07	-4.79564e-10	-1.2478
119413493	chr11:119413493:A:G	4.41435e-16	-4.79564e-10	-0.650375	1.9831e-06	-4.79564e-10	-0.477444
119413580	chr11:119413580:T:G	2.22349e-16	-4.79564e-10	-1.33616	7.77311e-07	-4.79564e-10	-1.41402
119414298	chr11:119414298:C:T	3.03083e-17	-2.15282	-1.17616	1.72026e-07	-1.8708	-1.05142
119414674	chr11:119414674:GTCTT:G	1.92849e-16	-4.79564e-10	-1.4785	7.10158e-07	-4.79564e-10	-1.50437
119415170	chr11:119415170:C:T	2.12494e-16	-4.79564e-10	-1.38149	7.66463e-07	-4.79564e-10	-1.42807
119415558	chr11:119415558:G:A	4.47625e-16	-0.636451	-4.88941e-10	2.31631e-06	-0.322128	-4.88941e-10
119415565	chr11:119415565:C:G	1.93294e-17	-2.27359	-1.50519	7.3854e-08	-2.25695	-1.51082
119415715	chr11:119415715:A:G	2.54397e-16	-4.79564e-10	-1.20151	8.96886e-07	-4.79564e-10	-1.27093
119416465	chr11:119416465:G:A	1.33314e-15	-4.79564e-10	0.454887	6.76085e-06	-4.79564e-10	0.749044
119416473	chr11:119416473:A:ATT	1.87315e-16	-4.79564e-10	-1.50761	7.07384e-07	-4.79564e-10	-1.50829
119416479	chr11:119416479:T:C	6.73684e-16	-4.79564e-10	-0.227644	2.28821e-06	-4.79564e-10	-0.334336
119416626	chr11:119416626:C:T	2.84025e-15	-4.79564e-10	1.21124	1.39987e-05	-4.79564e-10	1.47686
119416684	chr11:119416684:G:A	2.73615e-15	-4.79564e-10	1.1739	1.34049e-05	-4.79564e-10	1.43352
119416706	chr11:119416706:C:T	1.77495e-16	-1.56146	-4.88941e-10	7.98214e-07	-1.38748	-4.88941e-10
119416840	chr11:119416840:G:A	4.23262e-16	-4.79564e-10	-0.692415	1.35246e-06	-4.79564e-10	-0.860178
119417083	chr11:119417083:G:A	4.12083e-16	-4.79564e-10	-0.719182	1.84007e-06	-4.79564e-10	-0.552304
119417371	chr11:119417371:G:A	1.11391e-15	-4.79564e-10	0.275224	3.71316e-06	-4.79564e-10	0.149777
119417385	chr11:119417385:G:C	3.40511e-16	-4.79564e-10	-0.909959	1.15194e-06	-4.79564e-10	-1.02066
119417635	chr11:119417635:G:T	1.39891e-15	-4.79564e-10	0.503043	7.1349e-06	-4.79564e-10	0.802893
119417850	chr11:119417850:G:A	2.06527e-16	-4.79564e-10	-1.40997	7.48035e-07	-4.79564e-10	-1.45241
119417901	chr11:119417901:C:T	1.89563e-16	-4.79564e-10	-1.49568	7.15447e-07	-4.79564e-10	-1.49695
119417909	chr11:119417909:A:G	3.03272e-17	-2.28079	-1.04758	1.388e-07	-2.27154	-0.865286
119418404	chr11:119418404:C:T	2.42908e-16	-4.79564e-10	-1.24772	8.92129e-07	-4.79564e-10	-1.27625
119418425	chr11:119418425:C:T	6.60988e-16	-4.79564e-10	-0.24667	2.22832e-06	-4.79564e-10	-0.360856
119418934	chr11:119418934:G:C	1.86886e-16	-4.79564e-10	-1.50991	7.06995e-07	-4.79564e-10	-1.50884
119419133	chr11:119419133:C:T	2.32911e-16	-4.79564e-10	-1.28975	9.72487e-07	-4.79564e-10	-1.19
119419183	chr11:119419183:GAACA:G	1.32481e-16	-1.85396	-4.88941e-10	5.68516e-07	-1.72683	-4.88941e-10
119419292	chr11:119419292:G:T	8.23751e-16	-4.79564e-10	-0.026537	2.87793e-06	-4.79564e-10	-0.105035
119419620	chr11:119419620:G:A	2.92409e-15	-4.79564e-10	1.24033	9.10726e-06	-4.79564e-10	1.04697
119419628	chr11:119419628:T:C	7.47365e-16	-4.79564e-10	-0.123852	2.58576e-06	-4.79564e-10	-0.212085
119419659	chr11:119419659:C:T	1.91402e-17	-2.27873	-1.50988	7.32331e-08	-2.26774	-1.50847
119420693	chr11:119420693:T:C	1.98305e-17	-2.27793	-1.47526	8.08732e-08	-2.26226	-1.41471
119420770	chr11:119420770:G:A	4.49631e-17	-2.16155	-0.773012	2.76513e-07	-1.88195	-0.565652
119420949	chr11:119420949:G:A	2.06061e-16	-4.79564e-10	-1.41224	7.43569e-07	-4.79564e-10	-1.4584
119421604	chr11:119421604:T:C	1.91277e-17	-2.27856	-1.51071	7.33668e-08	-2.26714	-1.50725
119422002	chr11:119422002:T:C	5.19682e-17	-2.12354	-0.666232	3.33367e-07	-1.81705	-0.443572
119422687	chr11:119422687:G:A	1.95185e-17	-2.26462	-1.50442	7.4921e-08	-2.24247	-1.51095
119422731	chr11:119422731:A:G	2.40912e-17	-2.25566	-1.3029	8.56327e-08	-2.22745	-1.39234
119423315	chr11:119423315:G:A	1.94986e-16	-4.79564e-10	-1.46748	7.29054e-07	-4.79564e-10	-1.47811
119423389	chr11:119423389:G:A	3.42378e-16	-4.79564e-10	-0.90449	1.08213e-06	-4.79564e-10	-1.08317
119423432	chr11:119423432:C:T	2.02652e-16	-4.79564e-10	-1.42891	7.56369e-07	-4.79564e-10	-1.44133
119423580	chr11:119423580:A:G	2.41492e-17	-2.26492	-1.29124	8.52011e-08	-2.24117	-1.38368
119423616	chr11:119423616:G:T	6.16138e-16	-4.79564e-10	-0.316935	2.22781e-06	-4.79564e-10	-0.361085
119423761	chr11:119423761:C:T	5.74215e-16	-0.387402	-4.88941e-10	3.04434e-06	-0.0488203	-4.88941e-10
119423826	chr11:119423826:T:A	9.13871e-16	-4.79564e-10	0.0772837	3.05811e-06	-4.79564e-10	-0.044308
119423903	chr11:119423903:C:T	5.73651e-16	-4.79564e-10	-0.388384	1.75991e-06	-4.79564e-10	-0.596841
119424012	chr11:119424012:C:T	3.30141e-16	-4.79564e-10	-0.940887	1.12847e-06	-4.79564e-10	-1.04124
119424190	chr11:119424190:A:G	1.99107e-16	-4.79564e-10	-1.44657	7.42808e-07	-4.79564e-10	-1.45942
119424215	chr11:119424215:A:G	2.48695e-16	-4.79564e-10	-1.22418	1.0718e-06	-4.79564e-10	-1.09277
119424353	chr11:119424353:A:G	1.96368e-17	-2.25275	-1.51024	7.78046e-08	-2.21431	-1.50135
119424372	chr11:119424372:A:G	3.30794e-17	-1.85663	-1.38487	4.10881e-07	-0.653221	-1.39833
119424768	chr11:119424768:C:G	2.11418e-16	-4.79564e-10	-1.38657	7.60082e-07	-4.79564e-10	-1.43643
119424937	chr11:119424937:C:T	3.10126e-17	-1.99982	-1.30619	3.13829e-07	-0.973923	-1.34709
119425403	chr11:119425403:C:T	2.11078e-16	-4.79564e-10	-1.38818	7.62321e-07	-4.79564e-10	-1.43349
119425596	chr11:119425596:T:C	1.8705e-16	-4.79564e-10	-1.50903	7.25241e-07	-4.79564e-10	-1.48336
119425638	chr11:119425638:G:C	4.99167e-15	-4.79564e-10	1.77512	1.53738e-05	-4.79564e-10	1.57056
119425769	chr11:119425769:T:C	8.38256e-16	-4.79564e-10	-0.00908259	2.82434e-06	-4.79564e-10	-0.123831
119425810	chr11:119425810:A:G	1.91611e-17	-2.27928	-1.50824	7.41655e-08	-2.26872	-1.49484
119425888	chr11:119425888:T:C	1.94927e-17	-2.27543	-1.49493	7.5974e-08	-2.26056	-1.47891
119426114	chr11:119426114:C:T	2.21527e-16	-4.79564e-10	-1.33986	8.69673e-07	-4.79564e-10	-1.30174
119426538	chr11:119426538:G:A	8.66368e-17	-2.27868	-4.88941e-10	3.31077e-07	-2.26751	-4.88941e-10
119426904	chr11:119426904:A:G	2.00187e-17	-2.26144	-1.4823	7.61244e-08	-2.22765	-1.50984
119426939	chr11:119426939:G:T	1.91844e-16	-4.79564e-10	-1.48372	8.10473e-07	-4.79564e-10	-1.37224
119427000	chr11:119427000:A:C	7.51448e-16	-4.79564e-10	-0.118403	2.54474e-06	-4.79564e-10	-0.228075
119427001	chr11:119427001:G:A	2.04221e-17	-2.26404	-1.45975	7.62862e-08	-2.23221	-1.50316
119427024	chr11:119427024:CT:C	5.5191e-16	-4.79564e-10	-0.427021	1.92693e-06	-4.79564e-10	-0.506175
119427028	chr11:119427028:G:C	2.1226e-16	-4.79564e-10	-1.38259	7.6243e-07	-4.79564e-10	-1.43335
119427070	chr11:119427070:C:T	3.26159e-16	-4.79564e-10	-0.95302	1.11648e-06	-4.79564e-10	-1.05192
119427288	chr11:119427288:T:A	5.51961e-16	-4.79564e-10	-0.426928	1.92723e-06	-4.79564e-10	-0.506022
119427831	chr11:119427831:C:T	4.286e-16	-4.79564e-10	-0.679882	1.53979e-06	-4.79564e-10	-0.73046
119427937	chr11:119427937:G:A	1.92635e-16	-4.79564e-10	-1.47961	7.69675e-07	-4.79564e-10	-1.42389
119427965	chr11:119427965:C:T	2.31934e-16	-4.79564e-10	-1.29395	1.00275e-06	-4.79564e-10	-1.15936
119427977	chr11:119427977:C:T	1.93564e-16	-4.79564e-10	-1.4748	7.4837e-07	-4.79564e-10	-1.45196
119428661	chr11:119428661:G:A	1.97004e-17	-2.279	-1.48076	7.69604e-08	-2.26862	-1.45795
119428667	chr11:119428667:G:A	1.91164e-17	-2.27892	-1.51094	7.34469e-08	-2.26839	-1.50491
119428698	chr11:119428698:C:T	1.97357e-17	-2.27858	-1.47939	7.71881e-08	-2.2676	-1.45602
119428882	chr11:119428882:A:G	1.90976e-17	-2.27995	-1.51089	7.31766e-08	-2.27136	-1.50563
119429057	chr11:119429057:C:T	4.05208e-15	-4.79564e-10	1.56658	1.23382e-05	-4.79564e-10	1.35059
119429122	chr11:119429122:G:A	1.9636e-17	-2.27503	-1.48801	7.68609e-08	-2.26015	-1.46772
119429190	chr11:119429190:A:G	6.49598e-16	-4.79564e-10	-0.264053	2.16243e-06	-4.79564e-10	-0.390873
119429509	chr11:119429509:G:A	1.18528e-16	-0.815834	-1.14942	5.79265e-07	-0.501527	-1.20657
119429706	chr11:119429706:T:C	2.06579e-16	-4.79564e-10	-1.40972	8.30047e-07	-4.79564e-10	-1.34838
119429971	chr11:119429971:C:A	1.91763e-17	-2.28032	-1.50641	7.34304e-08	-2.27882	-1.49471
119429984	chr11:119429984:G:A	6.66086e-17	-2.26545	-0.276118	2.06905e-07	-2.26715	-0.470446
119430002	chr11:119430002:C:T	4.82172e-17	-2.26501	-0.599686	1.53626e-07	-2.2661	-0.769238
119430216	chr11:119430216:G:A	2.44843e-16	-4.79564e-10	-1.23979	8.55407e-07	-4.79564e-10	-1.31828
119430779	chr11:119430779:A:T	1.86712e-16	-4.79564e-10	-1.51084	7.14101e-07	-4.79564e-10	-1.49884
119430870	chr11:119430870:C:T	1.93513e-17	-2.27785	-1.49979	7.24311e-08	-2.28065	-1.50657
119430898	chr11:119430898:C:T	6.75563e-17	-2.26011	-0.267332	2.09381e-07	-2.2616	-0.464105
119431232	chr11:119431232:G:A	2.18691e-17	-2.28079	-1.37454	8.85266e-08	-2.27642	-1.31014
119431485	chr11:119431485:C:T	1.86867e-16	-4.79564e-10	-1.51001	7.22444e-07	-4.79564e-10	-1.48722
119431616	chr11:119431616:C:T	2.51906e-16	-4.79564e-10	-1.21135	8.4121e-07	-4.79564e-10	-1.33502
119431626	chr11:119431626:T:TA	2.05477e-16	-4.79564e-10	-1.41507	7.48971e-07	-4.79564e-10	-1.45116
119431803	chr11:119431803:A:G	8.64732e-17	-2.28057	-4.88941e-10	3.28977e-07	-2.27387	-4.88941e-10
119431940	chr11:119431940:AG:A	2.08375e-17	-2.21641	-1.48724	8.23763e-08	-2.16019	-1.49837
119432550	chr11:119432550:G:A	2.42596e-16	-4.79564e-10	-1.24901	8.17957e-07	-4.79564e-10	-1.36305
119432618	chr11:119432618:A:T	5.17464e-16	-4.79564e-10	-0.491466	1.83358e-06	-4.79564e-10	-0.555836
119433292	chr11:119433292:A:G	3.33783e-17	-2.27215	-0.960348	1.32254e-07	-2.28076	-0.90437
119433321	chr11:119433321:TGTGCATGTGTGTGTGTGCACGCGC:T	7.04418e-16	-4.79564e-10	-0.183034	2.11198e-06	-4.79564e-10	-0.414479
119433912	chr11:119433912:A:G	5.6238e-15	1.89436	-4.88941e-10	1.95775e-05	1.81228	-4.88941e-10
119434286	chr11:119434286:T:C	1.89557e-16	-4.79564e-10	-1.49572	7.48877e-07	-4.79564e-10	-1.45128
119434417	chr11:119434417:C:T	1.93785e-16	-4.79564e-10	-1.47366	7.78464e-07	-4.79564e-10	-1.41254
119434464	chr11:119434464:G:A	1.87854e-16	-4.79564e-10	-1.50474	7.07498e-07	-4.79564e-10	-1.50812
119434839	chr11:119434839:A:G	1.14405e-16	-2.00066	-4.88941e-10	4.50063e-07	-1.96047	-4.88941e-10
119434901	chr11:119434901:C:T	2.6218e-17	-1.99591	-1.47805	2.82481e-07	-0.973729	-1.45252
119434916	chr11:119434916:T:C	2.09242e-16	-4.79564e-10	-1.39692	8.54525e-07	-4.79564e-10	-1.31931
119435473	chr11:119435473:T:C	3.22757e-17	-2.11173	-1.15436	1.86348e-07	-1.77459	-1.06766
119435741	chr11:119435741:G:A	2.16937e-17	-2.18056	-1.48283	9.70805e-08	-2.06277	-1.43155
119435942	chr11:119435942:C:T	2.52287e-16	-4.79564e-10	-1.20984	1.16872e-06	-4.79564e-10	-1.00619
119436042	chr11:119436042:A:C	1.95502e-17	-2.28032	-1.4871	7.35474e-08	-2.2731	-1.49883
119436579	chr11:119436579:G:A	7.1176e-16	-4.79564e-10	-0.172665	2.51128e-06	-4.79564e-10	-0.241311
119436911	chr11:119436911:G:A	2.09378e-16	-4.79564e-10	-1.39626	8.5653e-07	-4.79564e-10	-1.31697
119437053	chr11:119437053:G:A	2.43057e-16	-4.79564e-10	-1.24711	1.11566e-06	-4.79564e-10	-1.05266
119437101	chr11:119437101:C:G	2.08899e-16	-4.79564e-10	-1.39855	8.54552e-07	-4.79564e-10	-1.31928
119437300	chr11:119437300:CCT:C	1.87133e-16	-4.79564e-10	-1.50859	7.06824e-07	-4.79564e-10	-1.50908
119437491	chr11:119437491:C:T	2.08695e-17	-2.2805	-1.42162	7.96519e-08	-2.27185	-1.42035
119438034	chr11:119438034:G:A	2.05484e-16	-4.79564e-10	-1.41504	7.47326e-07	-4.79564e-10	-1.45336
119438094	chr11:119438094:G:A	2.00953e-17	-2.27338	-1.46654	7.5663e-08	-2.25462	-1.48895
119438178	chr11:119438178:T:C	2.13374e-16	-4.79564e-10	-1.37736	8.80761e-07	-4.79564e-10	-1.28907
119438196	chr11:119438196:A:G	2.32871e-16	-4.79564e-10	-1.28992	9.96784e-07	-4.79564e-10	-1.16533
119438290	chr11:119438290:T:A	2.39117e-17	-2.27975	-1.28629	9.11704e-08	-2.27866	-1.27847
119438431	chr11:119438431:A:G	7.82618e-16	-4.79564e-10	-0.0777611	2.30241e-06	-4.79564e-10	-0.328149
119438583	chr11:119438583:A:T	2.15169e-16	-4.79564e-10	-1.36898	8.90313e-07	-4.79564e-10	-1.27829
119438633	chr11:119438633:C:T	3.43768e-16	0.509557	-1.41	9.69005e-07	0.135421	-1.32901
119438720	chr11:119438720:C:T	2.15862e-16	-4.79564e-10	-1.36577	8.93872e-07	-4.79564e-10	-1.2743
119438954	chr11:119438954:C:T	3.70697e-17	-1.93761	-1.19	4.15297e-07	-0.819699	-1.22117
119439235	chr11:119439235:C:T	2.7561e-17	-2.17175	-1.25226	1.60417e-07	-1.89445	-1.09763
119439335	chr11:119439335:A:T	2.10838e-16	-4.79564e-10	-1.38931	8.66875e-07	-4.79564e-10	-1.30497
119439371	chr11:119439371:C:G	1.95032e-16	-4.79564e-10	-1.46724	7.37176e-07	-4.79564e-10	-1.46703
119439441	chr11:119439441:T:C	2.10153e-16	-4.79564e-10	-1.39257	8.63705e-07	-4.79564e-10	-1.30863
119439669	chr11:119439669:A:G	7.881e-17	-1.81933	-0.554041	9.78646e-07	-0.592262	-0.591428
119439680	chr11:119439680:C:T	2.07704e-16	-4.79564e-10	-1.40429	8.50608e-07	-4.79564e-10	-1.32391
119439848	chr11:119439848:T:C	2.10357e-16	-4.79564e-10	-1.3916	8.64833e-07	-4.79564e-10	-1.30732
119440153	chr11:119440153:T:C	2.10017e-16	-4.79564e-10	-1.39322	8.62955e-07	-4.79564e-10	-1.3095
119440396	chr11:119440396:A:C	1.98768e-16	-4.79564e-10	-1.44827	7.27854e-07	-4.79564e-10	-1.47976
119440453	chr11:119440453:G:A	2.74061e-16	-4.79564e-10	-1.12705	9.65548e-07	-4.79564e-10	-1.19716
119440767	chr11:119440767:T:C	3.53455e-17	-1.87796	-1.29728	4.56189e-07	-0.730616	-1.21634
119440771	chr11:119440771:A:T	4.11459e-17	-2.09118	-0.932105	2.45285e-07	-1.75964	-0.8078
119440838	chr11:119440838:A:G	2.1222e-16	-4.79564e-10	-1.38278	8.7468e-07	-4.79564e-10	-1.296
119441070	chr11:119441070:TA:T	2.00625e-16	-4.79564e-10	-1.43897	8.11307e-07	-4.79564e-10	-1.37121
119441074	chr11:119441074:G:C	3.65984e-17	-1.80486	-1.33554	4.96748e-07	-0.597266	-1.26451
119441223	chr11:119441223:T:A	2.86624e-17	-2.15091	-1.23391	1.70799e-07	-1.85567	-1.0737
119441280	chr11:119441280:T:C	1.87397e-16	-4.79564e-10	-1.50718	7.06701e-07	-4.79564e-10	-1.50925
119441304	chr11:119441304:G:A	2.68397e-17	-2.07743	-1.37309	1.50025e-07	-1.73894	-1.32012
119441441	chr11:119441441:A:G	3.21784e-16	-4.79564e-10	-0.966524	1.05024e-06	-4.79564e-10	-1.11308
119441639	chr11:119441639:G:A	2.83466e-16	-4.79564e-10	-1.09331	1.27783e-06	-4.79564e-10	-0.916942
119441719	chr11:119441719:A:G	2.09812e-16	-4.79564e-10	-1.39419	8.61847e-07	-4.79564e-10	-1.31078
119441797	chr11:119441797:G:A	4.21744e-17	-2.10256	-0.896032	2.76122e-07	-1.77108	-0.677941
119441862	chr11:119441862:G:C	2.12319e-16	-4.79564e-10	-1.38232	8.753e-07	-4.79564e-10	-1.29529
119442026	chr11:119442026:A:G	2.11031e-16	-4.79564e-10	-1.3884	8.68588e-07	-4.79564e-10	-1.30299
119442040	chr11:119442040:G:C	2.40411e-17	-2.2795	-1.28114	9.89969e-08	-2.26642	-1.20835
119442108	chr11:119442108:C:T	8.64565e-17	-2.28076	-4.88941e-10	3.28355e-07	-2.27577	-4.88941e-10
119442129	chr11:119442129:G:A	1.16451e-16	-1.98293	-4.88941e-10	4.37121e-07	-1.98965	-4.88941e-10
119442141	chr11:119442141:C:T	2.42316e-17	-2.2794	-1.27335	9.2354e-08	-2.279	-1.26523
119442232	chr11:119442232:A:G	2.11699e-16	-4.79564e-10	-1.38524	8.71823e-07	-4.79564e-10	-1.29927
119442511	chr11:119442511:C:T	2.47109e-17	-2.27475	-1.25841	9.37651e-08	-2.28079	-1.24827
119442934	chr11:119442934:C:T	7.13762e-16	-4.79564e-10	-0.169856	2.51755e-06	-4.79564e-10	-0.238818
119443035	chr11:119443035:TTTTC:T	5.43954e-16	-0.441541	-4.88941e-10	3.16134e-06	-0.0111104	-4.88941e-10
119443219	chr11:119443219:A:G	2.85287e-17	-1.96763	-1.42187	3.18192e-07	-0.812239	-1.49497
119443586	chr11:119443586:C:G	2.70796e-16	-4.79564e-10	-1.13904	1.13995e-06	-4.79564e-10	-1.03112
119443789	chr11:119443789:C:G	2.00815e-17	-2.28055	-1.46005	7.44099e-08	-2.27803	-1.48224
119444055	chr11:119444055:G:A	3.88298e-17	-2.12204	-0.959178	2.48712e-07	-1.80377	-0.749797
119444606	chr11:119444606:G:A	2.41912e-17	-2.27539	-1.27903	9.16897e-08	-2.28075	-1.2707
119444706	chr11:119444706:C:T	1.91527e-16	-4.79564e-10	-1.48537	7.21316e-07	-4.79564e-10	-1.48878
119444707	chr11:119444707:G:A	2.11494e-17	-2.27974	-1.40905	8.01585e-08	-2.27872	-1.40714
119444768	chr11:119444768:C:T	3.37671e-16	-4.79564e-10	-0.918334	1.16224e-06	-4.79564e-10	-1.01176
119444953	chr11:119444953:T:C	2.0313e-16	-4.79564e-10	-1.42656	8.24173e-07	-4.79564e-10	-1.35548
119445063	chr11:119445063:A:G	2.0839e-16	-4.79564e-10	-1.40099	7.53487e-07	-4.79564e-10	-1.44515
119445079	chr11:119445079:T:C	4.1386e-17	-2.09858	-0.918883	2.71411e-07	-1.76383	-0.702394
119445251	chr11:119445251:T:C	7.77624e-16	-4.79564e-10	-0.0841623	2.60383e-06	-4.79564e-10	-0.20512
119445253	chr11:119445253:G:A	2.42228e-16	-4.79564e-10	-1.25052	1.10783e-06	-4.79564e-10	-1.0597
119445311	chr11:119445311:T:C	2.39279e-16	-4.79564e-10	-1.26278	8.38096e-07	-4.79564e-10	-1.33873
119445540	chr11:119445540:C:T	2.09343e-16	-4.79564e-10	-1.39643	7.33229e-07	-4.79564e-10	-1.4724
119445602	chr11:119445602:A:G	1.99452e-16	-4.79564e-10	-1.44483	8.04448e-07	-4.79564e-10	-1.3797
119445703	chr11:119445703:G:T	2.00957e-16	-4.79564e-10	-1.43731	8.12788e-07	-4.79564e-10	-1.36939
119445904	chr11:119445904:T:C	4.29442e-17	-2.08551	-0.894996	2.8557e-07	-1.74245	-0.672922
119445939	chr11:119445939:C:T	2.05639e-16	-4.79564e-10	-1.41428	8.38241e-07	-4.79564e-10	-1.33855
119445949	chr11:119445949:T:G	4.53235e-17	-2.07793	-0.848646	3.01722e-07	-1.73319	-0.627162
119446498	chr11:119446498:G:A	2.96372e-17	-2.13774	-1.21364	1.79268e-07	-1.83379	-1.04719
119446599	chr11:119446599:T:C	2.01582e-16	-4.79564e-10	-1.43421	7.34945e-07	-4.79564e-10	-1.47007
119446770	chr11:119446770:CT:C	3.37211e-16	-4.79564e-10	-0.919698	1.16074e-06	-4.79564e-10	-1.01304
119446905	chr11:119446905:G:A	3.28395e-16	-4.79564e-10	-0.94619	1.67919e-06	-4.79564e-10	-0.643795
119447596	chr11:119447596:A:G	6.71844e-17	-1.67261	-0.860356	1.01895e-06	-0.299679	-0.84365
119448287	chr11:119448287:C:T	2.89876e-16	-4.79564e-10	-1.07095	1.31121e-06	-4.79564e-10	-0.891154
119448820	chr11:119448820:G:A	2.32889e-16	-4.79564e-10	-1.28984	9.77264e-07	-4.79564e-10	-1.1851
119448991	chr11:119448991:C:A	1.9862e-17	-2.27595	-1.47565	7.37485e-08	-2.2808	-1.4884
119449065	chr11:119449065:C:G	2.75229e-16	-4.79564e-10	-1.1228	9.69306e-07	-4.79564e-10	-1.19328
119449066	chr11:119449066:C:T	7.12187e-16	-4.79564e-10	-0.172066	2.51216e-06	-4.79564e-10	-0.240962
119449101	chr11:119449101:T:C	1.98226e-17	-2.27134	-1.48225	7.34241e-08	-2.27991	-1.49369
119449409	chr11:119449409:G:T	3.22782e-16	-4.79564e-10	-0.963427	1.11573e-06	-4.79564e-10	-1.05259
119449734	chr11:119449734:A:G	3.08082e-17	-1.9009	-1.41172	3.74372e-07	-0.737581	-1.40703
119450151	chr11:119450151:C:T	2.29835e-16	-4.79564e-10	-1.30305	1.04093e-06	-4.79564e-10	-1.12199
119450169	chr11:119450169:G:A	2.03711e-17	-2.22857	-1.49772	7.7631e-08	-2.21101	-1.50688
119451214	chr11:119451214:G:A	5.64127e-16	-4.79564e-10	-0.405127	2.22322e-06	-4.79564e-10	-0.363149
119451341	chr11:119451341:A:G	3.72226e-17	-1.90048	-1.22301	4.36057e-07	-0.749025	-1.24306
119451402	chr11:119451402:G:A	1.90737e-16	-4.79564e-10	-1.48951	7.28936e-07	-4.79564e-10	-1.47827
119451487	chr11:119451487:C:T	2.03051e-16	-4.79564e-10	-1.42695	8.28641e-07	-4.79564e-10	-1.35007
119451491	chr11:119451491:G:A	6.00724e-16	-4.79564e-10	-0.342271	2.44543e-06	-4.79564e-10	-0.267884
119451604	chr11:119451604:A:G	5.73823e-16	-4.79564e-10	-0.388085	2.33258e-06	-4.79564e-10	-0.315131
119451718	chr11:119451718:T:C	6.13184e-16	-4.79564e-10	-0.321741	2.49722e-06	-4.79564e-10	-0.246927
119451937	chr11:119451937:T:C	6.25478e-16	-4.79564e-10	-0.30189	2.5489e-06	-4.79564e-10	-0.226443
119452050	chr11:119452050:T:C	6.21009e-16	-4.79564e-10	-0.309061	2.53048e-06	-4.79564e-10	-0.233697
119452059	chr11:119452059:G:A	2.13862e-16	-4.79564e-10	-1.37507	9.70158e-07	-4.79564e-10	-1.1924
119452694	chr11:119452694:A:G	1.04615e-16	-2.09012	-4.88941e-10	3.40509e-07	-2.23942	-4.88941e-10
119452859	chr11:119452859:T:C	2.22336e-16	-4.79564e-10	-1.33622	7.61395e-07	-4.79564e-10	-1.43471
119453085	chr11:119453085:A:G	6.04143e-16	-4.79564e-10	-0.336595	2.45573e-06	-4.79564e-10	-0.263682
119453558	chr11:119453558:A:G	2.2855e-16	-1.30865	-4.88941e-10	6.71432e-07	-1.56045	-4.88941e-10
119453588	chr11:119453588:T:C	3.24802e-16	-4.79564e-10	-0.95719	1.12276e-06	-4.79564e-10	-1.04632
119453846	chr11:119453846:G:A	8.68235e-16	-4.79564e-10	0.0260561	3.59071e-06	-4.79564e-10	0.116245
119454121	chr11:119454121:C:A	8.82919e-17	-2.25976	-4.88941e-10	3.40047e-07	-2.24078	-4.88941e-10
119454213	chr11:119454213:G:A	2.34843e-16	-4.79564e-10	-1.28149	1.00487e-06	-4.79564e-10	-1.15725
119454725	chr11:119454725:CAT:C	2.50956e-16	-4.79564e-10	-1.21513	8.34613e-07	-4.79564e-10	-1.34289
119454928	chr11:119454928:A:C	1.96596e-16	-4.79564e-10	-1.45925	7.94255e-07	-4.79564e-10	-1.39246
119455128	chr11:119455128:A:G	2.47708e-16	-4.79564e-10	-1.22815	1.06808e-06	-4.79564e-10	-1.09624
119455267	chr11:119455267:G:A	6.52751e-16	-4.79564e-10	-0.25921	2.24976e-06	-4.79564e-10	-0.351283
119455400	chr11:119455400:A:G	6.48169e-16	-4.79564e-10	-0.266255	2.65123e-06	-4.79564e-10	-0.187083
119455561	chr11:119455561:C:T	7.0213e-16	-4.79564e-10	-0.186288	2.88667e-06	-4.79564e-10	-0.102
119455611	chr11:119455611:T:C	1.91771e-16	-4.79564e-10	-1.4841	7.54316e-07	-4.79564e-10	-1.44405
119455920	chr11:119455920:C:T	2.07692e-17	-2.27846	-1.42847	7.65093e-08	-2.28053	-1.45192
119456016	chr11:119456016:G:A	3.2919e-17	-2.131	-1.11535	1.83468e-07	-1.81935	-1.03847
119456207	chr11:119456207:T:C	7.02156e-16	-4.79564e-10	-0.186251	2.8858e-06	-4.79564e-10	-0.102303
119456350	chr11:119456350:C:T	2.39175e-16	-4.79564e-10	-1.26321	1.02312e-06	-4.79564e-10	-1.13925
119456424	chr11:119456424:T:C	6.56302e-16	-4.79564e-10	-0.253784	2.69241e-06	-4.79564e-10	-0.171667
119456981	chr11:119456981:A:G	4.43934e-17	-1.55449	-1.39282	1.14312e-07	-1.88667	-1.44426
119457294	chr11:119457294:A:G	5.63629e-16	-4.79564e-10	-0.40601	1.88284e-06	-4.79564e-10	-0.529322
119457365	chr11:119457365:T:C	6.88891e-16	-4.79564e-10	-0.205323	2.82849e-06	-4.79564e-10	-0.122361
119457460	chr11:119457460:A:G	6.92383e-16	-4.79564e-10	-0.200266	2.84639e-06	-4.79564e-10	-0.116053
119457514	chr11:119457514:T:G	7.53707e-16	-4.79564e-10	-0.115402	3.10556e-06	-4.79564e-10	-0.0289122
119457782	chr11:119457782:G:A	1.92539e-16	-4.79564e-10	-1.48011	7.12637e-07	-4.79564e-10	-1.50089
119457783	chr11:119457783:G:C	6.96427e-16	-4.79564e-10	-0.194442	2.86222e-06	-4.79564e-10	-0.110506
119457891	chr11:119457891:G:A	6.88881e-16	-4.79564e-10	-0.205337	2.82716e-06	-4.79564e-10	-0.122832
119458349	chr11:119458349:A:G	1.22311e-16	-1.93384	-4.88941e-10	4.02293e-07	-2.07268	-4.88941e-10
119458482	chr11:119458482:C:A	6.88184e-16	-4.79564e-10	-0.20635	2.82934e-06	-4.79564e-10	-0.12206
119458890	chr11:119458890:G:T	7.16327e-16	-4.79564e-10	-0.166269	2.94915e-06	-4.79564e-10	-0.0805863
119459229	chr11:119459229:A:T	1.10878e-15	-4.79564e-10	0.270605	3.16192e-06	-4.79564e-10	-0.010927
119459360	chr11:119459360:A:T	3.02017e-16	-4.79564e-10	-1.02992	9.75508e-07	-4.79564e-10	-1.1869
119459417	chr11:119459417:G:A	6.77283e-16	-4.79564e-10	-0.222316	2.78152e-06	-4.79564e-10	-0.139107
119459496	chr11:119459496:G:A	2.644e-16	-4.79564e-10	-1.16294	1.18459e-06	-4.79564e-10	-0.992711
119459835	chr11:119459835:G:T	5.72418e-16	-4.79564e-10	-0.390536	2.31907e-06	-4.79564e-10	-0.320939
119459877	chr11:119459877:A:T	2.97203e-17	-2.06344	-1.28514	2.75135e-07	-1.0364	-1.4162
119459878	chr11:119459878:G:GAA	6.54301e-16	-4.79564e-10	-0.256839	2.68481e-06	-4.79564e-10	-0.174494
119459881	chr11:119459881:GGA:G	6.51759e-16	-4.79564e-10	-0.260731	2.67468e-06	-4.79564e-10	-0.178274
119460315	chr11:119460315:G:A	7.03732e-16	-4.79564e-10	-0.184008	2.89081e-06	-4.79564e-10	-0.100567
119460429	chr11:119460429:T:C	5.30543e-16	-4.79564e-10	-0.466505	2.22767e-06	-4.79564e-10	-0.361147
119460543	chr11:119460543:G:C	2.72324e-17	-2.27277	-1.16323	1.15303e-07	-2.28075	-1.04155
119460634	chr11:119460634:G:T	1.97114e-16	-4.79564e-10	-1.45662	7.41055e-07	-4.79564e-10	-1.46179
119460789	chr11:119460789:C:T	2.05309e-17	-2.27787	-1.44061	7.57027e-08	-2.28069	-1.46236
119461110	chr11:119461110:A:G	4.64483e-16	-4.79564e-10	-0.599482	1.54748e-06	-4.79564e-10	-0.72548
119461126	chr11:119461126:C:T	7.00171e-16	-4.79564e-10	-0.189081	2.88154e-06	-4.79564e-10	-0.10378
119461403	chr11:119461403:A:G	6.86895e-16	-4.79564e-10	-0.208225	2.82629e-06	-4.79564e-10	-0.123142
119461760	chr11:119461760:A:G	6.78301e-16	-4.79564e-10	-0.220815	2.74952e-06	-4.79564e-10	-0.150679
119461886	chr11:119461886:T:G	6.77611e-16	-4.79564e-10	-0.221832	2.78816e-06	-4.79564e-10	-0.136722
119462075	chr11:119462075:G:A	1.39842e-15	-4.79564e-10	0.502694	5.11304e-06	-4.79564e-10	0.46969
119462268	chr11:119462268:G:T	1.93576e-16	-4.79564e-10	-1.47474	7.36265e-07	-4.79564e-10	-1.46827
119462310	chr11:119462310:C:T	2.32008e-16	-4.79564e-10	-1.29363	8.40546e-07	-4.79564e-10	-1.33581
119462530	chr11:119462530:C:A	1.02711e-15	-4.79564e-10	0.194094	2.95473e-06	-4.79564e-10	-0.0786973
119462724	chr11:119462724:G:A	4.90137e-16	-4.79564e-10	-0.545722	1.66465e-06	-4.79564e-10	-0.65249
119462851	chr11:119462851:C:G	1.90203e-16	-4.79564e-10	-1.49232	7.07763e-07	-4.79564e-10	-1.50775
119463490	chr11:119463490:C:T	6.0642e-16	-4.79564e-10	-0.332833	2.67683e-06	-4.79564e-10	-0.17747
119463697	chr11:119463697:G:A	6.57524e-16	-4.79564e-10	-0.251924	2.25403e-06	-4.79564e-10	-0.349387
119463917	chr11:119463917:C:T	2.45814e-17	-2.08987	-1.44855	9.08754e-08	-2.07928	-1.48109
119463938	chr11:119463938:G:C	1.0517e-16	-2.08483	-4.88941e-10	4.70773e-07	-1.91548	-4.88941e-10
119463947	chr11:119463947:T:C	8.12143e-16	-4.79564e-10	-0.0407289	3.53029e-06	-4.79564e-10	0.0992755
119465204	chr11:119465204:G:T	2.45922e-17	-2.07394	-1.46404	9.14856e-08	-2.06242	-1.49126
119465365	chr11:119465365:A:T	9.24109e-17	-2.21416	-4.88941e-10	3.30336e-07	-2.26975	-4.88941e-10
119465572	chr11:119465572:T:G	2.41547e-16	-1.25334	-4.88941e-10	7.86251e-07	-1.40258	-4.88941e-10
119465860	chr11:119465860:T:C	3.81888e-16	-4.79564e-10	-0.795278	1.82534e-06	-4.79564e-10	-0.560336
119465997	chr11:119465997:A:G	1.69401e-15	-4.79564e-10	0.69445	6.93324e-06	-4.79564e-10	0.774222
119466398	chr11:119466398:T:C	2.33881e-17	-2.11617	-1.47201	8.71465e-08	-2.10584	-1.49643
119466488	chr11:119466488:A:G	3.16291e-17	-1.93431	-1.35202	1.18555e-07	-1.95897	-1.33551
119466530	chr11:119466530:C:T	2.82105e-17	-2.14107	-1.25964	1.02763e-07	-2.1335	-1.30394
119466670	chr11:119466670:T:C	2.32374e-17	-2.11155	-1.48309	8.70062e-08	-2.10102	-1.50286
119466740	chr11:119466740:G:A	2.16901e-15	-4.79564e-10	0.94162	6.85606e-06	-4.79564e-10	0.763029
119466752	chr11:119466752:CAT:C	2.0007e-16	-4.79564e-10	-1.44174	8.42919e-07	-4.79564e-10	-1.33299
119466793	chr11:119466793:A:G	8.02728e-17	-1.53723	-0.81774	6.59227e-07	-0.863858	-0.714934
119466840	chr11:119466840:T:C	1.93001e-15	-4.79564e-10	0.824873	7.93016e-06	-4.79564e-10	0.908568
119466866	chr11:119466866:T:A	3.15027e-16	-4.79564e-10	-0.987746	1.58913e-06	-4.79564e-10	-0.698918
119466932	chr11:119466932:C:T	2.02098e-15	-4.79564e-10	0.870934	8.29715e-06	-4.79564e-10	0.953807
119467375	chr11:119467375:T:C	4.75138e-16	-4.79564e-10	-0.576801	1.44465e-06	-4.79564e-10	-0.794239
119467534	chr11:119467534:C:T	2.88932e-17	-2.12997	-1.24682	1.04927e-07	-2.12266	-1.29394
119467651	chr11:119467651:C:A	1.86941e-16	-4.79564e-10	-1.50961	7.06846e-07	-4.79564e-10	-1.50905
119467837	chr11:119467837:G:C	6.05605e-16	-4.79564e-10	-0.334177	1.89907e-06	-4.79564e-10	-0.520742
119467971	chr11:119467971:A:G	1.88229e-16	-4.79564e-10	-1.50275	7.05521e-07	-4.79564e-10	-1.51092
119468002	chr11:119468002:C:T	2.06345e-15	-4.79564e-10	0.891731	8.47392e-06	-4.79564e-10	0.974888
119468066	chr11:119468066:T:G	1.98475e-15	-4.79564e-10	0.852843	8.14207e-06	-4.79564e-10	0.93494
119468294	chr11:119468294:T:A	2.0053e-15	-4.79564e-10	0.863141	8.22888e-06	-4.79564e-10	0.945545
119468570	chr11:119468570:G:A	2.11305e-16	-4.79564e-10	-1.3871	7.47918e-07	-4.79564e-10	-1.45257
119468699	chr11:119468699:C:T	6.45603e-16	-4.79564e-10	-0.270221	1.98423e-06	-4.79564e-10	-0.476876
119468803	chr11:119468803:T:G	1.98296e-15	-4.79564e-10	0.851942	8.13604e-06	-4.79564e-10	0.934199
119468859	chr11:119468859:T:C	4.66106e-16	-4.79564e-10	-0.595992	1.42079e-06	-4.79564e-10	-0.810893
119468997	chr11:119468997:G:A	6.73937e-16	-4.79564e-10	-0.227269	2.09892e-06	-4.79564e-10	-0.420684
119469278	chr11:119469278:G:T	1.97419e-15	-4.79564e-10	0.847507	8.08072e-06	-4.79564e-10	0.927377
119470204	chr11:119470204:G:T	2.51988e-15	-4.79564e-10	1.09156	7.90779e-06	-4.79564e-10	0.905744
119470286	chr11:119470286:A:T	2.34614e-16	-4.79564e-10	-1.28247	7.85527e-07	-4.79564e-10	-1.40351
119470293	chr11:119470293:A:G	6.1334e-16	-4.79564e-10	-0.321486	1.92948e-06	-4.79564e-10	-0.504855
119470327	chr11:119470327:C:T	5.82233e-17	-1.92757	-0.748551	2.40258e-07	-1.96031	-0.627843
119470364	chr11:119470364:G:A	5.54093e-17	-1.94516	-0.780494	2.28427e-07	-1.97767	-0.660973
119470434	chr11:119470434:C:T	1.41486e-16	-1.44843	-0.339773	1.22783e-06	-0.755911	-0.200944
119470670	chr11:119470670:C:T	2.88222e-16	-4.79564e-10	-1.07668	9.62508e-07	-4.79564e-10	-1.20032
119470904	chr11:119470904:ACAGT:A	1.49926e-16	-1.73026	-4.88941e-10	6.10381e-07	-1.65578	-4.88941e-10
119470908	chr11:119470908:T:A	2.15314e-16	-4.79564e-10	-1.36831	7.58179e-07	-4.79564e-10	-1.43894
119471009	chr11:119471009:C:T	1.826e-16	-1.53311	-4.88941e-10	7.93875e-07	-1.39293	-4.88941e-10
119471343	chr11:119471343:T:TA	2.58864e-16	-4.79564e-10	-1.1841	1.01088e-06	-4.79564e-10	-1.15129
119471404	chr11:119471404:A:C	9.3208e-17	-2.21808	0.012503	4.89897e-07	-1.50633	-0.369331
119471415	chr11:119471415:C:T	2.71421e-16	-4.79564e-10	-1.13673	1.30944e-06	-4.79564e-10	-0.892502
119471432	chr11:119471432:T:C	3.90352e-17	-2.20102	-0.874919	1.16485e-07	-2.19887	-1.11324
119471751	chr11:119471751:G:A	2.13387e-16	-4.79564e-10	-1.3773	7.37806e-07	-4.79564e-10	-1.46618
119471967	chr11:119471967:G:A	2.99815e-17	-2.20334	-1.13648	9.57207e-08	-2.20021	-1.30822
119472174	chr11:119472174:A:G	2.79781e-16	-4.79564e-10	-1.1064	1.35975e-06	-4.79564e-10	-0.854804
119472557	chr11:119472557:G:A	1.96724e-16	-4.79564e-10	-1.4586	8.17516e-07	-4.79564e-10	-1.36359
119472618	chr11:119472618:A:G	4.15541e-17	-1.70789	-1.30552	3.34235e-07	-1.08931	-1.16871
119472869	chr11:119472869:G:A	3.69436e-17	-2.12452	-1.00649	2.69094e-07	-1.29502	-1.17978
119472988	chr11:119472988:G:A	1.91141e-16	-4.79564e-10	-1.48739	7.21835e-07	-4.79564e-10	-1.48806
119473025	chr11:119473025:G:A	5.70033e-16	-4.79564e-10	-0.394712	1.94844e-06	-4.79564e-10	-0.495076
119473588	chr11:119473588:G:A	1.94993e-16	-4.79564e-10	-1.46744	7.35504e-07	-4.79564e-10	-1.4693
119473589	chr11:119473589:C:T	1.92295e-16	-4.79564e-10	-1.48138	7.25554e-07	-4.79564e-10	-1.48292
119473696	chr11:119473696:T:C	5.57695e-17	-1.79769	-0.921486	3.00984e-07	-1.17374	-1.18906
119473857	chr11:119473857:A:G	3.30269e-17	-2.28002	-0.96306	1.37638e-07	-2.27477	-0.870462
119474108	chr11:119474108:T:C	3.13369e-16	-4.79564e-10	-0.993023	9.4582e-07	-4.79564e-10	-1.21781
119474733	chr11:119474733:C:T	4.51222e-16	-4.79564e-10	-0.628446	1.44155e-06	-4.79564e-10	-0.796388
119474940	chr11:119474940:C:T	2.89783e-15	-4.79564e-10	1.23131	9.2672e-06	-4.79564e-10	1.06438
119475268	chr11:119475268:C:T	3.32637e-17	-1.72513	-1.51081	2.52075e-07	-1.05297	-1.48716
119475592	chr11:119475592:C:T	5.43586e-16	-2.24374	1.80152	2.51823e-06	-2.23303	1.99448
119475818	chr11:119475818:C:T	2.87341e-16	-4.79564e-10	-1.07973	9.65899e-07	-4.79564e-10	-1.1968
119475982	chr11:119475982:T:C	2.38827e-16	-4.79564e-10	-1.26466	1.10329e-06	-4.79564e-10	-1.06381
119476026	chr11:119476026:G:A	5.25829e-17	-1.61943	-1.15858	3.67436e-07	-0.888601	-1.27471
119476210	chr11:119476210:T:C	2.47069e-16	-4.79564e-10	-1.23074	8.331e-07	-4.79564e-10	-1.34471
119476584	chr11:119476584:T:C	1.11965e-16	-2.02222	-4.88941e-10	4.06302e-07	-2.06276	-4.88941e-10
119477004	chr11:119477004:C:T	3.1262e-17	-1.81223	-1.48577	2.12081e-07	-1.22008	-1.49281
119478305	chr11:119478305:G:A	2.4783e-17	-2.14054	-1.38971	8.99533e-08	-2.12651	-1.44406
119478351	chr11:119478351:T:C	9.15126e-16	-4.79564e-10	0.0786565	2.81365e-06	-4.79564e-10	-0.127621
119478387	chr11:119478387:A:G	1.86761e-16	-4.79564e-10	-1.51058	7.06558e-07	-4.79564e-10	-1.50945
119478669	chr11:119478669:CAAGT:C	4.62734e-17	-1.76421	-1.14163	3.04949e-07	-1.11004	-1.23968
119478815	chr11:119478815:G:A	5.74109e-17	-1.70748	-0.982688	3.76261e-07	-1.01642	-1.12316
119478820	chr11:119478820:G:A	5.62454e-17	-1.67964	-1.03105	3.75e-07	-0.979412	-1.16352
119479222	chr11:119479222:C:T	3.17812e-17	-1.77453	-1.507	2.30621e-07	-1.12518	-1.5039
119479306	chr11:119479306:T:G	2.30792e-16	-1.29889	-4.88941e-10	7.5362e-07	-1.44497	-4.88941e-10
119479619	chr11:119479619:T:C	1.86713e-16	-4.79564e-10	-1.51083	7.0555e-07	-4.79564e-10	-1.51088
119479867	chr11:119479867:G:A	1.86706e-16	-4.79564e-10	-1.51087	7.05573e-07	-4.79564e-10	-1.51085
119480082	chr11:119480082:G:A	2.5326e-17	-2.16561	-1.34297	9.08668e-08	-2.15366	-1.40681
119480147	chr11:119480147:C:T	4.13561e-17	-2.16757	-0.850612	1.42424e-07	-2.20101	-0.91004
119480178	chr11:119480178:TCTC:T	8.63854e-16	-4.79564e-10	0.020998	2.65777e-06	-4.79564e-10	-0.184618
119480509	chr11:119480509:A:G	4.66151e-17	-1.57809	-1.32039	3.38101e-07	-0.830606	-1.41591
119480613	chr11:119480613:A:G	5.21861e-17	-1.60367	-1.18192	4.23918e-07	-0.940045	-1.08028
119480618	chr11:119480618:A:G	5.16117e-17	-1.56762	-1.22904	4.30405e-07	-0.875903	-1.12923
119480767	chr11:119480767:C:A	4.6878e-16	-4.79564e-10	-0.590272	1.45056e-06	-4.79564e-10	-0.790155
119480925	chr11:119480925:G:A	5.88987e-17	-1.45738	-1.20721	5.2675e-07	-0.710595	-1.09254
119480952	chr11:119480952:T:C	1.90525e-16	-4.79564e-10	-1.49062	7.0898e-07	-4.79564e-10	-1.50603
119480979	chr11:119480979:C:G	1.7783e-15	-4.79564e-10	0.743006	4.80706e-06	-4.79564e-10	0.40798
119481151	chr11:119481151:T:C	1.30854e-15	-4.79564e-10	0.436264	3.6282e-06	-4.79564e-10	0.126631
119481293	chr11:119481293:A:G	8.6119e-16	-4.79564e-10	0.0179096	2.66946e-06	-4.79564e-10	-0.180228
119481657	chr11:119481657:T:C	1.92874e-16	-4.79564e-10	-1.47837	7.11539e-07	-4.79564e-10	-1.50243
119482013	chr11:119482013:C:T	1.27278e-15	-4.79564e-10	0.408552	3.53358e-06	-4.79564e-10	0.100206
119482179	chr11:119482179:T:C	5.23874e-17	-1.61639	-1.16535	4.39083e-07	-0.933788	-1.05138
119482287	chr11:119482287:C:T	2.12812e-16	-4.79564e-10	-1.38	8.01939e-07	-4.79564e-10	-1.38283
119482677	chr11:119482677:T:C	3.17615e-17	-1.92544	-1.35671	1.90258e-07	-1.5408	-1.28069
119482866	chr11:119482866:G:C	6.50481e-17	-1.58956	-0.975722	5.68813e-07	-0.898103	-0.828205
119482955	chr11:119482955:A:G	3.5337e-17	-2.02588	-1.1496	2.08041e-07	-1.69348	-1.03865
119482960	chr11:119482960:T:C	3.20434e-17	-2.0513	-1.22201	1.83813e-07	-1.73268	-1.12326
119483035	chr11:119483035:A:C	7.73991e-17	-1.62101	-0.770417	6.48941e-07	-0.933879	-0.66064
119483044	chr11:119483044:G:A	7.71445e-17	-1.61522	-0.779508	6.46218e-07	-0.927187	-0.671536
119483415	chr11:119483415:C:G	3.94996e-16	-2.27964	1.51811	1.19829e-06	-2.2744	1.29319
119483425	chr11:119483425:C:T	1.64284e-16	-1.53269	-0.106115	1.36873e-06	-0.807354	-0.040865
119483490	chr11:119483490:G:A	1.1636e-16	-1.98372	-4.88941e-10	4.20034e-07	-2.02952	-4.88941e-10
119483864	chr11:119483864:C:T	1.91332e-16	-4.79564e-10	-1.4864	7.10903e-07	-4.79564e-10	-1.50332
119483871	chr11:119483871:G:A	7.64507e-16	-4.79564e-10	-0.101175	2.38431e-06	-4.79564e-10	-0.293194
119483907	chr11:119483907:T:C	2.48708e-16	-4.79564e-10	-1.22412	8.51673e-07	-4.79564e-10	-1.32266
119483981	chr11:119483981:C:T	2.04218e-16	-4.79564e-10	-1.42122	8.81181e-07	-4.79564e-10	-1.2886
119484027	chr11:119484027:C:T	1.48149e-15	-4.79564e-10	0.560398	4.3943e-06	-4.79564e-10	0.318204
119484121	chr11:119484121:C:A	2.67468e-15	-4.79564e-10	1.15118	8.54325e-06	-4.79564e-10	0.983037
119484411	chr11:119484411:G:T	2.25527e-16	-4.79564e-10	-1.32196	1.00186e-06	-4.79564e-10	-1.16024
119484422	chr11:119484422:T:A	8.99212e-17	-1.70726	-0.534215	6.90815e-07	-1.18185	-0.350141
119484629	chr11:119484629:G:A	1.76626e-15	-4.79564e-10	0.736216	5.41426e-06	-4.79564e-10	0.526931
119484698	chr11:119484698:A:G	2.45766e-16	-4.79564e-10	-1.23602	8.29096e-07	-4.79564e-10	-1.34952
119484726	chr11:119484726:G:A	3.08187e-17	-1.80189	-1.51039	2.06217e-07	-1.23894	-1.50199
119484966	chr11:119484966:C:T	9.83426e-17	-1.4631	-0.688852	6.83072e-07	-0.820349	-0.722911
119484983	chr11:119484983:T:C	9.95617e-17	-1.44394	-0.695692	6.95354e-07	-0.795645	-0.729794
119485061	chr11:119485061:G:A	2.008e-16	-4.79564e-10	-1.4381	7.30609e-07	-4.79564e-10	-1.47598
119485142	chr11:119485142:G:A	1.86718e-16	-4.79564e-10	-1.5108	7.0761e-07	-4.79564e-10	-1.50797
119485160	chr11:119485160:C:T	2.18681e-16	-4.79564e-10	-1.35279	9.75046e-07	-4.79564e-10	-1.18738
119485161	chr11:119485161:G:A	2.76264e-16	-4.79564e-10	-1.11905	9.83678e-07	-4.79564e-10	-1.17856
119485204	chr11:119485204:C:T	2.02328e-16	-4.79564e-10	-1.43052	7.33452e-07	-4.79564e-10	-1.4721
119486247	chr11:119486247:C:CT	1.41556e-15	-4.79564e-10	0.514872	4.64493e-06	-4.79564e-10	0.373671
119486250	chr11:119486250:T:C	1.62405e-15	-4.79564e-10	0.652274	5.28809e-06	-4.79564e-10	0.503353
119486593	chr11:119486593:A:G	2.04127e-17	-2.27149	-1.45276	9.14363e-08	-2.16598	-1.38824
119486803	chr11:119486803:C:T	1.09472e-15	-2.20749	2.46534	2.94425e-06	-2.27834	2.19609
119487112	chr11:119487112:C:G	1.12697e-16	-2.01571	-4.88941e-10	3.7607e-07	-2.14009	-4.88941e-10
119487980	chr11:119487980:T:C	3.40952e-17	-2.21372	-0.997532	1.22173e-07	-2.21507	-1.04936
119488013	chr11:119488013:G:A	1.03717e-15	-4.79564e-10	0.203847	3.35816e-06	-4.79564e-10	0.0492877
119488025	chr11:119488025:T:C	1.98733e-16	-4.79564e-10	-1.44844	7.24144e-07	-4.79564e-10	-1.48487
119488123	chr11:119488123:T:C	5.38477e-17	-1.71374	-1.04051	2.01267e-07	-1.72094	-1.04429
119489881	chr11:119489881:C:T	4.75338e-16	-0.57638	-4.88941e-10	1.94877e-06	-0.494906	-4.88941e-10
119490848	chr11:119490848:C:T	2.63368e-16	-4.79564e-10	-1.16685	8.68734e-07	-4.79564e-10	-1.30282
119491071	chr11:119491071:G:C	4.28923e-16	-0.893577	0.214449	1.59378e-06	-0.953298	0.257305
119491423	chr11:119491423:AT:A	1.15511e-16	-1.99104	-4.88941e-10	4.12268e-07	-2.04819	-4.88941e-10
119491427	chr11:119491427:G:A	1.15363e-16	-1.99232	-4.88941e-10	4.11781e-07	-2.04937	-4.88941e-10
119491439	chr11:119491439:C:T	1.97009e-16	-1.28419	-0.172972	7.15631e-07	-1.32553	-0.171164
119491524	chr11:119491524:G:A	2.02171e-16	-4.79564e-10	-1.43129	7.38882e-07	-4.79564e-10	-1.46472
119492107	chr11:119492107:A:G	7.44969e-16	-4.79564e-10	-0.127063	3.0622e-06	-4.79564e-10	-0.0429717
119492176	chr11:119492176:T:C	6.1234e-17	-1.11784	-1.50786	2.38292e-07	-1.08573	-1.51063
119492219	chr11:119492219:C:T	3.93511e-16	-4.79564e-10	-0.765296	1.19104e-06	-4.79564e-10	-0.987279
119492657	chr11:119492657:G:A	1.06245e-16	-0.905773	-1.16889	3.94864e-07	-0.986973	-1.10435
119492773	chr11:119492773:T:C	2.12678e-16	-0.590523	-0.790102	6.90236e-07	-0.720685	-0.812142
119493174	chr11:119493174:C:T	2.60095e-16	-0.639589	-0.539769	8.18907e-07	-0.745116	-0.616774
119493367	chr11:119493367:C:T	4.4134e-16	-4.79564e-10	-0.65059	1.47636e-06	-4.79564e-10	-0.772523
119493547	chr11:119493547:A:G	1.12653e-16	-0.513691	-1.5024	3.75802e-07	-0.635356	-1.50544
119493585	chr11:119493585:G:T	4.6938e-17	-2.12833	-0.763248	1.8472e-07	-2.15431	-0.696711
119493734	chr11:119493734:G:C	8.66562e-17	-2.27846	-4.88941e-10	3.2696e-07	-2.28002	-4.88941e-10
119493750	chr11:119493750:G:T	2.17578e-16	-0.413968	-0.943879	7.13164e-07	-0.539688	-0.960461
119493844	chr11:119493844:G:A	2.43618e-16	-0.318052	-0.926753	7.91161e-07	-0.448398	-0.94796
119494198	chr11:119494198:C:G	8.64541e-17	-2.28079	-4.88941e-10	4.23967e-07	-2.02021	-4.88941e-10
119494576	chr11:119494576:G:A	2.71995e-16	-0.34092	-0.793702	8.85079e-07	-0.469705	-0.814477
119494841	chr11:119494841:C:T	2.09798e-16	-0.478038	-0.916224	6.78457e-07	-0.613883	-0.936157
119494921	chr11:119494921:G:C	2.45849e-16	-0.435689	-0.800001	8.029e-07	-0.563038	-0.818591
119494949	chr11:119494949:C:T	3.16516e-16	-4.79564e-10	-0.983032	1.0255e-06	-4.79564e-10	-1.13693
119495186	chr11:119495186:C:T	2.50809e-16	-4.79564e-10	-1.21572	9.00478e-07	-4.79564e-10	-1.26693
119495206	chr11:119495206:C:T	1.85467e-16	-0.553014	-0.964517	6.50808e-07	-0.679777	-0.911868
119495282	chr11:119495282:G:A	9.7752e-17	-1.00185	-1.15613	3.8474e-07	-1.08725	-1.03004
119495993	chr11:119495993:T:C	6.25659e-16	-0.3016	-4.88941e-10	3.84957e-06	0.185855	-4.88941e-10
119496097	chr11:119496097:A:C	1.95524e-16	-4.79564e-10	-1.46472	7.13293e-07	-4.79564e-10	-1.49997
119496173	chr11:119496173:G:C	8.35417e-16	-0.633924	0.621449	2.44428e-06	-0.72608	0.457724
119496236	chr11:119496236:C:T	8.63573e-16	-0.639555	0.660227	2.52498e-06	-0.731294	0.495423
119496326	chr11:119496326:C:T	4.65555e-16	-4.79564e-10	-0.597176	1.36022e-06	-4.79564e-10	-0.854457
119496416	chr11:119496416:C:T	8.6343e-16	-0.670319	0.690825	2.52348e-06	-0.760036	0.52357
119496610	chr11:119496610:A:C	2.62914e-17	-2.03532	-1.43584	9.29292e-08	-2.06232	-1.4757
119496942	chr11:119496942:A:G	4.01362e-16	-4.79564e-10	-0.745542	1.40409e-06	-4.79564e-10	-0.822715
119496963	chr11:119496963:A:G	9.72277e-17	-1.70104	-0.462306	3.7408e-07	-1.72909	-0.4163
119497103	chr11:119497103:C:T	1.89511e-15	-4.79564e-10	0.806627	6.02925e-06	-4.79564e-10	0.634518
119497155	chr11:119497155:T:TA	1.86895e-16	-4.79564e-10	-1.50986	7.06218e-07	-4.79564e-10	-1.50994
119497187	chr11:119497187:C:T	5.66214e-16	-0.401433	-4.88941e-10	1.02733e-06	-1.13515	-4.88941e-10
119497295	chr11:119497295:A:G	3.16181e-15	-1.34478	2.66328	1.3582e-05	-1.40191	2.84855
119497442	chr11:119497442:A:G	4.83086e-17	-1.84474	-1.01806	1.98336e-07	-1.85228	-0.927612
119497516	chr11:119497516:C:T	4.58115e-16	-4.79564e-10	-0.613287	1.37662e-06	-4.79564e-10	-0.842472
119497746	chr11:119497746:T:G	3.05801e-17	-2.02487	-1.29519	9.12014e-08	-2.19417	-1.36262
119497931	chr11:119497931:G:A	2.10157e-16	-4.79564e-10	-1.39255	7.59992e-07	-4.79564e-10	-1.43655
119498324	chr11:119498324:G:A	1.89736e-16	-4.79564e-10	-1.49477	7.17982e-07	-4.79564e-10	-1.49342
119499005	chr11:119499005:T:C	2.44754e-16	-4.79564e-10	-1.24015	9.16133e-07	-4.79564e-10	-1.2497
119499133	chr11:119499133:G:A	1.86845e-16	-4.79564e-10	-1.51013	7.0596e-07	-4.79564e-10	-1.5103
119499301	chr11:119499301:C:A	2.67442e-16	-1.1515	-4.88941e-10	8.62342e-07	-1.31021	-4.88941e-10
119499747	chr11:119499747:C:T	1.93196e-16	-4.79564e-10	-1.4767	7.28763e-07	-4.79564e-10	-1.47851
119500188	chr11:119500188:C:A	6.60596e-17	-1.90421	-0.645642	2.60608e-07	-1.90869	-0.598155
119500252	chr11:119500252:A:T	6.72199e-17	-1.8941	-0.638334	2.61195e-07	-1.893	-0.611596
119500371	chr11:119500371:A:G	4.68239e-16	-4.79564e-10	-0.591427	1.39927e-06	-4.79564e-10	-0.826151
119500587	chr11:119500587:G:A	1.87465e-16	-4.79564e-10	-1.50681	7.08762e-07	-4.79564e-10	-1.50634
119500636	chr11:119500636:C:T	1.90211e-16	-4.79564e-10	-1.49227	7.19948e-07	-4.79564e-10	-1.49068
119501391	chr11:119501391:G:C	1.93092e-16	-4.79564e-10	-1.47724	7.47649e-07	-4.79564e-10	-1.45293
119501562	chr11:119501562:A:C	2.32781e-16	-4.79564e-10	-1.29031	8.26826e-07	-4.79564e-10	-1.35227
119502840	chr11:119502840:G:A	1.92058e-16	-4.79564e-10	-1.48261	7.40964e-07	-4.79564e-10	-1.46191
119502849	chr11:119502849:C:A	3.38367e-16	-4.79564e-10	-0.916274	1.28218e-06	-4.79564e-10	-0.913541
119502866	chr11:119502866:C:T	9.74115e-17	-2.16146	-4.88941e-10	3.45298e-07	-2.22545	-4.88941e-10
119504469	chr11:119504469:G:A	4.96255e-17	-2.19976	-0.636138	1.80245e-07	-2.17668	-0.698858
119504656	chr11:119504656:ACTC:A	1.04404e-16	-1.97046	-0.121685	3.50534e-07	-1.93023	-0.280174
119505249	chr11:119505249:A:T	6.10922e-16	-4.79564e-10	-0.325437	2.74238e-06	-4.79564e-10	-0.153278
119505961	chr11:119505961:A:G	7.91518e-17	-2.01404	-0.355003	3.28958e-07	-1.97159	-0.302337
119506503	chr11:119506503:G:T	2.38634e-16	-4.79564e-10	-1.26547	8.5267e-07	-4.79564e-10	-1.32149
119506562	chr11:119506562:C:T	1.86744e-16	-4.79564e-10	-1.51067	7.05694e-07	-4.79564e-10	-1.51068
119506779	chr11:119506779:G:A	9.29763e-17	-2.1266	-0.0814573	3.88558e-07	-2.09531	-0.0121065
119506868	chr11:119506868:C:T	2.34713e-17	-2.27924	-1.30539	9.71033e-08	-2.27336	-1.22073
119506930	chr11:119506930:T:C	1.25306e-16	-2.01282	0.103169	5.15572e-07	-1.97316	0.148581
119506963	chr11:119506963:TA:T	9.39081e-17	-1.97805	-0.220037	3.7218e-07	-1.94213	-0.208357
119509136	chr11:119509136:C:T	4.38946e-16	-4.79564e-10	-0.65603	1.44557e-06	-4.79564e-10	-0.793603
119509185	chr11:119509185:C:T	4.3902e-16	-4.79564e-10	-0.65586	1.44872e-06	-4.79564e-10	-0.791428
119509627	chr11:119509627:T:G	5.05533e-16	-4.79564e-10	-0.514792	1.60815e-06	-4.79564e-10	-0.68702
119509896	chr11:119509896:A:T	4.64071e-16	-4.79564e-10	-0.600368	1.52399e-06	-4.79564e-10	-0.740771
119510346	chr11:119510346:G:A	2.32481e-16	-4.79564e-10	-1.2916	8.34377e-07	-4.79564e-10	-1.34318
119510433	chr11:119510433:T:C	2.64117e-16	-1.16401	-4.88941e-10	8.53045e-07	-1.32105	-4.88941e-10
119510723	chr11:119510723:T:C	6.23382e-16	-4.79564e-10	-0.305246	2.81202e-06	-4.79564e-10	-0.128201
119510758	chr11:119510758:T:C	2.86615e-16	-4.79564e-10	-1.08227	1.06486e-06	-4.79564e-10	-1.09926
119511378	chr11:119511378:G:A	1.50878e-16	-1.72394	-4.88941e-10	6.51645e-07	-1.59036	-4.88941e-10
119511694	chr11:119511694:T:C	2.46519e-16	-4.79564e-10	-1.23297	1.11e-06	-4.79564e-10	-1.05775
119511891	chr11:119511891:G:A	3.13746e-16	-4.79564e-10	-0.991821	1.09972e-06	-4.79564e-10	-1.06705
119512047	chr11:119512047:T:C	3.4618e-16	-1.08392	0.190471	1.53062e-06	-0.956859	0.220428
119512326	chr11:119512326:C:T	2.41845e-15	-0.751546	1.80202	1.01943e-05	-0.556862	1.71659
119512372	chr11:119512372:G:A	2.20497e-16	-1.34452	-4.88941e-10	9.36986e-07	-1.22719	-4.88941e-10
119512833	chr11:119512833:C:CAAACTGGA	1.88319e-16	-4.79564e-10	-1.50227	7.094e-07	-4.79564e-10	-1.50544
119513047	chr11:119513047:TAAG:T	1.02519e-16	-2.03641	-0.0739561	4.01637e-07	-1.96511	-0.109202
119513127	chr11:119513127:T:C	7.98282e-16	-0.0579436	-4.88941e-10	3.98473e-06	0.220363	-4.88941e-10
119513368	chr11:119513368:C:T	1.57061e-15	-2.26932	2.88814	5.71737e-06	-2.25351	2.83492
119513503	chr11:119513503:G:A	1.3827e-15	-2.27992	2.77131	4.95718e-06	-2.27752	2.71625
119513739	chr11:119513739:C:T	3.26501e-17	-2.28074	-0.973815	1.18741e-07	-2.2783	-1.01462
119514007	chr11:119514007:C:G	5.24636e-16	-4.79564e-10	-0.477701	2.03087e-06	-4.79564e-10	-0.45364
119514046	chr11:119514046:G:A	3.23588e-16	-4.79564e-10	-0.960934	1.26927e-06	-4.79564e-10	-0.923664
119514136	chr11:119514136:C:G	8.33393e-17	-2.27437	-0.0431126	3.31861e-07	-2.27683	0.0116861
119514196	chr11:119514196:T:C	5.76893e-16	-4.79564e-10	-0.38275	2.27147e-06	-4.79564e-10	-0.341679
119514808	chr11:119514808:TA:T	1.87555e-16	-4.79564e-10	-1.50633	7.11883e-07	-4.79564e-10	-1.50195
119514906	chr11:119514906:C:T	4.72787e-16	-4.79564e-10	-0.58176	1.94694e-06	-4.79564e-10	-0.495848
119514998	chr11:119514998:G:T	2.46625e-16	-4.79564e-10	-1.23254	1.1389e-06	-4.79564e-10	-1.03204
119515061	chr11:119515061:C:T	3.54639e-16	-4.79564e-10	-0.869307	1.54553e-06	-4.79564e-10	-0.72674
119515608	chr11:119515608:C:T	9.46136e-17	-2.19061	-4.88941e-10	3.55669e-07	-2.19586	-4.88941e-10
119515735	chr11:119515735:C:T	2.09478e-17	-2.19418	-1.50419	8.52212e-08	-2.12755	-1.49706
119515744	chr11:119515744:G:A	1.87251e-16	-4.79564e-10	-1.50796	7.21771e-07	-4.79564e-10	-1.48815
119515763	chr11:119515763:C:T	7.16921e-17	-2.16586	-0.302167	3.57429e-07	-2.13021	-0.0607124
119515886	chr11:119515886:C:A	1.88062e-16	-4.79564e-10	-1.50363	7.36711e-07	-4.79564e-10	-1.46767
119515914	chr11:119515914:T:C	3.55443e-16	-4.79564e-10	-0.867042	1.19603e-06	-4.79564e-10	-0.983093
119516108	chr11:119516108:C:T	2.89603e-15	-4.79564e-10	1.23069	1.38748e-05	-4.79564e-10	1.46797
119516162	chr11:119516162:A:G	5.78213e-16	-4.79564e-10	-0.380464	1.98046e-06	-4.79564e-10	-0.478776
119516301	chr11:119516301:C:T	2.19363e-15	-4.79564e-10	0.952905	9.48852e-06	-4.79564e-10	1.08798
119516340	chr11:119516340:T:C	8.64611e-16	-4.79564e-10	0.0218743	2.99581e-06	-4.79564e-10	-0.0648895
119516549	chr11:119516549:G:A	2.04566e-15	-4.79564e-10	0.88307	8.53688e-06	-4.79564e-10	0.98229
119516786	chr11:119516786:C:A	7.43107e-16	-4.79564e-10	-0.129566	2.99144e-06	-4.79564e-10	-0.0663503
119517257	chr11:119517257:C:T	1.15697e-16	-1.98943	-4.88941e-10	4.35256e-07	-1.99393	-4.88941e-10
119517329	chr11:119517329:C:G	2.69789e-17	-2.27955	-1.1658	1.02911e-07	-2.25934	-1.17666
119517562	chr11:119517562:T:G	2.77712e-15	-4.79564e-10	1.18876	1.15836e-05	-4.79564e-10	1.28749
119517594	chr11:119517594:G:T	2.09362e-16	-4.79564e-10	-1.39634	7.77557e-07	-4.79564e-10	-1.4137
119517769	chr11:119517769:T:C	2.64656e-16	-4.79564e-10	-1.16198	1.0696e-06	-4.79564e-10	-1.09482
119517862	chr11:119517862:C:T	1.18273e-16	-1.96741	-4.88941e-10	5.30623e-07	-1.79581	-4.88941e-10
119517928	chr11:119517928:C:T	1.75427e-15	-4.79564e-10	0.729402	7.27718e-06	-4.79564e-10	0.822639
119517970	chr11:119517970:T:C	2.22636e-15	-4.79564e-10	0.967717	8.96599e-06	-4.79564e-10	1.03133
119517983	chr11:119517983:G:A	9.03298e-16	-4.79564e-10	0.0656468	3.71296e-06	-4.79564e-10	0.149724
119518142	chr11:119518142:C:T	1.09913e-16	-2.04072	-4.88941e-10	3.49765e-07	-2.2126	-4.88941e-10
119518206	chr11:119518206:C:T	6.42526e-16	-4.79564e-10	-0.274998	2.19431e-06	-4.79564e-10	-0.376235
119518660	chr11:119518660:T:C	1.94625e-16	-4.79564e-10	-1.46933	7.59117e-07	-4.79564e-10	-1.4377
119518830	chr11:119518830:G:T	1.4908e-16	-1.73592	-4.88941e-10	5.3098e-07	-1.79514	-4.88941e-10
119519523	chr11:119519523:G:C	1.96622e-15	-4.79564e-10	0.843464	8.20175e-06	-4.79564e-10	0.942243
119519622	chr11:119519622:G:T	6.52414e-16	-1.85629	1.59656	3.14543e-06	-1.04428	1.02813
119520068	chr11:119520068:C:T	2.58816e-16	-4.79564e-10	-1.18429	9.33991e-07	-4.79564e-10	-1.23039
119520168	chr11:119520168:C:T	2.52354e-15	-4.79564e-10	1.09301	1.0694e-05	-4.79564e-10	1.20758
119520169	chr11:119520169:G:A	1.87826e-16	-2.27281	0.767917	6.90659e-07	-2.28058	0.748365
119520278	chr11:119520278:T:G	2.45372e-16	-4.79564e-10	-1.23763	8.90279e-07	-4.79564e-10	-1.27832
119520290	chr11:119520290:T:A	4.43062e-16	-4.79564e-10	-0.646697	1.53588e-06	-4.79564e-10	-0.733003
119520408	chr11:119520408:A:G	2.60964e-16	-4.79564e-10	-1.17602	1.05202e-06	-4.79564e-10	-1.11139
119520842	chr11:119520842:A:C	1.99967e-15	-4.79564e-10	0.860333	6.41327e-06	-4.79564e-10	0.696264
119520905	chr11:119520905:G:A	2.50982e-16	-4.79564e-10	-1.21503	1.01686e-06	-4.79564e-10	-1.14538
119520914	chr11:119520914:A:G	1.93231e-15	-4.79564e-10	0.826068	8.08991e-06	-4.79564e-10	0.928512
119521188	chr11:119521188:G:A	1.90344e-16	-4.79564e-10	-1.49158	7.15649e-07	-4.79564e-10	-1.49667
119521376	chr11:119521376:G:T	1.86982e-16	-4.79564e-10	-1.50939	7.11337e-07	-4.79564e-10	-1.50271
119521833	chr11:119521833:C:T	1.87296e-16	-4.79564e-10	-1.50772	7.1684e-07	-4.79564e-10	-1.49501
119522126	chr11:119522126:T:C	1.68881e-15	-4.79564e-10	0.691376	6.96338e-06	-4.79564e-10	0.77856
119522361	chr11:119522361:C:T	2.09993e-16	-4.79564e-10	-1.39333	8.50073e-07	-4.79564e-10	-1.32454
119522599	chr11:119522599:G:A	3.33422e-17	-2.14716	-1.08642	1.45382e-07	-2.10322	-0.987273
119522855	chr11:119522855:T:C	1.49136e-15	-4.79564e-10	0.567037	6.09184e-06	-4.79564e-10	0.644845
119522859	chr11:119522859:G:A	2.65879e-15	-4.79564e-10	1.14522	1.12023e-05	-4.79564e-10	1.25401
119523016	chr11:119523016:G:A	1.88355e-16	-4.79564e-10	-1.50208	7.23696e-07	-4.79564e-10	-1.48549
119523482	chr11:119523482:G:A	1.04542e-15	-4.79564e-10	0.211773	4.26738e-06	-4.79564e-10	0.288896
119523637	chr11:119523637:A:G	7.64486e-16	-4.79564e-10	-0.101202	3.08266e-06	-4.79564e-10	-0.0363122
119523715	chr11:119523715:G:C	7.03945e-15	-4.79564e-10	2.11888	2.7788e-05	-4.79564e-10	2.1625
119523721	chr11:119523721:T:G	1.08703e-15	-4.79564e-10	0.250803	4.43085e-06	-4.79564e-10	0.326487
119523775	chr11:119523775:G:A	1.96173e-16	-4.79564e-10	-1.46141	7.49525e-07	-4.79564e-10	-1.45042
119524142	chr11:119524142:G:A	2.00792e-16	-4.79564e-10	-1.43814	7.51517e-07	-4.79564e-10	-1.44777
119524192	chr11:119524192:G:A	2.09857e-16	-4.79564e-10	-1.39398	7.7735e-07	-4.79564e-10	-1.41397
119524507	chr11:119524507:C:G	3.06979e-16	-4.79564e-10	-1.01363	1.09991e-06	-4.79564e-10	-1.06688
119524584	chr11:119524584:C:T	1.8787e-16	-4.79564e-10	-1.50466	7.20247e-07	-4.79564e-10	-1.49027
119524813	chr11:119524813:A:G	1.87876e-16	-4.79564e-10	-1.50463	7.20285e-07	-4.79564e-10	-1.49021
119524943	chr11:119524943:G:C	4.36215e-16	-4.79564e-10	-0.662271	1.63748e-06	-4.79564e-10	-0.668947
119524989	chr11:119524989:A:G	1.87658e-16	-4.79564e-10	-1.50578	7.18681e-07	-4.79564e-10	-1.49244
119525145	chr11:119525145:G:A	4.19469e-16	-4.79564e-10	-0.701415	1.73504e-06	-4.79564e-10	-0.611077
119525289	chr11:119525289:G:A	1.92252e-16	-4.79564e-10	-1.4816	7.26161e-07	-4.79564e-10	-1.48209
119525372	chr11:119525372:C:T	1.93535e-16	-4.79564e-10	-1.47495	7.29801e-07	-4.79564e-10	-1.47709
119525663	chr11:119525663:C:T	1.0315e-16	-2.10422	-4.88941e-10	3.73516e-07	-2.1469	-4.88941e-10
119525794	chr11:119525794:G:C	7.23124e-15	-4.79564e-10	2.14576	2.38697e-05	-4.79564e-10	2.0105
119525973	chr11:119525973:C:T	1.95086e-16	-4.79564e-10	-1.46696	7.35714e-07	-4.79564e-10	-1.46902
119525995	chr11:119525995:G:A	1.93333e-16	-4.79564e-10	-1.47599	7.29175e-07	-4.79564e-10	-1.47795
119526149	chr11:119526149:C:T	7.13847e-16	-0.169736	-4.88941e-10	3.76606e-06	0.163924	-4.88941e-10
119526365	chr11:119526365:G:A	1.92442e-16	-4.79564e-10	-1.48061	7.20966e-07	-4.79564e-10	-1.48927
119526438	chr11:119526438:G:A	1.9837e-16	-4.79564e-10	-1.45027	7.6935e-07	-4.79564e-10	-1.42431
119526439	chr11:119526439:C:T	3.68957e-16	-0.829724	-4.88941e-10	1.57228e-06	-0.70958	-4.88941e-10
119526781	chr11:119526781:G:A	7.49643e-16	-1.87637	1.75557	2.24293e-06	-2.02871	1.67439
119526784	chr11:119526784:G:A	1.95101e-16	-4.79564e-10	-1.46689	7.3475e-07	-4.79564e-10	-1.47033
119526824	chr11:119526824:C:A	1.98013e-16	-4.79564e-10	-1.45207	7.45535e-07	-4.79564e-10	-1.45576
119526970	chr11:119526970:C:T	8.28805e-17	-2.09389	-0.229118	3.58293e-07	-1.95046	-0.23805
119527837	chr11:119527837:A:T	5.55822e-15	-4.79564e-10	1.88263	2.09883e-05	-4.79564e-10	1.88186
119528017	chr11:119528017:G:A	1.96794e-16	-4.79564e-10	-1.45825	7.41738e-07	-4.79564e-10	-1.46086
119528137	chr11:119528137:G:A	4.71764e-17	-2.11531	-0.771205	2.01847e-07	-1.98093	-0.781419
119528549	chr11:119528549:C:T	2.35486e-16	-1.43925	0.160501	6.04877e-07	-1.70477	0.0399351
119529218	chr11:119529218:G:A	3.79212e-16	-4.79564e-10	-0.802309	1.51874e-06	-4.79564e-10	-0.744225
119529342	chr11:119529342:C:A	2.20998e-17	-2.17817	-1.46667	8.62804e-08	-2.12071	-1.49155
119529625	chr11:119529625:G:C	1.86987e-16	-4.79564e-10	-1.50937	7.06341e-07	-4.79564e-10	-1.50976
119530107	chr11:119530107:C:T	2.98601e-17	-2.0923	-1.25158	1.37638e-07	-1.94005	-1.20519
119530165	chr11:119530165:C:T	6.15521e-17	-1.70279	-0.917733	1.81691e-07	-1.88519	-0.982367
119530323	chr11:119530323:C:G	3.34597e-15	-4.79564e-10	1.37511	1.24734e-05	-4.79564e-10	1.36149
119530390	chr11:119530390:G:A	3.34597e-15	-4.79564e-10	1.37511	1.24734e-05	-4.79564e-10	1.36149
119530708	chr11:119530708:C:T	2.39584e-16	-4.79564e-10	-1.2615	9.49536e-07	-4.79564e-10	-1.21389
119530949	chr11:119530949:A:G	2.66933e-15	-4.79564e-10	1.14918	1.00227e-05	-4.79564e-10	1.14275
119530999	chr11:119530999:C:A	3.84652e-16	-4.79564e-10	-0.788067	1.59418e-06	-4.79564e-10	-0.695744
119531371	chr11:119531371:G:C	1.56058e-15	-4.79564e-10	0.612406	5.91591e-06	-4.79564e-10	0.61554
119531427	chr11:119531427:C:T	1.89608e-16	-4.79564e-10	-1.49545	7.15588e-07	-4.79564e-10	-1.49676
119531709	chr11:119531709:T:C	1.16457e-16	-2.26965	0.28677	4.6218e-07	-2.2479	0.313992
119532041	chr11:119532041:T:C	4.90181e-17	-2.26474	-0.583474	1.85296e-07	-2.27943	-0.56847
119532103	chr11:119532103:C:T	3.83357e-16	-4.79564e-10	-0.791439	1.48657e-06	-4.79564e-10	-0.765636
119532177	chr11:119532177:A:G	8.64762e-17	-2.21565	-0.064889	3.64261e-07	-2.15898	-0.0130046
119532306	chr11:119532306:C:T	8.18869e-17	-2.24767	-0.0873931	2.92901e-07	-2.27343	-0.116598
119533190	chr11:119533190:T:C	3.22521e-16	-4.79564e-10	-0.964237	1.37298e-06	-4.79564e-10	-0.845124
119533479	chr11:119533479:C:T	2.38877e-16	-4.79564e-10	-1.26446	9.84388e-07	-4.79564e-10	-1.17784
119533524	chr11:119533524:A:G	1.47673e-16	-1.74541	-4.88941e-10	6.63077e-07	-1.57297	-4.88941e-10
119533534	chr11:119533534:C:T	3.0908e-16	-4.79564e-10	-1.0068	1.31238e-06	-4.79564e-10	-0.890263
119533744	chr11:119533744:C:T	8.5746e-16	0.0135687	-4.88941e-10	4.55961e-06	0.355131	-4.88941e-10
119534228	chr11:119534228:C:T	1.88426e-16	-4.79564e-10	-1.5017	7.05885e-07	-4.79564e-10	-1.51041
119534275	chr11:119534275:G:A	7.94867e-15	-4.79564e-10	2.24035	2.85942e-05	-4.79564e-10	2.1911
119534487	chr11:119534487:G:A	1.88711e-16	-4.79564e-10	-1.50019	7.05715e-07	-4.79564e-10	-1.51065
119534682	chr11:119534682:C:G	9.44115e-17	-2.06775	-0.124995	4.62955e-07	-1.46055	-0.471684
119534826	chr11:119534826:TA:T	8.87108e-17	-2.25502	-4.88941e-10	3.40916e-07	-2.23822	-4.88941e-10
119534830	chr11:119534830:T:A	4.03027e-17	-2.2585	-0.785491	1.26724e-07	-2.26366	-0.964186
119534831	chr11:119534831:T:A	9.38505e-17	-2.27434	0.0756385	3.37818e-07	-2.23051	-0.016845
119534832	chr11:119534832:T:A	9.3252e-17	-2.2051	-4.88941e-10	3.524e-07	-2.20509	-4.88941e-10
119534892	chr11:119534892:T:C	2.432e-16	-4.79564e-10	-1.24652	9.21571e-07	-4.79564e-10	-1.24378
119535369	chr11:119535369:T:C	2.23627e-16	-4.79564e-10	-1.33043	8.50051e-07	-4.79564e-10	-1.32456
119535381	chr11:119535381:C:T	4.36219e-17	-2.19047	-0.774379	1.44101e-07	-2.17264	-0.926711
119535382	chr11:119535382:G:A	1.98904e-16	-4.79564e-10	-1.44758	7.92496e-07	-4.79564e-10	-1.39467
119535444	chr11:119535444:A:G	2.41033e-16	-4.79564e-10	-1.25547	9.13272e-07	-4.79564e-10	-1.25283
119535513	chr11:119535513:T:A	8.97256e-15	-4.79564e-10	2.36152	3.24207e-05	-4.79564e-10	2.31669
119535582	chr11:119535582:G:A	8.69304e-17	-2.2626	-0.0126952	3.59709e-07	-2.27963	0.0950647
119535675	chr11:119535675:C:T	4.91305e-16	-4.79564e-10	-0.543341	2.01239e-06	-4.79564e-10	-0.462781
119535908	chr11:119535908:T:A	1.98632e-16	-4.79564e-10	-1.44895	7.30006e-07	-4.79564e-10	-1.47681
119535910	chr11:119535910:A:T	5.51306e-16	-4.79564e-10	-0.428115	1.8627e-06	-4.79564e-10	-0.540078
119536532	chr11:119536532:G:A	3.22774e-16	-4.79564e-10	-0.963454	1.31609e-06	-4.79564e-10	-0.887437
119536822	chr11:119536822:G:A	2.82043e-16	-4.79564e-10	-1.09835	1.0907e-06	-4.79564e-10	-1.07528
119536862	chr11:119536862:T:C	1.8676e-16	-4.79564e-10	-1.51058	7.07764e-07	-4.79564e-10	-1.50775
119536951	chr11:119536951:C:T	1.93887e-16	-4.79564e-10	-1.47313	7.26852e-07	-4.79564e-10	-1.48114
119537007	chr11:119537007:A:G	2.4317e-16	-4.79564e-10	-1.24665	9.18112e-07	-4.79564e-10	-1.24754
119537264	chr11:119537264:C:T	3.55127e-16	-4.79564e-10	-0.867931	1.2376e-06	-4.79564e-10	-0.94893
119537291	chr11:119537291:T:G	2.29747e-16	-4.79564e-10	-1.30343	8.45242e-07	-4.79564e-10	-1.33024
119537294	chr11:119537294:T:C	3.95885e-17	-2.05892	-1.00294	1.76413e-07	-1.89538	-1.00165
119537296	chr11:119537296:G:C	8.70506e-17	-2.27392	-4.88941e-10	3.40834e-07	-2.23846	-4.88941e-10
119537310	chr11:119537310:G:A	6.22346e-17	-2.19023	-0.419265	2.01688e-07	-2.25631	-0.506831
119537449	chr11:119537449:C:T	2.2118e-16	-4.79564e-10	-1.34143	8.97854e-07	-4.79564e-10	-1.26985
119537898	chr11:119537898:T:C	2.22899e-16	-4.79564e-10	-1.33369	8.40558e-07	-4.79564e-10	-1.33579
119538086	chr11:119538086:A:G	3.75365e-17	-2.22698	-0.888115	1.33947e-07	-2.27455	-0.897871
119538098	chr11:119538098:A:G	3.67886e-17	-2.24573	-0.889492	1.33086e-07	-2.27963	-0.899237
119538381	chr11:119538381:C:T	5.899e-16	-4.79564e-10	-0.360453	2.12963e-06	-4.79564e-10	-0.406158
119538503	chr11:119538503:A:G	1.84571e-16	-1.52237	-4.88941e-10	7.88251e-07	-1.40004	-4.88941e-10
119538561	chr11:119538561:G:A	1.61943e-15	-4.79564e-10	0.649425	5.91045e-06	-4.79564e-10	0.614616
119538819	chr11:119538819:G:A	7.01435e-16	-4.79564e-10	-0.187277	3.14565e-06	-4.79564e-10	-0.0160848
119539266	chr11:119539266:A:ACATG	2.10981e-17	-2.25676	-1.43446	7.6464e-08	-2.27423	-1.45881
119539394	chr11:119539394:AAAAAAAAAAAAAG:A	1.98496e-16	-4.79564e-10	-1.44964	7.30945e-07	-4.79564e-10	-1.47552
119539437	chr11:119539437:A:G	1.87325e-16	-4.79564e-10	-1.50756	7.15644e-07	-4.79564e-10	-1.49668
119539443	chr11:119539443:T:C	2.02331e-17	-2.2713	-1.46179	7.39579e-08	-2.28016	-1.4862
119539448	chr11:119539448:T:C	2.56315e-16	-4.79564e-10	-1.194	9.22533e-07	-4.79564e-10	-1.24274
119539485	chr11:119539485:T:C	1.87484e-16	-4.79564e-10	-1.50671	7.05522e-07	-4.79564e-10	-1.51092
119539592	chr11:119539592:T:C	3.1015e-16	-4.79564e-10	-1.00335	1.36004e-06	-4.79564e-10	-0.854593
119539625	chr11:119539625:A:G	5.78829e-16	-4.79564e-10	-0.379399	1.95584e-06	-4.79564e-10	-0.491284
119540064	chr11:119540064:T:C	4.45895e-16	-4.79564e-10	-0.640322	1.52746e-06	-4.79564e-10	-0.7385
119540130	chr11:119540130:G:A	3.47011e-16	-4.79564e-10	-0.89105	1.21894e-06	-4.79564e-10	-0.964121
119540474	chr11:119540474:A:G	3.89829e-16	-4.79564e-10	-0.774697	1.34669e-06	-4.79564e-10	-0.864454
119540653	chr11:119540653:C:T	2.16441e-16	-4.79564e-10	-1.36309	8.34017e-07	-4.79564e-10	-1.34361
119540704	chr11:119540704:A:G	1.99342e-16	-4.79564e-10	-1.44538	7.5832e-07	-4.79564e-10	-1.43875
119540715	chr11:119540715:T:C	3.07492e-17	-2.2751	-1.03944	1.31518e-07	-2.25409	-0.936621
119540973	chr11:119540973:T:C	2.62014e-16	-4.79564e-10	-1.17201	8.95525e-07	-4.79564e-10	-1.27245
119541290	chr11:119541290:T:C	7.31415e-17	-2.16115	-0.286856	2.5499e-07	-2.0977	-0.430941
119541401	chr11:119541401:T:C	1.95917e-16	-4.79564e-10	-1.46272	7.37227e-07	-4.79564e-10	-1.46696
119541444	chr11:119541444:G:A	2.10781e-16	-4.79564e-10	-1.38959	7.92567e-07	-4.79564e-10	-1.39458
119541466	chr11:119541466:A:G	3.3871e-16	-4.79564e-10	-0.915261	1.19455e-06	-4.79564e-10	-0.984332
119541520	chr11:119541520:A:G	3.41409e-16	-4.79564e-10	-0.907324	1.20338e-06	-4.79564e-10	-0.976972
119541764	chr11:119541764:T:A	3.48118e-17	-1.95284	-1.23761	2.31311e-07	-1.5565	-1.06959
119541797	chr11:119541797:G:A	2.56087e-17	-2.11021	-1.38726	1.46836e-07	-1.81016	-1.27039
119541862	chr11:119541862:T:C	2.26136e-16	-4.79564e-10	-1.31927	8.26333e-07	-4.79564e-10	-1.35286
119542031	chr11:119542031:G:A	4.55944e-16	-4.79564e-10	-0.618037	1.94478e-06	-4.79564e-10	-0.496956
119542212	chr11:119542212:C:A	3.54425e-17	-2.04941	-1.12308	2.07166e-07	-1.7153	-1.02104
119542229	chr11:119542229:G:T	2.10636e-17	-2.23565	-1.45721	8.99093e-08	-2.15091	-1.42015
119542380	chr11:119542380:C:T	4.56145e-17	-1.85465	-1.06553	3.10149e-07	-1.44407	-0.888741
119542439	chr11:119542439:G:A	3.814e-17	-2.20799	-0.891156	1.94138e-07	-1.91828	-0.883014
119542529	chr11:119542529:G:A	1.11493e-15	-4.79564e-10	0.276142	3.68568e-06	-4.79564e-10	0.14235
119542593	chr11:119542593:G:A	2.97141e-17	-2.28035	-1.06844	1.06029e-07	-2.26125	-1.1449
119544198	chr11:119544198:A:G	2.03088e-16	-1.42677	-4.88941e-10	6.09419e-07	-1.65735	-4.88941e-10
119544204	chr11:119544204:T:C	6.70393e-17	-1.99286	-0.542269	2.26548e-07	-1.89154	-0.75536
119545557	chr11:119545557:T:C	2.37292e-16	-4.79564e-10	-1.27111	9.85665e-07	-4.79564e-10	-1.17654
119545637	chr11:119545637:G:T	2.00757e-16	-4.79564e-10	-1.43831	7.58105e-07	-4.79564e-10	-1.43904
119546035	chr11:119546035:G:A	2.24679e-16	-4.79564e-10	-1.32573	9.08708e-07	-4.79564e-10	-1.25784
119547157	chr11:119547157:A:G	4.41092e-16	-4.79564e-10	-0.651153	1.89777e-06	-4.79564e-10	-0.521424
119547268	chr11:119547268:C:A	4.33055e-16	-4.79564e-10	-0.66954	1.48703e-06	-4.79564e-10	-0.765322
119547329	chr11:119547329:C:T	2.90175e-17	-1.86237	-1.51014	1.24477e-07	-1.74652	-1.49922
119547450	chr11:119547450:C:T	7.07153e-16	-4.79564e-10	-0.179159	3.1949e-06	-4.79564e-10	-0.000549622
119547467	chr11:119547467:C:A	1.63693e-16	-2.09148	0.449063	4.93492e-07	-2.27824	0.409891
119547696	chr11:119547696:G:A	8.31077e-16	-0.199961	0.182277	2.57593e-06	-0.394708	0.178815
119547775	chr11:119547775:A:G	5.19623e-16	-4.79564e-10	-0.487302	1.76074e-06	-4.79564e-10	-0.596368
119547929	chr11:119547929:C:T	4.00611e-17	-2.27797	-0.772031	1.77535e-07	-2.1258	-0.764887
119547950	chr11:119547950:T:A	1.86978e-16	-4.79564e-10	-1.50941	7.08558e-07	-4.79564e-10	-1.50663
119548322	chr11:119548322:G:A	1.09914e-16	-2.04071	-4.88941e-10	4.38274e-07	-1.98702	-4.88941e-10
119548406	chr11:119548406:C:T	4.25736e-17	-1.93522	-1.05395	1.52406e-07	-1.82832	-1.21499
119548422	chr11:119548422:G:A	4.86352e-17	-1.79094	-1.06512	3.61412e-07	-1.3447	-0.835142
119548487	chr11:119548487:T:C	3.88242e-17	-2.27705	-0.804308	1.73029e-07	-2.11905	-0.797355
119548836	chr11:119548836:A:G	5.17585e-16	-4.79564e-10	-0.491232	1.75417e-06	-4.79564e-10	-0.600109
119548857	chr11:119548857:G:C	5.58023e-17	-1.82496	-0.893633	4.14641e-07	-1.39677	-0.645679
119549265	chr11:119549265:A:C	4.865e-17	-1.74028	-1.11547	3.65271e-07	-1.26955	-0.899673
119549275	chr11:119549275:G:T	1.56677e-16	-1.68622	-4.88941e-10	7.71949e-07	-1.42094	-4.88941e-10
119549577	chr11:119549577:T:C	2.05695e-16	-4.79564e-10	-1.41401	7.79814e-07	-4.79564e-10	-1.4108
119549690	chr11:119549690:T:C	9.06535e-17	-2.23336	-4.88941e-10	3.30443e-07	-2.26942	-4.88941e-10
119549757	chr11:119549757:C:T	6.1351e-17	-1.75061	-0.873185	4.7588e-07	-1.28773	-0.61696
119549758	chr11:119549758:C:T	4.21869e-17	-1.79886	-1.19944	1.6086e-07	-1.67921	-1.31012
119549975	chr11:119549975:A:AT	3.18283e-17	-2.26173	-1.01832	1.23074e-07	-2.24255	-1.01453
119550576	chr11:119550576:T:G	1.82978e-16	-1.53104	-4.88941e-10	7.8512e-07	-1.40402	-4.88941e-10
119550871	chr11:119550871:G:A	3.34285e-15	-4.79564e-10	1.37417	1.34683e-05	-4.79564e-10	1.43823
119551217	chr11:119551217:C:T	6.97796e-17	-1.73079	-0.764278	2.52631e-07	-1.59943	-0.938501
119551240	chr11:119551240:G:T	3.58758e-16	-4.79564e-10	-0.857757	1.3167e-06	-4.79564e-10	-0.88698
119551264	chr11:119551264:G:A	3.76885e-17	-2.12496	-0.98609	1.22025e-07	-2.28077	-0.98487
119551299	chr11:119551299:T:C	1.75997e-15	-4.79564e-10	0.732645	7.02086e-06	-4.79564e-10	0.786781
119552045	chr11:119552045:C:G	4.99194e-17	-1.76253	-1.06747	3.75441e-07	-1.30294	-0.83882
119552558	chr11:119552558:G:A	3.618e-17	-2.25106	-0.900839	1.34596e-07	-2.25479	-0.912788
119552699	chr11:119552699:G:A	3.63024e-17	-2.25662	-0.891898	1.36691e-07	-2.24905	-0.903093
119552979	chr11:119552979:T:C	6.56126e-17	-1.83699	-0.719652	4.89275e-07	-1.41264	-0.464299
119553037	chr11:119553037:C:T	3.74022e-17	-2.25579	-0.862889	1.40782e-07	-2.25002	-0.872627
119553111	chr11:119553111:T:C	3.56215e-17	-2.26559	-0.901864	1.3731e-07	-2.23683	-0.910784
119553201	chr11:119553201:C:G	2.48544e-15	-4.79564e-10	1.0778	9.8352e-06	-4.79564e-10	1.12386
119553569	chr11:119553569:G:A	5.56707e-16	-4.79564e-10	-0.418367	1.88398e-06	-4.79564e-10	-0.528721
119554056	chr11:119554056:C:T	1.93062e-16	-4.79564e-10	-1.47739	7.18735e-07	-4.79564e-10	-1.49237
119554142	chr11:119554142:A:G	2.39953e-16	-4.79564e-10	-1.25996	9.24138e-07	-4.79564e-10	-1.241
119554154	chr11:119554154:C:T	3.2236e-17	-2.23691	-1.03041	1.13608e-07	-2.26857	-1.06853
119554452	chr11:119554452:G:A	8.40326e-17	-1.88752	-0.421685	6.15376e-07	-1.49479	-0.152836
119554547	chr11:119554547:C:A	3.80233e-17	-2.24502	-0.857185	1.40196e-07	-2.25989	-0.866927
119554631	chr11:119554631:G:A	2.88304e-17	-1.87147	-1.50751	1.62314e-07	-1.47091	-1.50941
119555096	chr11:119555096:C:T	3.89308e-17	-2.23761	-0.841007	1.37254e-07	-2.26806	-0.879967
119555344	chr11:119555344:G:A	2.75707e-17	-1.91866	-1.50499	1.51629e-07	-1.53781	-1.51062
119555393	chr11:119555393:T:G	2.90542e-17	-1.86637	-1.50488	1.63573e-07	-1.46195	-1.51065
119555423	chr11:119555423:T:C	1.93985e-16	-4.79564e-10	-1.47262	7.20951e-07	-4.79564e-10	-1.48929
119555533	chr11:119555533:C:T	1.9093e-16	-4.79564e-10	-1.4885	7.1262e-07	-4.79564e-10	-1.50091
119555572	chr11:119555572:C:T	1.9472e-16	-4.79564e-10	-1.46884	7.38321e-07	-4.79564e-10	-1.46548
119555851	chr11:119555851:T:C	4.64021e-16	-4.79564e-10	-0.600476	1.59919e-06	-4.79564e-10	-0.692611
119556268	chr11:119556268:C:G	1.91103e-16	-4.79564e-10	-1.48759	7.13292e-07	-4.79564e-10	-1.49997
119556459	chr11:119556459:T:A	2.2089e-16	-4.79564e-10	-1.34274	8.95967e-07	-4.79564e-10	-1.27196
119556531	chr11:119556531:C:T	5.40762e-17	-1.91128	-0.838734	1.89235e-07	-1.8037	-1.02317
119556598	chr11:119556598:C:T	5.56533e-17	-1.88184	-0.839419	1.95974e-07	-1.7683	-1.02358
119556635	chr11:119556635:T:C	2.85105e-17	-1.90322	-1.48691	1.56866e-07	-1.50539	-1.50907
119556913	chr11:119556913:A:G	4.00228e-17	-2.24657	-0.804384	1.47558e-07	-2.25885	-0.816796
119557146	chr11:119557146:A:C	3.13997e-17	-1.79754	-1.49607	1.81936e-07	-1.35534	-1.51086
119557182	chr11:119557182:T:G	3.84138e-17	-2.24239	-0.849599	1.41034e-07	-2.26178	-0.859077
119557201	chr11:119557201:C:G	2.2176e-16	-4.79564e-10	-1.33881	9.00104e-07	-4.79564e-10	-1.26735
119557398	chr11:119557398:G:T	2.99061e-16	-4.79564e-10	-1.03976	1.01521e-06	-4.79564e-10	-1.14701
119557430	chr11:119557430:G:A	3.51662e-17	-1.67033	-1.50999	2.1202e-07	-1.22082	-1.49235
119557433	chr11:119557433:C:T	3.54211e-17	-1.66732	-1.50577	2.12176e-07	-1.22764	-1.4848
119557447	chr11:119557447:A:G	3.3459e-17	-2.27518	-0.954906	1.31854e-07	-2.21777	-0.970394
119557710	chr11:119557710:G:A	7.04417e-17	-1.68141	-0.804208	2.59218e-07	-1.55183	-0.960363
119557912	chr11:119557912:C:G	3.15778e-16	-4.79564e-10	-0.985365	1.16611e-06	-4.79564e-10	-1.00843
119558369	chr11:119558369:C:T	3.08155e-17	-1.80196	-1.51042	1.79594e-07	-1.3737	-1.50546
119558372	chr11:119558372:T:C	4.49877e-17	-1.82912	-1.10489	1.64698e-07	-1.70723	-1.25852
119558428	chr11:119558428:C:T	5.08873e-17	-1.80006	-1.01074	1.86384e-07	-1.67519	-1.16686
119558671	chr11:119558671:T:C	3.15217e-16	-4.79564e-10	-0.987146	1.06621e-06	-4.79564e-10	-1.098
119558903	chr11:119558903:G:A	3.14701e-17	-1.78767	-1.5037	1.84307e-07	-1.34305	-1.51021
119558951	chr11:119558951:T:G	3.12177e-17	-1.79561	-1.50381	1.82242e-07	-1.35436	-1.51017
119559025	chr11:119559025:C:T	2.89985e-17	-1.8654	-1.50777	1.66803e-07	-1.4453	-1.50774
119559137	chr11:119559137:G:A	3.10277e-17	-1.79468	-1.51085	1.81861e-07	-1.36322	-1.5034
119559212	chr11:119559212:G:A	3.13656e-17	-1.79055	-1.50415	1.83532e-07	-1.34742	-1.51005
119559244	chr11:119559244:G:C	3.49427e-16	-4.79564e-10	-0.884112	1.51082e-06	-4.79564e-10	-0.749455
119559423	chr11:119559423:CACACACACACACACAG:C	2.90947e-17	-2.10218	-1.26767	9.11791e-08	-2.23523	-1.32181
119559427	chr11:119559427:CACACACACACAG:C	1.14866e-16	-1.99664	-4.88941e-10	5.25465e-07	-1.80558	-4.88941e-10
119559492	chr11:119559492:A:G	3.4993e-17	-1.67648	-1.50878	2.14613e-07	-1.19446	-1.50657
119559555	chr11:119559555:G:A	3.24957e-17	-1.75484	-1.50445	1.9294e-07	-1.2976	-1.50988
119560177	chr11:119560177:G:C	2.11032e-16	-4.79564e-10	-1.38839	8.0104e-07	-4.79564e-10	-1.38395
119560582	chr11:119560582:C:T	3.79897e-17	-1.73738	-1.36571	2.51946e-07	-1.27119	-1.26946
119560721	chr11:119560721:T:A	2.0594e-16	-4.79564e-10	-1.41282	7.60045e-07	-4.79564e-10	-1.43648
119560776	chr11:119560776:T:C	3.79617e-17	-1.72685	-1.37697	2.51732e-07	-1.25732	-1.28418
119560931	chr11:119560931:A:G	2.59473e-16	-1.18175	-4.88941e-10	1.13252e-06	-1.03766	-4.88941e-10
119560944	chr11:119560944:A:G	3.74478e-17	-1.73778	-1.37968	2.47341e-07	-1.27153	-1.28756
119561144	chr11:119561144:G:A	8.72537e-17	-2.27159	-4.88941e-10	3.33383e-07	-2.26057	-4.88941e-10
119561373	chr11:119561373:A:G	3.70945e-17	-1.73973	-1.38721	2.44101e-07	-1.27493	-1.29735
119561385	chr11:119561385:A:G	1.93861e-16	-4.79564e-10	-1.47326	7.68371e-07	-4.79564e-10	-1.42559
119561433	chr11:119561433:T:C	5.50691e-17	-1.57025	-1.16156	4.04918e-07	-1.05155	-1.01463
119561563	chr11:119561563:T:C	3.59163e-16	-4.79564e-10	-0.856629	1.32774e-06	-4.79564e-10	-0.878623
119561729	chr11:119561729:T:C	1.02787e-16	-2.28011	0.172365	4.37095e-07	-2.1456	0.155888
119562224	chr11:119562224:C:T	6.3093e-17	-1.70047	-0.895329	4.24756e-07	-1.24717	-0.77117
119562294	chr11:119562294:C:T	3.69376e-17	-1.71301	-1.41816	2.45706e-07	-1.23623	-1.3295
119562331	chr11:119562331:G:T	2.57585e-16	-4.79564e-10	-1.18906	9.26202e-07	-4.79564e-10	-1.23877
119562357	chr11:119562357:CA:C	1.87996e-16	-4.79564e-10	-1.50398	7.17435e-07	-4.79564e-10	-1.49418
119562522	chr11:119562522:G:A	2.05794e-16	-4.79564e-10	-1.41353	7.59584e-07	-4.79564e-10	-1.43709
119562699	chr11:119562699:A:C	1.86949e-16	-4.79564e-10	-1.50957	7.08369e-07	-4.79564e-10	-1.5069
119562774	chr11:119562774:G:C	9.92785e-17	-2.27835	0.135871	4.28261e-07	-2.1273	0.117177
119562810	chr11:119562810:A:G	3.87224e-17	-1.67237	-1.41162	2.62675e-07	-1.17837	-1.32058
119563029	chr11:119563029:T:C	9.79231e-17	-2.27807	0.12185	4.23505e-07	-2.12529	0.103996
119563321	chr11:119563321:A:T	3.48622e-17	-1.77567	-1.41333	2.27233e-07	-1.32132	-1.32257
119563471	chr11:119563471:C:A	6.14449e-17	-1.68716	-0.935101	2.25261e-07	-1.55316	-1.09944
119563564	chr11:119563564:C:T	3.67178e-17	-1.72986	-1.40729	2.43917e-07	-1.25857	-1.31447
119563757	chr11:119563757:G:T	3.6599e-17	-1.73222	-1.40816	2.42737e-07	-1.26229	-1.31559
119564000	chr11:119564000:G:A	3.62827e-17	-1.74472	-1.40435	2.39995e-07	-1.27876	-1.31048
119564042	chr11:119564042:A:G	5.86246e-17	-1.72682	-0.94243	2.14165e-07	-1.59764	-1.10547
119564132	chr11:119564132:C:A	3.52379e-17	-1.77345	-1.40484	2.30326e-07	-1.31909	-1.31128
119564300	chr11:119564300:G:C	3.52387e-17	-1.76991	-1.40835	2.30444e-07	-1.31405	-1.31581
119564336	chr11:119564336:A:G	3.47231e-17	-1.78438	-1.40862	2.25972e-07	-1.33329	-1.31616
119564385	chr11:119564385:T:G	5.06589e-17	-1.3051	-1.51019	1.79876e-07	-1.36844	-1.50915
119564469	chr11:119564469:A:C	1.00761e-16	-2.27728	0.149627	4.37775e-07	-2.1195	0.131344
119564833	chr11:119564833:A:G	4.77781e-17	-1.6553	-1.21854	3.43882e-07	-1.16137	-1.06819
119565387	chr11:119565387:C:A	3.65111e-17	-1.73871	-1.40408	2.41757e-07	-1.27181	-1.31012
119565547	chr11:119565547:G:T	3.81062e-16	-4.79564e-10	-0.797444	1.66144e-06	-4.79564e-10	-0.654423
119565860	chr11:119565860:T:A	4.06015e-16	-4.79564e-10	-0.734016	1.26714e-06	-4.79564e-10	-0.925342
119565998	chr11:119565998:A:G	3.55353e-17	-1.75619	-1.41369	2.33387e-07	-1.29425	-1.32291
119566105	chr11:119566105:A:G	3.58619e-17	-1.75257	-1.40817	2.36137e-07	-1.28977	-1.31567
119566244	chr11:119566244:TA:T	2.05602e-16	-4.79564e-10	-1.41446	7.58594e-07	-4.79564e-10	-1.43839
119566490	chr11:119566490:T:C	1.06771e-16	-2.27719	0.207468	4.63407e-07	-2.11945	0.188192
119566766	chr11:119566766:G:A	1.87966e-16	-4.79564e-10	-1.50415	7.17449e-07	-4.79564e-10	-1.49416
119566804	chr11:119566804:C:T	7.76982e-16	-0.0849888	-4.88941e-10	2.28396e-06	-0.336196	-4.88941e-10
119566993	chr11:119566993:C:T	1.98876e-16	-4.79564e-10	-1.44773	7.90271e-07	-4.79564e-10	-1.39748
119567104	chr11:119567104:G:A	6.0992e-17	-1.6929	-0.936765	2.23299e-07	-1.55995	-1.1014
119567497	chr11:119567497:C:T	2.25342e-17	-2.22659	-1.39878	8.36532e-08	-2.2191	-1.42408
119567704	chr11:119567704:T:C	6.05428e-17	-1.63229	-1.00476	2.25441e-07	-1.5285	-1.1233
119568015	chr11:119568015:G:A	9.10262e-17	-2.22926	-4.88941e-10	3.40642e-07	-2.23903	-4.88941e-10
119568051	chr11:119568051:G:T	2.72325e-16	-2.2495	1.11609	9.90855e-07	-2.23412	1.06282
119568054	chr11:119568054:T:C	1.02466e-16	-1.69945	-0.41143	3.59479e-07	-1.56521	-0.619991
119568393	chr11:119568393:A:G	3.14261e-15	-4.79564e-10	1.3124	1.47405e-05	-4.79564e-10	1.5285
119568440	chr11:119568440:A:G	2.29252e-16	-4.79564e-10	-1.30558	8.7996e-07	-4.79564e-10	-1.28998
119568748	chr11:119568748:A:G	4.35637e-17	-1.82602	-1.14017	1.62111e-07	-1.70347	-1.27811
119568787	chr11:119568787:C:T	7.23224e-17	-1.32612	-1.13315	4.6498e-07	-0.890759	-1.03711
119568852	chr11:119568852:T:A	1.87117e-16	-4.79564e-10	-1.50867	7.06568e-07	-4.79564e-10	-1.50944
119568905	chr11:119568905:G:A	1.97212e-16	-4.79564e-10	-1.45613	7.47117e-07	-4.79564e-10	-1.45364
119569228	chr11:119569228:CT:C	1.92423e-16	-4.79564e-10	-1.48071	7.27888e-07	-4.79564e-10	-1.47971
119569355	chr11:119569355:G:A	5.38161e-17	-1.55563	-1.1992	2.06849e-07	-1.42936	-1.30851
119569403	chr11:119569403:A:G	1.92068e-16	-4.79564e-10	-1.48256	7.26495e-07	-4.79564e-10	-1.48163
119569422	chr11:119569422:A:T	8.36577e-17	-2.26054	-0.0531342	3.19716e-07	-2.13778	-0.16465
119569729	chr11:119569729:G:A	2.65752e-16	-4.79564e-10	-1.15784	9.84203e-07	-4.79564e-10	-1.17803
119569937	chr11:119569937:AT:A	3.46973e-17	-1.90274	-1.291	1.54957e-07	-1.8193	-1.20741
119570081	chr11:119570081:A:G	2.29241e-16	-4.79564e-10	-1.30563	9.39534e-07	-4.79564e-10	-1.22448
119570245	chr11:119570245:T:C	2.67079e-16	-1.15286	-4.88941e-10	9.63589e-07	-1.1992	-4.88941e-10
119570832	chr11:119570832:C:T	9.19133e-17	-2.21956	-4.88941e-10	3.34462e-07	-2.25734	-4.88941e-10
119570912	chr11:119570912:C:T	2.16541e-16	-4.79564e-10	-1.36263	8.20309e-07	-4.79564e-10	-1.36018
119570985	chr11:119570985:T:C	3.35775e-17	-1.74537	-1.48118	1.44434e-07	-1.58844	-1.5086
119571093	chr11:119571093:G:A	4.08792e-17	-1.65167	-1.37811	1.70777e-07	-1.48916	-1.44034
119571427	chr11:119571427:C:T	1.89859e-16	-4.79564e-10	-1.49412	7.10564e-07	-4.79564e-10	-1.5038
119571477	chr11:119571477:T:C	3.35914e-17	-1.74563	-1.48051	1.44576e-07	-1.58761	-1.50844
119571761	chr11:119571761:AC:A	3.30851e-17	-1.76378	-1.47755	1.414e-07	-1.61071	-1.50756
119571833	chr11:119571833:A:G	2.34201e-16	-4.79564e-10	-1.28423	8.84284e-07	-4.79564e-10	-1.28508
119572021	chr11:119572021:A:G	2.24266e-16	-4.79564e-10	-1.32757	7.98656e-07	-4.79564e-10	-1.38693
119572458	chr11:119572458:A:G	1.90071e-16	-4.79564e-10	-1.49301	7.11159e-07	-4.79564e-10	-1.50296
119572555	chr11:119572555:A:G	8.7836e-17	-2.26493	-4.88941e-10	3.6901e-07	-2.15904	-4.88941e-10
119572651	chr11:119572651:C:T	7.89514e-17	-2.26593	-0.105641	3.04207e-07	-2.1719	-0.180258
119572851	chr11:119572851:AC:A	4.51564e-16	-4.79564e-10	-0.627689	2.20566e-06	-4.79564e-10	-0.37108
119572958	chr11:119572958:C:A	5.65079e-17	-1.19597	-1.51006	2.55938e-07	-1.01842	-1.5065
119573017	chr11:119573017:G:A	8.65538e-17	-2.27964	-4.88941e-10	3.34764e-07	-2.25643	-4.88941e-10
119573242	chr11:119573242:A:G	2.2076e-16	-4.79564e-10	-1.34333	8.33904e-07	-4.79564e-10	-1.34374
119573248	chr11:119573248:G:A	3.03854e-16	-4.79564e-10	-1.02386	1.12975e-06	-4.79564e-10	-1.04011
119573305	chr11:119573305:C:G	4.54172e-17	-1.66441	-1.2601	1.81694e-07	-1.50791	-1.35963
119573724	chr11:119573724:G:A	3.55149e-17	-1.88306	-1.2874	1.41886e-07	-1.74046	-1.37438
119573763	chr11:119573763:A:G	3.02468e-16	-1.18665	0.158223	2.37058e-06	-0.697869	0.398898
119573983	chr11:119573983:G:A	3.77256e-17	-2.2253	-0.88477	1.75727e-07	-2.06266	-0.838266
119574152	chr11:119574152:T:C	3.24966e-16	-1.10065	0.143961	2.59968e-06	-0.594181	0.387464
119574212	chr11:119574212:A:G	2.18463e-16	-4.79564e-10	-1.35379	8.33173e-07	-4.79564e-10	-1.34462
119574258	chr11:119574258:C:A	2.16843e-16	-4.79564e-10	-1.36123	7.91715e-07	-4.79564e-10	-1.39566
119574269	chr11:119574269:G:A	5.79149e-17	-1.74253	-0.938897	2.37861e-07	-1.58348	-1.0147
119574299	chr11:119574299:T:G	8.74975e-17	-2.2688	-4.88941e-10	3.2709e-07	-2.27962	-4.88941e-10
119574397	chr11:119574397:C:T	6.12465e-17	-2.23737	-0.38813	2.97587e-07	-2.09151	-0.282644
119574690	chr11:119574690:T:C	3.21428e-16	-4.79564e-10	-0.967632	1.20307e-06	-4.79564e-10	-0.977233
119574854	chr11:119574854:C:T	5.31137e-17	-1.5348	-1.23317	3.41502e-07	-1.09589	-1.14062
119575136	chr11:119575136:G:T	2.09634e-16	-4.79564e-10	-1.39504	8.42481e-07	-4.79564e-10	-1.33351
119575147	chr11:119575147:A:C	2.11768e-16	-4.79564e-10	-1.38491	8.05197e-07	-4.79564e-10	-1.37877
119575260	chr11:119575260:C:T	7.12885e-16	-1.10198	0.930896	5.75577e-06	-0.598478	1.18658
119575407	chr11:119575407:A:G	4.48883e-17	-1.69315	-1.24308	2.78088e-07	-1.28766	-1.15426
119575772	chr11:119575772:C:T	6.25937e-17	-2.1862	-0.417538	3.05392e-07	-2.00608	-0.342188
119575863	chr11:119575863:A:G	5.43524e-17	-1.80915	-0.93577	2.22395e-07	-1.6591	-1.00631
119575939	chr11:119575939:T:C	5.64517e-16	-4.79564e-10	-0.404435	1.95722e-06	-4.79564e-10	-0.490578
119575970	chr11:119575970:T:C	2.59162e-16	-4.79564e-10	-1.18295	9.8212e-07	-4.79564e-10	-1.18015
119576333	chr11:119576333:G:A	5.00037e-17	-2.21843	-0.609875	2.4312e-07	-2.05348	-0.522819
119576751	chr11:119576751:A:G	2.90199e-16	-4.79564e-10	-1.06984	1.09315e-06	-4.79564e-10	-1.07304
119576859	chr11:119576859:C:A	2.21134e-16	-4.79564e-10	-1.34164	8.11275e-07	-4.79564e-10	-1.37125
119576987	chr11:119576987:G:A	4.23723e-16	-4.79564e-10	-0.691327	1.44697e-06	-4.79564e-10	-0.792632
119577041	chr11:119577041:A:G	2.95949e-16	-4.79564e-10	-1.05022	1.06394e-06	-4.79564e-10	-1.10012
119577189	chr11:119577189:T:A	1.97021e-16	-4.79564e-10	-1.45709	7.19938e-07	-4.79564e-10	-1.49069
119577432	chr11:119577432:G:C	1.97044e-16	-4.79564e-10	-1.45698	7.23587e-07	-4.79564e-10	-1.48564
119577433	chr11:119577433:A:G	2.75877e-15	-4.79564e-10	1.18214	8.5165e-06	-4.79564e-10	0.9799
119577868	chr11:119577868:A:C	3.815e-17	-1.85656	-1.24232	1.51476e-07	-1.70999	-1.33944
119577968	chr11:119577968:G:A	4.11445e-17	-2.04919	-0.974128	1.8712e-07	-1.82508	-1.01303
119578162	chr11:119578162:A:G	2.51244e-16	-4.79564e-10	-1.21398	9.35621e-07	-4.79564e-10	-1.22865
119578560	chr11:119578560:G:A	6.5785e-16	-4.79564e-10	-0.251429	2.64198e-06	-4.79564e-10	-0.190576
119578994	chr11:119578994:G:A	2.05656e-16	-4.79564e-10	-1.4142	7.38508e-07	-4.79564e-10	-1.46523
119579159	chr11:119579159:C:T	4.38044e-16	-4.79564e-10	-0.658087	1.78967e-06	-4.79564e-10	-0.580075
119579621	chr11:119579621:CA:C	5.07888e-16	-4.79564e-10	-0.510145	1.67672e-06	-4.79564e-10	-0.645268
119579710	chr11:119579710:T:C	2.25318e-16	-4.79564e-10	-1.32289	9.46643e-07	-4.79564e-10	-1.21694
119579848	chr11:119579848:T:G	4.56048e-16	-4.79564e-10	-0.617807	1.86417e-06	-4.79564e-10	-0.539288
119580164	chr11:119580164:A:C	2.71944e-16	-4.79564e-10	-1.13481	9.7826e-07	-4.79564e-10	-1.18408
119580400	chr11:119580400:A:C	5.59936e-17	-1.27136	-1.4438	3.66816e-07	-0.771686	-1.39331
119580477	chr11:119580477:A:T	2.84902e-16	-1.06736	-0.0208941	2.33343e-06	-0.537635	0.222869
119580904	chr11:119580904:T:C	2.85182e-17	-2.17538	-1.21449	1.37603e-07	-1.97503	-1.17045
119580935	chr11:119580935:GAC:G	2.79572e-16	-4.79564e-10	-1.10715	9.72649e-07	-4.79564e-10	-1.18984
119581229	chr11:119581229:A:G	5.01628e-17	-1.90299	-0.922141	2.00196e-07	-1.76696	-1.0036
119581819	chr11:119581819:T:C	2.83908e-16	-1.00577	-0.0859818	2.33293e-06	-0.46582	0.150841
119582033	chr11:119582033:A:G	2.10842e-16	-4.79564e-10	-1.3893	7.77696e-07	-4.79564e-10	-1.41352
119582226	chr11:119582226:G:A	1.82863e-16	-1.53167	-4.88941e-10	6.6356e-07	-1.57224	-4.88941e-10
119582541	chr11:119582541:G:A	5.84666e-17	-1.53648	-1.13547	3.72012e-07	-1.0985	-1.05243
119582763	chr11:119582763:G:C	2.57465e-16	-4.79564e-10	-1.18952	1.08081e-06	-4.79564e-10	-1.08439
119583177	chr11:119583177:G:A	1.34061e-16	-1.84211	-4.88941e-10	5.53295e-07	-1.75397	-4.88941e-10
119583727	chr11:119583727:C:T	4.26357e-16	-4.79564e-10	-0.685129	1.46251e-06	-4.79564e-10	-0.781949
119583877	chr11:119583877:C:T	4.62691e-16	-1.23071	0.627363	3.70813e-06	-0.73662	0.885044
119583888	chr11:119583888:T:C	1.28489e-16	-1.88456	-4.88941e-10	5.26846e-07	-1.80295	-4.88941e-10
119583959	chr11:119583959:T:C	5.08494e-17	-1.46324	-1.3483	3.23263e-07	-1.01087	-1.28052
119584178	chr11:119584178:G:A	3.8165e-16	-4.79564e-10	-0.795902	1.41394e-06	-4.79564e-10	-0.815728
119584275	chr11:119584275:C:A	2.76101e-16	-4.79564e-10	-1.11964	1.0489e-06	-4.79564e-10	-1.11436
119584454	chr11:119584454:T:C	3.3152e-17	-1.76834	-1.47097	1.48385e-07	-1.61155	-1.4585
119585019	chr11:119585019:G:A	3.2204e-16	-4.79564e-10	-0.96573	1.23169e-06	-4.79564e-10	-0.953718
119585037	chr11:119585037:A:G	1.02068e-15	-0.676604	0.86442	8.78912e-06	-0.114104	1.12551
119585135	chr11:119585135:C:T	3.78091e-17	-1.71417	-1.39369	1.50184e-07	-1.63104	-1.42696
119585457	chr11:119585457:C:T	4.59085e-17	-1.42332	-1.49043	1.90941e-07	-1.33253	-1.48536
119585641	chr11:119585641:T:C	5.55671e-16	-4.79564e-10	-0.420229	1.81435e-06	-4.79564e-10	-0.566377
119585723	chr11:119585723:C:T	5.02156e-16	-4.79564e-10	-0.521495	1.64872e-06	-4.79564e-10	-0.662103
119585931	chr11:119585931:T:A	2.67498e-16	-4.79564e-10	-1.15129	9.92041e-07	-4.79564e-10	-1.1701
119586274	chr11:119586274:C:T	3.98409e-16	-4.79564e-10	-0.752927	1.38516e-06	-4.79564e-10	-0.83629
119586396	chr11:119586396:G:T	2.54414e-16	-4.79564e-10	-1.20144	8.68666e-07	-4.79564e-10	-1.3029
119586432	chr11:119586432:C:T	1.87297e-16	-4.79564e-10	-1.50771	7.206e-07	-4.79564e-10	-1.48978
119586944	chr11:119586944:C:G	3.98018e-16	-4.79564e-10	-0.753909	1.46849e-06	-4.79564e-10	-0.77787
119587008	chr11:119587008:A:G	9.33162e-17	-2.20441	-4.88941e-10	3.61517e-07	-2.17955	-4.88941e-10
119587116	chr11:119587116:G:C	4.91261e-17	-1.81556	-1.03045	2.02244e-07	-1.66751	-1.09288
119587517	chr11:119587517:T:C	1.95942e-16	-4.79564e-10	-1.46259	7.29743e-07	-4.79564e-10	-1.47717
119587882	chr11:119587882:AT:A	1.86693e-16	-4.79564e-10	-1.51094	7.05735e-07	-4.79564e-10	-1.51062
119588326	chr11:119588326:C:T	2.16642e-16	-4.79564e-10	-1.36216	8.12799e-07	-4.79564e-10	-1.36938
119588384	chr11:119588384:A:G	3.7772e-16	-4.79564e-10	-0.806253	1.33199e-06	-4.79564e-10	-0.875427
119588846	chr11:119588846:C:T	2.18981e-16	-4.79564e-10	-1.35142	8.20065e-07	-4.79564e-10	-1.36048
119589403	chr11:119589403:C:T	2.09383e-16	-4.79564e-10	-1.39624	7.87683e-07	-4.79564e-10	-1.40076
119589793	chr11:119589793:C:T	5.20095e-17	-1.36326	-1.42572	2.27518e-07	-1.21705	-1.42558
119589844	chr11:119589844:G:A	3.11481e-16	-4.79564e-10	-0.999067	1.08497e-06	-4.79564e-10	-1.08056
119590247	chr11:119590247:A:G	2.24768e-16	-4.79564e-10	-1.32534	8.43434e-07	-4.79564e-10	-1.33238
119590645	chr11:119590645:C:T	2.26808e-16	-4.79564e-10	-1.3163	8.50743e-07	-4.79564e-10	-1.32375
119591736	chr11:119591736:A:G	2.32889e-16	-4.79564e-10	-1.28984	8.58472e-07	-4.79564e-10	-1.31471
119591857	chr11:119591857:T:C	2.25914e-16	-4.79564e-10	-1.32025	8.47432e-07	-4.79564e-10	-1.32765
119591957	chr11:119591957:T:A	2.23149e-16	-4.79564e-10	-1.33257	8.38753e-07	-4.79564e-10	-1.33794
119592040	chr11:119592040:G:A	3.34342e-16	-4.79564e-10	-0.928242	1.20325e-06	-4.79564e-10	-0.977078
119592073	chr11:119592073:C:T	2.31086e-16	-4.79564e-10	-1.29762	8.66185e-07	-4.79564e-10	-1.30576
119592103	chr11:119592103:A:C	2.31222e-16	-4.79564e-10	-1.29703	8.66734e-07	-4.79564e-10	-1.30513
119592109	chr11:119592109:T:C	2.39603e-16	-4.79564e-10	-1.26142	8.97187e-07	-4.79564e-10	-1.2706
119592142	chr11:119592142:A:G	5.55888e-16	-1.28537	0.865535	4.62397e-06	-0.792017	1.16117
119592154	chr11:119592154:T:C	1.90437e-16	-4.79564e-10	-1.49108	7.12775e-07	-4.79564e-10	-1.50069
119592414	chr11:119592414:T:TC	1.86803e-16	-4.79564e-10	-1.51035	7.05648e-07	-4.79564e-10	-1.51074
119592494	chr11:119592494:C:T	2.54009e-16	-4.79564e-10	-1.20303	9.13711e-07	-4.79564e-10	-1.25235
119592558	chr11:119592558:G:A	1.05969e-15	-1.26644	1.49177	8.88869e-06	-0.769269	1.79194
119592566	chr11:119592566:G:A	2.31041e-16	-4.79564e-10	-1.29781	8.66261e-07	-4.79564e-10	-1.30567
119593141	chr11:119593141:A:G	3.34181e-16	-4.79564e-10	-0.928722	1.2026e-06	-4.79564e-10	-0.977615
119593163	chr11:119593163:T:C	3.38109e-16	-4.79564e-10	-0.917036	1.21628e-06	-4.79564e-10	-0.966311
119593192	chr11:119593192:G:A	5.37816e-16	-1.23745	0.784556	4.50339e-06	-0.73339	1.07612
119593223	chr11:119593223:A:C	3.35093e-16	-4.79564e-10	-0.925997	1.20585e-06	-4.79564e-10	-0.974918
119593256	chr11:119593256:A:C	3.37047e-16	-4.79564e-10	-0.920184	1.21287e-06	-4.79564e-10	-0.969113
119593290	chr11:119593290:T:C	6.15174e-17	-1.16129	-1.4598	1.65187e-07	-1.46615	-1.49663
119593297	chr11:119593297:T:C	4.42523e-16	-4.79564e-10	-0.647912	1.5823e-06	-4.79564e-10	-0.703226
119593329	chr11:119593329:G:T	3.3507e-16	-4.79564e-10	-0.926066	1.2057e-06	-4.79564e-10	-0.975041
119593666	chr11:119593666:A:C	3.34649e-16	-4.79564e-10	-0.927325	1.20432e-06	-4.79564e-10	-0.976194
119594093	chr11:119594093:G:C	3.3467e-16	-4.79564e-10	-0.92726	1.20431e-06	-4.79564e-10	-0.976201
119594153	chr11:119594153:G:A	3.34342e-16	-4.79564e-10	-0.928242	1.20325e-06	-4.79564e-10	-0.977078
119594181	chr11:119594181:T:TGAACTCCTGACCTC	3.92884e-16	-1.41327	0.646376	1.9645e-06	-1.09586	0.608989
119594427	chr11:119594427:G:A	2.49082e-16	-4.79564e-10	-1.22262	9.28348e-07	-4.79564e-10	-1.23645
119594508	chr11:119594508:T:C	3.34342e-16	-4.79564e-10	-0.928242	1.20325e-06	-4.79564e-10	-0.977078
119594822	chr11:119594822:T:C	3.33683e-16	-4.79564e-10	-0.930214	1.20103e-06	-4.79564e-10	-0.978922
119594957	chr11:119594957:A:G	1.27112e-16	-2.04563	0.150295	5.10637e-07	-2.21853	0.384328
119595168	chr11:119595168:A:G	2.83289e-16	-1.55256	0.458621	9.35503e-07	-1.91401	0.685234
119595348	chr11:119595348:T:C	3.34342e-16	-4.79564e-10	-0.928242	1.20325e-06	-4.79564e-10	-0.977078
119595349	chr11:119595349:G:A	3.34342e-16	-4.79564e-10	-0.928242	1.20325e-06	-4.79564e-10	-0.977078
119595666	chr11:119595666:C:T	5.13192e-16	-4.79564e-10	-0.499756	1.8244e-06	-4.79564e-10	-0.560855
119595938	chr11:119595938:G:A	1.37479e-16	-2.01677	0.199841	5.74045e-07	-2.1982	0.481047
119596191	chr11:119596191:A:G	4.04213e-16	-4.79564e-10	-0.738463	1.39476e-06	-4.79564e-10	-0.829386
119596195	chr11:119596195:G:A	1.57065e-16	-1.68375	-4.88941e-10	5.82474e-07	-1.70258	-4.88941e-10
119596201	chr11:119596201:G:T	2.07028e-16	-4.79564e-10	-1.40755	7.78361e-07	-4.79564e-10	-1.41267
119596206	chr11:119596206:T:C	3.3206e-16	-4.79564e-10	-0.935089	1.19517e-06	-4.79564e-10	-0.98382
119596334	chr11:119596334:T:C	8.56044e-16	-4.79564e-10	0.0119157	4.46166e-06	-4.79564e-10	0.333416
119596380	chr11:119596380:T:A	4.14381e-16	-4.79564e-10	-0.713619	1.43456e-06	-4.79564e-10	-0.80125
119596438	chr11:119596438:T:C	5.15983e-17	-2.09433	-0.702583	2.15266e-07	-1.88886	-0.809121
119596458	chr11:119596458:A:G	3.24262e-16	-4.79564e-10	-0.958855	1.16856e-06	-4.79564e-10	-1.00634
119596480	chr11:119596480:A:T	7.17767e-16	-1.04059	0.876327	6.5432e-06	-0.442788	1.15911
119596578	chr11:119596578:T:G	2.59727e-16	-4.79564e-10	-1.18078	9.59525e-07	-4.79564e-10	-1.20342
119596630	chr11:119596630:C:T	1.86734e-16	-4.79564e-10	-1.51072	7.06628e-07	-4.79564e-10	-1.50936
119596648	chr11:119596648:C:T	3.33825e-16	-4.79564e-10	-0.92979	1.20144e-06	-4.79564e-10	-0.978582
119596749	chr11:119596749:G:A	2.07974e-16	-4.79564e-10	-1.40299	7.81852e-07	-4.79564e-10	-1.40819
119597031	chr11:119597031:G:A	2.08808e-16	-4.79564e-10	-1.39899	7.84022e-07	-4.79564e-10	-1.40542
119597185	chr11:119597185:A:G	7.13145e-16	-4.79564e-10	-0.170721	2.50999e-06	-4.79564e-10	-0.241826
119597272	chr11:119597272:C:A	7.48508e-16	-4.79564e-10	-0.122324	2.63851e-06	-4.79564e-10	-0.191889
119597331	chr11:119597331:G:C	2.39006e-16	-4.79564e-10	-1.26392	9.19772e-07	-4.79564e-10	-1.24573
119597460	chr11:119597460:T:C	7.49529e-16	-4.79564e-10	-0.12096	2.64223e-06	-4.79564e-10	-0.190481
119597697	chr11:119597697:A:G	2.38184e-16	-4.79564e-10	-1.26736	8.23049e-07	-4.79564e-10	-1.35684
119597741	chr11:119597741:C:T	2.33749e-16	-4.79564e-10	-1.28616	8.83655e-07	-4.79564e-10	-1.28579
119597806	chr11:119597806:G:C	7.60697e-16	-4.79564e-10	-0.106171	2.67709e-06	-4.79564e-10	-0.177373
119597809	chr11:119597809:G:A	8.90792e-17	-2.04778	-0.203101	3.66774e-07	-1.82044	-0.344671
119597998	chr11:119597998:TGGAGAG:T	1.44004e-15	-4.79564e-10	0.53202	4.80094e-06	-4.79564e-10	0.406707
119598177	chr11:119598177:G:A	3.73073e-17	-1.72086	-1.40036	1.89572e-07	-1.4586	-1.36649
119598282	chr11:119598282:C:T	7.35047e-16	-1.04249	0.902017	6.92371e-06	-0.496082	1.26893
119598297	chr11:119598297:G:A	2.04265e-16	-1.30249	-0.118497	1.69093e-06	-0.800797	0.16397
119598475	chr11:119598475:TG:T	3.67808e-16	-1.24293	0.410084	3.15345e-06	-0.732499	0.718893
119598569	chr11:119598569:T:A	4.07518e-16	-4.79564e-10	-0.73032	1.45883e-06	-4.79564e-10	-0.784471
119598713	chr11:119598713:A:C	4.02635e-17	-1.61777	-1.42719	2.67774e-07	-1.0085	-1.47121
119598913	chr11:119598913:T:C	3.98624e-16	-4.79564e-10	-0.752387	1.43e-06	-4.79564e-10	-0.804431
119598959	chr11:119598959:A:T	4.10701e-17	-1.61232	-1.41281	2.73595e-07	-1.00055	-1.45766
119598961	chr11:119598961:A:T	4.14583e-17	-1.60489	-1.41082	2.76736e-07	-0.990435	-1.45636
119598963	chr11:119598963:A:T	4.00848e-17	-1.62245	-1.42696	2.66897e-07	-1.01506	-1.46793
119599106	chr11:119599106:T:C	4.26171e-17	-1.58187	-1.40629	2.86202e-07	-0.960256	-1.45291
119599207	chr11:119599207:T:C	4.32831e-17	-1.57114	-1.4015	2.91771e-07	-0.944703	-1.44919
119599240	chr11:119599240:C:T	4.19936e-17	-1.58884	-1.41405	2.81991e-07	-0.969136	-1.45885
119599403	chr11:119599403:T:C	2.65311e-16	-4.79564e-10	-1.1595	9.84374e-07	-4.79564e-10	-1.17785
119599482	chr11:119599482:GC:G	3.86112e-16	-4.79564e-10	-0.784277	1.48073e-06	-4.79564e-10	-0.769568
119599546	chr11:119599546:A:G	4.52012e-17	-1.52908	-1.4002	3.09434e-07	-0.888694	-1.44642
119599621	chr11:119599621:A:G	4.16227e-17	-1.58505	-1.42671	2.80458e-07	-0.965725	-1.46771
119599677	chr11:119599677:G:A	4.08713e-17	-1.58299	-1.44699	2.77295e-07	-0.962819	-1.48196
119600089	chr11:119600089:T:G	2.72862e-16	-4.79564e-10	-1.13144	1.00585e-06	-4.79564e-10	-1.15627
119600372	chr11:119600372:G:A	1.07633e-16	-2.06168	-4.88941e-10	4.04124e-07	-2.06814	-4.88941e-10
119600531	chr11:119600531:T:C	7.34584e-15	-4.79564e-10	2.16148	2.60818e-05	-4.79564e-10	2.09913
119600559	chr11:119600559:G:T	4.63758e-16	-4.79564e-10	-0.601042	1.6337e-06	-4.79564e-10	-0.671258
119600582	chr11:119600582:C:T	1.60001e-15	-1.77575	2.41311	4.39798e-06	-2.05506	2.3741
119600865	chr11:119600865:T:C	7.78681e-15	-4.79564e-10	2.21978	2.76495e-05	-4.79564e-10	2.1575
119601223	chr11:119601223:A:G	1.93286e-16	-4.79564e-10	-1.47624	7.06012e-07	-4.79564e-10	-1.51023
119601571	chr11:119601571:G:A	4.31703e-15	-1.28257	2.91249	1.04124e-05	-1.69995	2.88085
119601673	chr11:119601673:C:T	4.07319e-17	-1.54413	-1.48926	2.79226e-07	-0.930613	-1.50722
119601687	chr11:119601687:C:A	9.98369e-16	-4.79564e-10	0.165717	3.24622e-06	-4.79564e-10	0.0153848
119601762	chr11:119601762:G:A	4.04874e-17	-1.78733	-1.25208	2.42962e-07	-1.23745	-1.33951
119601825	chr11:119601825:T:C	6.72435e-16	-4.79564e-10	-0.229501	1.96509e-06	-4.79564e-10	-0.486567
119601830	chr11:119601830:A:G	8.21506e-16	-4.79564e-10	-0.0292662	3.21505e-06	-4.79564e-10	0.00573719
119601862	chr11:119601862:A:G	4.55379e-17	-1.70004	-1.22182	2.79553e-07	-1.12767	-1.309
119601915	chr11:119601915:T:C	6.16353e-16	-4.79564e-10	-0.316587	2.09501e-06	-4.79564e-10	-0.422547
119601958	chr11:119601958:A:G	1.07463e-16	-1.26481	-0.79845	8.69474e-07	-0.714404	-0.587568
119602870	chr11:119602870:A:G	5.33716e-16	-4.79564e-10	-0.460542	1.92387e-06	-4.79564e-10	-0.507764
119603118	chr11:119603118:C:T	2.28073e-16	-4.79564e-10	-1.31074	8.37704e-07	-4.79564e-10	-1.3392
119603279	chr11:119603279:C:A	3.49645e-16	-4.79564e-10	-0.883488	1.27078e-06	-4.79564e-10	-0.922476
119603331	chr11:119603331:C:T	3.06949e-16	-1.80686	0.793135	9.0261e-07	-2.06391	0.79934
119603715	chr11:119603715:T:C	3.39685e-16	-4.79564e-10	-0.912386	1.19679e-06	-4.79564e-10	-0.982464
119603867	chr11:119603867:G:C	5.4668e-16	-4.79564e-10	-0.436542	1.89611e-06	-4.79564e-10	-0.522299
119603896	chr11:119603896:C:G	2.82433e-17	-1.98424	-1.41531	1.0141e-07	-2.06688	-1.38381
119604362	chr11:119604362:G:A	4.85715e-16	-2.01747	1.46269	1.56601e-06	-2.19475	1.48117
119604596	chr11:119604596:G:A	3.8525e-16	-1.67527	0.888754	1.13361e-06	-1.96687	0.930171
119604629	chr11:119604629:C:A	4.01605e-16	-1.71975	0.974817	1.19847e-06	-1.99858	1.01752
119604712	chr11:119604712:G:A	9.04613e-17	-2.23548	-4.88941e-10	3.63738e-07	-2.17343	-4.88941e-10
119605284	chr11:119605284:C:T	4.30448e-17	-1.87913	-1.09903	2.42024e-07	-1.36551	-1.21531
119605639	chr11:119605639:A:G	4.53641e-17	-1.45779	-1.46789	3.21348e-07	-0.927665	-1.36967
119605642	chr11:119605642:A:G	4.26007e-17	-1.53033	-1.45821	2.97414e-07	-1.02221	-1.35252
119605964	chr11:119605964:C:T	2.79248e-17	-2.25034	-1.16056	1.2317e-07	-1.98531	-1.27099
119606086	chr11:119606086:G:A	1.08961e-16	-1.59427	-0.455151	3.77808e-07	-1.90584	-0.229636
119606549	chr11:119606549:C:T	3.82418e-17	-1.59409	-1.50239	2.39705e-07	-1.15531	-1.43515
119607007	chr11:119607007:G:A	9.6263e-17	-1.67545	-0.497868	3.47108e-07	-1.95444	-0.265785
119608061	chr11:119608061:C:T	1.14589e-16	-1.60559	-0.393464	4.09753e-07	-1.90388	-0.150426
119608679	chr11:119608679:C:T	3.51104e-17	-1.71772	-1.46419	1.88326e-07	-1.32272	-1.50896
119608808	chr11:119608808:C:T	3.33944e-17	-1.77423	-1.45779	1.75225e-07	-1.39626	-1.50753
119608963	chr11:119608963:G:A	1.26543e-16	-1.89983	-4.88941e-10	4.38478e-07	-1.98655	-4.88941e-10
119609044	chr11:119609044:C:T	2.83334e-16	-4.79564e-10	-1.09378	1.00804e-06	-4.79564e-10	-1.1541
119609184	chr11:119609184:A:AG	2.96466e-16	-4.79564e-10	-1.04847	1.05265e-06	-4.79564e-10	-1.11079
119609210	chr11:119609210:A:G	3.49773e-17	-1.71055	-1.47515	1.8979e-07	-1.31327	-1.51067
119609536	chr11:119609536:C:T	3.0868e-16	-4.79564e-10	-1.0081	1.11828e-06	-4.79564e-10	-1.05031
119609811	chr11:119609811:C:T	3.29602e-16	-4.79564e-10	-0.942519	1.42403e-06	-4.79564e-10	-0.808617
119610098	chr11:119610098:C:T	6.36123e-17	-2.04522	-0.542375	2.87259e-07	-1.67628	-0.733193
119610168	chr11:119610168:G:A	3.49163e-17	-1.7149	-1.47255	1.88004e-07	-1.32275	-1.51064
119610270	chr11:119610270:G:A	2.73491e-16	-4.79564e-10	-1.12914	9.80057e-07	-4.79564e-10	-1.18225
119610684	chr11:119610684:C:T	1.86751e-16	-4.79564e-10	-1.51063	7.05553e-07	-4.79564e-10	-1.51088
119610725	chr11:119610725:T:C	2.64044e-16	-4.79564e-10	-1.16429	9.88829e-07	-4.79564e-10	-1.17334
119610949	chr11:119610949:A:G	2.88129e-17	-1.9088	-1.47078	1.44874e-07	-1.58391	-1.51008
119611245	chr11:119611245:G:A	2.46221e-16	-4.79564e-10	-1.23418	8.92385e-07	-4.79564e-10	-1.27596
119611972	chr11:119611972:C:T	3.18109e-16	-4.79564e-10	-0.978012	1.1824e-06	-4.79564e-10	-0.994558
119612120	chr11:119612120:C:T	3.69178e-17	-1.63614	-1.49557	2.30641e-07	-1.20689	-1.4221
119612181	chr11:119612181:C:T	2.90648e-16	-4.79564e-10	-1.06829	1.12852e-06	-4.79564e-10	-1.0412
119612288	chr11:119612288:CT:C	2.35069e-16	-4.79564e-10	-1.28053	8.70177e-07	-4.79564e-10	-1.30116
119612476	chr11:119612476:C:T	9.09413e-17	-2.23019	-4.88941e-10	3.26749e-07	-2.28067	-4.88941e-10
119612581	chr11:119612581:A:G	2.59005e-17	-2.02532	-1.46082	1.4627e-07	-1.65791	-1.4265
119612887	chr11:119612887:T:C	1.30429e-16	-1.86958	-4.88941e-10	4.60336e-07	-1.9379	-4.88941e-10
119612927	chr11:119612927:C:T	1.03144e-15	-4.79564e-10	0.198302	4.50037e-06	-4.79564e-10	0.342055
119613065	chr11:119613065:A:G	2.14953e-17	-2.16549	-1.50708	9.36369e-08	-2.03629	-1.49414
119613507	chr11:119613507:C:G	3.39878e-16	-4.79564e-10	-0.91182	1.26649e-06	-4.79564e-10	-0.925854
119613816	chr11:119613816:A:G	1.87071e-16	-4.79564e-10	-1.50892	7.06102e-07	-4.79564e-10	-1.5101
119614918	chr11:119614918:A:T	3.36083e-16	-4.79564e-10	-0.923047	1.25144e-06	-4.79564e-10	-0.937812
119615138	chr11:119615138:T:C	2.53426e-16	-4.79564e-10	-1.20533	9.12105e-07	-4.79564e-10	-1.25411
119615245	chr11:119615245:ATCAGAGTGTCG:A	5.0122e-16	-4.79564e-10	-0.523361	2.24445e-06	-4.79564e-10	-0.353643
119615434	chr11:119615434:T:A	3.36276e-16	-4.79564e-10	-0.922473	1.25212e-06	-4.79564e-10	-0.937267
119615452	chr11:119615452:A:G	2.81559e-16	-4.79564e-10	-1.10006	1.02687e-06	-4.79564e-10	-1.13559
119615583	chr11:119615583:G:C	1.86808e-16	-4.79564e-10	-1.51032	7.05521e-07	-4.79564e-10	-1.51092
119616442	chr11:119616442:G:A	4.03662e-16	-4.79564e-10	-0.739829	1.39547e-06	-4.79564e-10	-0.828874
119617075	chr11:119617075:T:C	2.53995e-16	-4.79564e-10	-1.20309	9.15851e-07	-4.79564e-10	-1.25001
119617421	chr11:119617421:T:C	5.34022e-16	-1.68282	1.22285	3.37046e-06	-1.52454	1.57748
119617464	chr11:119617464:C:T	5.40326e-17	-2.07742	-0.673396	2.0905e-07	-1.92231	-0.804975
119617934	chr11:119617934:C:T	2.9117e-17	-1.89911	-1.46997	1.39308e-07	-1.64298	-1.4902
119617976	chr11:119617976:C:T	9.67274e-17	-1.97844	-0.190071	3.52872e-07	-2.15486	-0.0488924
119618256	chr11:119618256:T:TGTGTC	2.02362e-16	-4.79564e-10	-1.43035	7.71859e-07	-4.79564e-10	-1.42106
119618258	chr11:119618258:A:ATGTGTCGATGT	2.02399e-16	-4.79564e-10	-1.43016	7.72002e-07	-4.79564e-10	-1.42087
119618339	chr11:119618339:G:A	1.54255e-16	-1.7018	-4.88941e-10	6.40122e-07	-1.6082	-4.88941e-10
119618428	chr11:119618428:A:G	2.24767e-16	-4.79564e-10	-1.32534	8.30676e-07	-4.79564e-10	-1.34762
119618498	chr11:119618498:G:C	2.3292e-16	-2.19576	0.906051	7.2974e-07	-2.27231	0.795134
119618895	chr11:119618895:C:A	3.3327e-16	-4.79564e-10	-0.931451	1.21568e-06	-4.79564e-10	-0.966798
119619067	chr11:119619067:C:T	1.91195e-16	-4.79564e-10	-1.48711	7.39796e-07	-4.79564e-10	-1.46349
119619418	chr11:119619418:C:T	4.58799e-16	-4.79564e-10	-0.611793	1.86251e-06	-4.79564e-10	-0.540179
119619468	chr11:119619468:G:A	5.95251e-17	-1.82256	-0.831447	2.6502e-07	-1.51991	-0.970143
119619809	chr11:119619809:T:C	1.42117e-16	-1.89519	0.111434	5.62392e-07	-2.09441	0.356747
119620076	chr11:119620076:A:G	3.26314e-17	-1.75021	-1.50492	1.60641e-07	-1.50145	-1.48923
119620209	chr11:119620209:A:C	1.6696e-15	-0.22964	0.909572	1.90102e-05	0.416882	1.36599
119620360	chr11:119620360:C:A	2.10242e-16	-4.79564e-10	-1.39214	7.70809e-07	-4.79564e-10	-1.42242
119621074	chr11:119621074:T:C	2.01249e-16	-4.79564e-10	-1.43586	7.63463e-07	-4.79564e-10	-1.432
119621383	chr11:119621383:T:C	7.05209e-17	-1.05474	-1.42976	5.36916e-07	-0.329055	-1.45496
119621446	chr11:119621446:C:T	4.55661e-17	-2.12036	-0.800884	1.76774e-07	-1.96946	-0.925528
119621562	chr11:119621562:C:T	4.15565e-17	-1.56705	-1.4463	2.51534e-07	-1.07362	-1.46866
119621585	chr11:119621585:T:C	4.13384e-17	-1.59343	-1.42518	2.48294e-07	-1.10398	-1.45127
119621696	chr11:119621696:T:C	3.97696e-16	-4.79564e-10	-0.754717	1.53048e-06	-4.79564e-10	-0.736522
119622029	chr11:119622029:C:T	7.38881e-17	-1.28435	-1.1535	4.57374e-07	-0.718883	-1.22548
119622130	chr11:119622130:TGAGAA:T	3.12734e-16	-4.79564e-10	-0.995054	1.16336e-06	-4.79564e-10	-1.0108
119622810	chr11:119622810:A:G	2.73386e-16	-4.79564e-10	-1.12952	9.85303e-07	-4.79564e-10	-1.17691
119623147	chr11:119623147:G:A	7.45632e-17	-1.88196	-0.546798	2.58305e-07	-2.09842	-0.417295
119623396	chr11:119623396:C:T	1.93221e-16	-4.79564e-10	-1.47657	7.168e-07	-4.79564e-10	-1.49506
119624131	chr11:119624131:G:A	3.33007e-17	-1.73077	-1.50406	1.98411e-07	-1.30326	-1.47626
119624173	chr11:119624173:T:C	5.14403e-16	-1.04393	0.546528	4.48447e-06	-0.642423	0.980939
119624254	chr11:119624254:C:T	4.71249e-16	-4.79564e-10	-0.585018	1.66436e-06	-4.79564e-10	-0.652665
119624331	chr11:119624331:G:C	1.1392e-16	-2.00491	-4.88941e-10	3.73222e-07	-2.14769	-4.88941e-10
119624640	chr11:119624640:C:T	1.44048e-16	-1.34561	-0.424649	1.15267e-06	-0.967381	-0.0526461
119624815	chr11:119624815:G:A	1.45335e-16	-1.34556	-0.415802	1.16994e-06	-0.967295	-0.0378562
119625119	chr11:119625119:G:A	1.87035e-16	-4.79564e-10	-1.50911	7.16911e-07	-4.79564e-10	-1.49491
119625159	chr11:119625159:A:G	1.40237e-16	-1.26217	-0.53491	1.12815e-06	-0.869207	-0.17232
119625330	chr11:119625330:C:T	3.62321e-16	-4.79564e-10	-0.847874	1.31545e-06	-4.79564e-10	-0.887927
119625373	chr11:119625373:T:C	8.36419e-16	-0.940296	0.92902	7.77174e-06	-0.523628	1.41202
119625427	chr11:119625427:C:T	2.35834e-16	-4.79564e-10	-1.27728	8.51643e-07	-4.79564e-10	-1.32269
119625435	chr11:119625435:C:G	2.13572e-16	-4.79564e-10	-1.37643	7.61669e-07	-4.79564e-10	-1.43435
119625546	chr11:119625546:C:T	1.61145e-16	-1.6581	-4.88941e-10	7.7759e-07	-1.41366	-4.88941e-10
119625959	chr11:119625959:T:C	3.85683e-17	-1.71886	-1.36911	1.29724e-07	-1.86829	-1.33616
119626472	chr11:119626472:C:T	2.33978e-16	-4.79564e-10	-1.28518	8.31234e-07	-4.79564e-10	-1.34695
119626502	chr11:119626502:C:A	1.92137e-16	-4.79564e-10	-1.4822	7.30723e-07	-4.79564e-10	-1.47583
119626524	chr11:119626524:A:G	9.43162e-17	-2.19375	-4.88941e-10	3.40733e-07	-2.23876	-4.88941e-10
119626659	chr11:119626659:C:T	1.65422e-16	-1.63191	-4.88941e-10	6.27803e-07	-1.62763	-4.88941e-10
119626700	chr11:119626700:G:A	2.42888e-16	-4.79564e-10	-1.24781	9.12223e-07	-4.79564e-10	-1.25398
119626776	chr11:119626776:C:T	2.9814e-17	-2.21272	-1.13271	1.60649e-07	-2.06303	-0.927607
119626869	chr11:119626869:C:T	3.09483e-17	-2.20818	-1.09991	1.68566e-07	-2.05438	-0.888154
119627046	chr11:119627046:T:G	2.76316e-16	-2.04012	0.921254	1.9711e-06	-1.82765	1.34414
119627095	chr11:119627095:A:G	3.61358e-16	-2.04991	1.19937	2.68025e-06	-1.83969	1.6635
119627128	chr11:119627128:A:C	1.98777e-16	-4.79564e-10	-1.44822	7.66318e-07	-4.79564e-10	-1.42826
119627420	chr11:119627420:T:C	7.42347e-16	-4.79564e-10	-0.130589	2.31327e-06	-4.79564e-10	-0.323441
119627692	chr11:119627692:C:T	3.52844e-17	-2.07222	-1.10474	1.41816e-07	-1.91452	-1.20081
119627832	chr11:119627832:G:A	1.19253e-15	-4.79564e-10	0.343429	3.81252e-06	-4.79564e-10	0.176186
119627907	chr11:119627907:A:G	2.11896e-16	-2.07391	0.689594	1.21066e-06	-1.87202	0.901083
119628067	chr11:119628067:C:G	1.96816e-16	-4.79564e-10	-1.45814	7.55643e-07	-4.79564e-10	-1.44229
119628240	chr11:119628240:G:A	1.89371e-16	-4.79564e-10	-1.4967	7.22035e-07	-4.79564e-10	-1.48779
119628418	chr11:119628418:C:G	2.03348e-16	-4.79564e-10	-1.42549	8.52472e-07	-4.79564e-10	-1.32172
119628605	chr11:119628605:C:G	3.07915e-17	-1.96015	-1.35302	9.59712e-08	-2.14096	-1.36486
119628867	chr11:119628867:G:A	4.1461e-17	-2.16752	-0.848129	1.48071e-07	-2.25024	-0.821928
119628869	chr11:119628869:T:G	2.6754e-16	-1.15114	-4.88941e-10	1.3222e-06	-0.882805	-4.88941e-10
119628875	chr11:119628875:G:A	2.16002e-16	-4.79564e-10	-1.36512	7.86854e-07	-4.79564e-10	-1.40182
119628881	chr11:119628881:A:G	6.28561e-17	-2.2441	-0.355461	3.27337e-07	-2.13275	-0.146123
119628945	chr11:119628945:G:C	2.27196e-16	-4.79564e-10	-1.31459	8.30456e-07	-4.79564e-10	-1.34788
119629036	chr11:119629036:G:A	1.3643e-16	-1.82459	-4.88941e-10	5.29887e-07	-1.7972	-4.88941e-10
119629560	chr11:119629560:G:GGCCAT	6.23246e-16	-4.79564e-10	-0.305464	2.95506e-06	-4.79564e-10	-0.0785845
119629706	chr11:119629706:T:C	6.66591e-16	-1.94821	1.70998	2.57721e-06	-2.04428	1.82888
119630169	chr11:119630169:C:T	8.8479e-17	-1.65166	-0.605976	2.57631e-07	-1.73268	-0.785653
119630310	chr11:119630310:G:A	2.49907e-17	-2.0248	-1.4971	1.25006e-07	-1.74071	-1.50079
119630334	chr11:119630334:C:A	2.33323e-16	-4.79564e-10	-1.28798	8.44069e-07	-4.79564e-10	-1.33163
119630489	chr11:119630489:G:A	9.89602e-17	-2.14569	-4.88941e-10	3.74489e-07	-2.1443	-4.88941e-10
119630950	chr11:119630950:C:T	1.86719e-16	-4.79564e-10	-1.5108	7.08451e-07	-4.79564e-10	-1.50678
119631009	chr11:119631009:G:A	3.24536e-17	-1.90889	-1.35171	1.79784e-07	-1.50559	-1.37252
119631039	chr11:119631039:G:A	2.60258e-16	-4.79564e-10	-1.17873	9.68871e-07	-4.79564e-10	-1.19373
119631198	chr11:119631198:G:T	8.9376e-17	-1.99704	-0.25051	3.35638e-07	-1.95729	-0.296538
119631269	chr11:119631269:C:T	1.8681e-16	-4.79564e-10	-1.51031	7.09479e-07	-4.79564e-10	-1.50533
119631287	chr11:119631287:A:G	4.36405e-16	-4.79564e-10	-0.661834	1.80015e-06	-4.79564e-10	-0.574237
119631836	chr11:119631836:G:A	5.07596e-17	-1.77217	-1.04113	2.17374e-07	-1.56568	-1.12256
119631888	chr11:119631888:T:C	2.54394e-17	-2.27875	-1.22535	9.09829e-08	-2.27621	-1.28298
119631957	chr11:119631957:T:C	1.87822e-16	-4.79564e-10	-1.50491	7.08246e-07	-4.79564e-10	-1.50707
119631992	chr11:119631992:C:T	3.0694e-17	-2.0427	-1.27364	1.58451e-07	-1.70174	-1.30267
119632322	chr11:119632322:C:T	2.31528e-16	-4.79564e-10	-1.2957	8.87343e-07	-4.79564e-10	-1.28163
119632550	chr11:119632550:C:T	2.05996e-16	-4.79564e-10	-1.41255	7.4236e-07	-4.79564e-10	-1.46003
119632553	chr11:119632553:T:G	2.85513e-17	-1.89956	-1.48914	8.68575e-08	-2.09621	-1.50938
119632609	chr11:119632609:A:G	3.51639e-16	-0.877801	-4.88941e-10	1.2578e-06	-0.932737	-4.88941e-10
119632691	chr11:119632691:T:G	3.56355e-17	-2.27159	-0.895477	1.22851e-07	-2.27097	-0.987915
119632805	chr11:119632805:G:A	2.91038e-17	-1.88038	-1.48916	8.80048e-08	-2.08308	-1.50939
119632865	chr11:119632865:G:A	3.00814e-17	-1.95855	-1.37795	1.3527e-07	-1.79484	-1.36774
119632901	chr11:119632901:A:G	9.68425e-17	-2.16732	-4.88941e-10	3.35781e-07	-2.2534	-4.88941e-10
119632959	chr11:119632959:A:C	2.92791e-17	-2.22294	-1.14059	1.04122e-07	-2.20916	-1.21514
119632963	chr11:119632963:A:G	2.07553e-16	-4.79564e-10	-1.40502	7.46846e-07	-4.79564e-10	-1.454
119633140	chr11:119633140:G:T	2.02542e-16	-4.79564e-10	-1.42946	7.61524e-07	-4.79564e-10	-1.43454
119633154	chr11:119633154:T:C	3.14813e-17	-1.83473	-1.45628	9.45375e-08	-2.04869	-1.47217
119633280	chr11:119633280:A:G	2.9954e-17	-1.85183	-1.48891	8.97942e-08	-2.06302	-1.50932
119633461	chr11:119633461:C:A	1.87199e-16	-4.79564e-10	-1.50824	7.14448e-07	-4.79564e-10	-1.49835
119633546	chr11:119633546:G:C	6.0331e-17	-1.68044	-0.960121	2.57569e-07	-1.47141	-1.04716
119633562	chr11:119633562:C:T	2.24987e-16	-4.79564e-10	-1.32436	8.48791e-07	-4.79564e-10	-1.32605
119633743	chr11:119633743:C:A	2.14252e-16	-4.79564e-10	-1.37325	7.90647e-07	-4.79564e-10	-1.39701
119633771	chr11:119633771:G:A	3.02666e-17	-1.97597	-1.35439	1.66268e-07	-1.58238	-1.37387
119633942	chr11:119633942:A:G	2.05904e-16	-4.79564e-10	-1.413	7.42393e-07	-4.79564e-10	-1.45998
119634210	chr11:119634210:C:T	2.019e-16	-4.79564e-10	-1.43264	8.37091e-07	-4.79564e-10	-1.33993
119634226	chr11:119634226:C:A	2.019e-16	-4.79564e-10	-1.43264	8.37091e-07	-4.79564e-10	-1.33993
119634241	chr11:119634241:C:T	2.90657e-17	-2.27855	-1.0923	1.03854e-07	-2.2803	-1.14657
119634321	chr11:119634321:A:G	3.54681e-17	-1.79972	-1.37205	1.6679e-07	-1.59301	-1.36012
119634331	chr11:119634331:G:C	2.97869e-17	-1.84876	-1.49758	8.99788e-08	-2.05941	-1.51087
119634428	chr11:119634428:G:C	3.0453e-17	-1.83003	-1.49419	9.12265e-08	-2.04608	-1.51043
119634541	chr11:119634541:C:T	2.36771e-16	-4.79564e-10	-1.27331	9.4187e-07	-4.79564e-10	-1.22199
119634589	chr11:119634589:G:A	2.769e-16	-4.79564e-10	-1.11675	1.1701e-06	-4.79564e-10	-1.00501
119634611	chr11:119634611:G:A	2.43673e-16	-4.79564e-10	-1.24458	9.34188e-07	-4.79564e-10	-1.23018
119635245	chr11:119635245:C:A	3.09013e-17	-1.83711	-1.4725	9.25562e-08	-2.08068	-1.46137
119635433	chr11:119635433:C:T	2.52667e-16	-4.79564e-10	-1.20833	9.14029e-07	-4.79564e-10	-1.252
119635589	chr11:119635589:C:T	2.17312e-16	-4.79564e-10	-1.35907	8.5558e-07	-4.79564e-10	-1.31808
119635773	chr11:119635773:G:A	2.73742e-17	-2.06637	-1.36443	1.11506e-07	-1.92197	-1.43382
119635932	chr11:119635932:T:C	2.53142e-17	-2.02581	-1.48323	8.81139e-08	-2.10482	-1.48641
119636039	chr11:119636039:A:G	2.67574e-17	-1.94899	-1.5046	1.71423e-07	-1.41988	-1.50585
119636223	chr11:119636223:G:A	2.78238e-16	-4.79564e-10	-1.11193	1.17359e-06	-4.79564e-10	-1.00204
119636325	chr11:119636325:T:G	8.66103e-17	-2.27899	-4.88941e-10	3.7491e-07	-2.14317	-4.88941e-10
119636450	chr11:119636450:T:C	2.4868e-16	-4.79564e-10	-1.22424	9.55323e-07	-4.79564e-10	-1.20781
119636470	chr11:119636470:C:G	5.0004e-17	-2.18669	-0.641618	2.36621e-07	-1.82627	-0.777135
119636518	chr11:119636518:A:G	2.60304e-16	-4.79564e-10	-1.17856	1.00628e-06	-4.79564e-10	-1.15584
119636758	chr11:119636758:T:C	4.66832e-17	-2.27983	-0.61719	1.59472e-07	-2.28066	-0.717335
119636767	chr11:119636767:G:A	2.7761e-17	-1.98722	-1.42956	1.71053e-07	-1.4907	-1.43719
119636783	chr11:119636783:G:A	2.7543e-16	-4.79564e-10	-1.12207	1.01537e-06	-4.79564e-10	-1.14686
119636916	chr11:119636916:G:C	2.89593e-17	-1.8728	-1.50172	9.57241e-08	-2.02839	-1.48
119636937	chr11:119636937:C:T	2.7291e-17	-1.95012	-1.48372	8.72559e-08	-2.13396	-1.46705
119637013	chr11:119637013:C:T	1.98736e-17	-2.27436	-1.47666	7.9731e-08	-2.19764	-1.49356
119637215	chr11:119637215:G:A	4.74363e-17	-2.00146	-0.879561	1.97229e-07	-1.86375	-0.921744
119637513	chr11:119637513:G:T	1.87049e-16	-4.79564e-10	-1.50904	7.0551e-07	-4.79564e-10	-1.51094
119638046	chr11:119638046:C:G	2.40463e-16	-4.79564e-10	-1.25784	1.10175e-06	-4.79564e-10	-1.0652
119638073	chr11:119638073:C:T	2.45239e-16	-4.79564e-10	-1.23817	1.13075e-06	-4.79564e-10	-1.03922
119638135	chr11:119638135:G:A	2.76213e-16	-4.79564e-10	-1.11923	1.16195e-06	-4.79564e-10	-1.01201
119638408	chr11:119638408:G:A	2.6427e-16	-2.03325	0.869815	1.01475e-06	-2.12402	0.976564
119638469	chr11:119638469:C:T	1.93036e-16	-4.79564e-10	-1.47753	7.47391e-07	-4.79564e-10	-1.45327
119638915	chr11:119638915:C:T	3.03435e-17	-1.92709	-1.40073	1.41183e-07	-1.74129	-1.37852
119639311	chr11:119639311:G:A	2.91638e-16	-4.79564e-10	-1.06489	1.03226e-06	-4.79564e-10	-1.13035
119639378	chr11:119639378:G:C	4.66335e-16	-4.79564e-10	-0.595502	1.64882e-06	-4.79564e-10	-0.662044
119639403	chr11:119639403:T:A	2.76646e-17	-1.91314	-1.50711	1.29863e-07	-1.70597	-1.49741
119639593	chr11:119639593:G:T	4.12263e-17	-2.03404	-0.987294	2.3199e-07	-1.66151	-0.96165
119639656	chr11:119639656:T:C	4.11771e-17	-2.14754	-0.874984	2.21771e-07	-1.8453	-0.822916
119639679	chr11:119639679:C:T	4.26991e-16	-4.79564e-10	-0.683643	1.51162e-06	-4.79564e-10	-0.748926
119640200	chr11:119640200:C:G	2.11307e-16	-4.79564e-10	-1.38709	7.65402e-07	-4.79564e-10	-1.42946
119640826	chr11:119640826:C:T	3.39184e-16	-4.79564e-10	-0.913863	1.16918e-06	-4.79564e-10	-1.0058
119640901	chr11:119640901:A:G	2.74737e-16	-4.79564e-10	-1.12459	9.33405e-07	-4.79564e-10	-1.23102
119641068	chr11:119641068:CTCTCTCCCCT:C	5.97616e-16	-4.79564e-10	-0.347457	2.07899e-06	-4.79564e-10	-0.430223
119641208	chr11:119641208:C:T	2.77649e-16	-1.11405	-4.88941e-10	1.23244e-06	-0.953107	-4.88941e-10
119641405	chr11:119641405:A:G	3.53368e-17	-2.126	-1.04948	1.78705e-07	-1.80557	-1.07855
119641931	chr11:119641931:A:G	2.43928e-17	-2.12609	-1.42002	1.29265e-07	-1.79481	-1.41319
119641951	chr11:119641951:G:A	1.89808e-16	-4.79564e-10	-1.49439	7.48316e-07	-4.79564e-10	-1.45203
119642060	chr11:119642060:G:A	8.6475e-17	-2.28055	-4.88941e-10	3.77755e-07	-2.13561	-4.88941e-10
119642181	chr11:119642181:CCGGG:C	2.19652e-16	-4.79564e-10	-1.34836	8.40849e-07	-4.79564e-10	-1.33545
119643419	chr11:119643419:A:C	2.25978e-17	-2.28068	-1.34188	9.27833e-08	-2.1918	-1.3478
119644100	chr11:119644100:G:A	3.65216e-17	-1.98332	-1.15918	1.54179e-07	-1.91632	-1.11543
119644243	chr11:119644243:T:C	3.52132e-16	-4.79564e-10	-0.876401	1.22421e-06	-4.79564e-10	-0.959807
119644336	chr11:119644336:T:G	1.98629e-17	-2.25077	-1.50078	9.01933e-08	-2.06477	-1.50313
119644536	chr11:119644536:G:A	2.47172e-16	-4.79564e-10	-1.23032	9.45957e-07	-4.79564e-10	-1.21766
119644595	chr11:119644595:A:C	1.86857e-16	-4.79564e-10	-1.51006	7.09157e-07	-4.79564e-10	-1.50578
119644688	chr11:119644688:A:G	2.03704e-16	-4.79564e-10	-1.42374	7.46906e-07	-4.79564e-10	-1.45392
119644839	chr11:119644839:A:C	1.99925e-16	-4.79564e-10	-1.44246	7.35787e-07	-4.79564e-10	-1.46892
119645195	chr11:119645195:T:C	2.33371e-17	-2.0841	-1.50627	1.1398e-07	-1.82327	-1.51057
119645277	chr11:119645277:A:G	1.86765e-16	-4.79564e-10	-1.51055	7.06051e-07	-4.79564e-10	-1.51017
119645390	chr11:119645390:T:C	2.32823e-17	-2.08587	-1.50685	1.13661e-07	-1.82592	-1.51072
119645512	chr11:119645512:G:A	1.92273e-16	-4.79564e-10	-1.48149	7.19913e-07	-4.79564e-10	-1.49073
119645763	chr11:119645763:T:C	2.26998e-17	-2.111	-1.50705	1.093e-07	-1.86501	-1.51076
119645779	chr11:119645779:G:A	1.87265e-16	-4.79564e-10	-1.50788	7.11408e-07	-4.79564e-10	-1.50261
119646213	chr11:119646213:A:C	3.80197e-16	-4.79564e-10	-0.799717	1.50455e-06	-4.79564e-10	-0.753612
119646507	chr11:119646507:G:A	2.87964e-16	-4.79564e-10	-1.07757	1.08282e-06	-4.79564e-10	-1.08253
119646739	chr11:119646739:C:T	9.48395e-17	-2.18822	-4.88941e-10	3.81146e-07	-2.12668	-4.88941e-10
119646971	chr11:119646971:T:C	1.86696e-16	-4.79564e-10	-1.51093	7.06222e-07	-4.79564e-10	-1.50993
119647296	chr11:119647296:A:G	5.17037e-17	-2.27188	-0.522994	1.86781e-07	-2.2417	-0.59822
119647448	chr11:119647448:C:T	1.08508e-16	-2.05358	-4.88941e-10	3.49323e-07	-2.21386	-4.88941e-10
119647611	chr11:119647611:C:G	2.36089e-16	-4.79564e-10	-1.2762	9.63439e-07	-4.79564e-10	-1.19935
119647671	chr11:119647671:A:T	1.75409e-16	-1.57329	-4.88941e-10	7.38175e-07	-1.46568	-4.88941e-10
119647905	chr11:119647905:A:G	1.8691e-16	-4.79564e-10	-1.50978	7.0557e-07	-4.79564e-10	-1.51085
119647988	chr11:119647988:T:C	1.88928e-16	-4.79564e-10	-1.49904	7.11621e-07	-4.79564e-10	-1.50231
119648147	chr11:119648147:G:A	1.8682e-16	-4.79564e-10	-1.51026	7.05947e-07	-4.79564e-10	-1.51032
119648507	chr11:119648507:C:G	2.4114e-17	-2.06877	-1.48885	8.69491e-08	-2.12786	-1.47668
119649206	chr11:119649206:C:G	2.46763e-17	-2.05397	-1.48059	8.89639e-08	-2.11486	-1.46677
119649731	chr11:119649731:G:A	1.89417e-16	-4.79564e-10	-1.49646	7.12382e-07	-4.79564e-10	-1.50125
119649820	chr11:119649820:A:C	9.29797e-17	-2.20802	-4.88941e-10	3.50147e-07	-2.21151	-4.88941e-10
119650406	chr11:119650406:C:T	2.22347e-16	-4.79564e-10	-1.33616	8.30385e-07	-4.79564e-10	-1.34797
119650631	chr11:119650631:G:A	1.949e-16	-1.46792	-4.88941e-10	5.98176e-07	-1.67597	-4.88941e-10
119652471	chr11:119652471:T:C	2.3684e-17	-2.10761	-1.468	9.22783e-08	-2.05461	-1.49044
119652523	chr11:119652523:T:C	1.99927e-16	-4.79564e-10	-1.44245	7.70583e-07	-4.79564e-10	-1.42271
119652730	chr11:119652730:G:C	1.94113e-16	-4.79564e-10	-1.47197	7.48318e-07	-4.79564e-10	-1.45203
119652866	chr11:119652866:G:A	1.90439e-16	-4.79564e-10	-1.49107	7.20309e-07	-4.79564e-10	-1.49018
119652912	chr11:119652912:C:T	1.71715e-16	-1.59457	-4.88941e-10	6.38066e-07	-1.61142	-4.88941e-10
119653380	chr11:119653380:G:A	2.0347e-16	-4.79564e-10	-1.42489	7.63459e-07	-4.79564e-10	-1.432
119653773	chr11:119653773:G:A	8.72653e-17	-2.27145	-4.88941e-10	3.38232e-07	-2.24613	-4.88941e-10
119653881	chr11:119653881:G:T	2.9354e-16	-4.79564e-10	-1.05839	1.12898e-06	-4.79564e-10	-1.04079
119654654	chr11:119654654:C:T	1.05335e-16	-2.08326	-4.88941e-10	5.60922e-07	-1.74028	-4.88941e-10
119654658	chr11:119654658:G:A	2.27422e-16	-4.79564e-10	-1.3136	8.18023e-07	-4.79564e-10	-1.36297
119655096	chr11:119655096:A:G	4.28187e-16	-4.79564e-10	-0.680845	1.67127e-06	-4.79564e-10	-0.64852
119655103	chr11:119655103:G:C	2.39812e-16	-4.79564e-10	-1.26055	8.85395e-07	-4.79564e-10	-1.28383
119655191	chr11:119655191:G:A	2.4137e-16	-4.79564e-10	-1.25408	8.84186e-07	-4.79564e-10	-1.28519
119656280	chr11:119656280:G:A	1.2445e-16	-1.9165	-4.88941e-10	4.40981e-07	-1.98086	-4.88941e-10
119656283	chr11:119656283:TA:T	1.24358e-16	-1.91724	-4.88941e-10	4.4068e-07	-1.98154	-4.88941e-10
119656286	chr11:119656286:TG:T	1.23991e-16	-1.9202	-4.88941e-10	4.39295e-07	-1.98469	-4.88941e-10
119656548	chr11:119656548:G:A	2.08264e-16	-4.79564e-10	-1.4016	8.35994e-07	-4.79564e-10	-1.34124
119656592	chr11:119656592:T:C	4.98245e-17	-1.40451	-1.42739	2.13139e-07	-1.24522	-1.4627
119657229	chr11:119657229:C:T	1.86723e-16	-4.79564e-10	-1.51078	7.22376e-07	-4.79564e-10	-1.48731
119657262	chr11:119657262:G:A	2.24441e-16	-4.79564e-10	-1.32679	8.61918e-07	-4.79564e-10	-1.3107
119657353	chr11:119657353:T:C	2.4528e-17	-2.24009	-1.3005	9.05915e-08	-2.22192	-1.34158
119657354	chr11:119657354:G:A	1.89752e-16	-4.79564e-10	-1.49469	7.12432e-07	-4.79564e-10	-1.50118
119657611	chr11:119657611:CT:C	8.96539e-17	-2.24445	-4.88941e-10	3.54257e-07	-2.19984	-4.88941e-10
119657844	chr11:119657844:C:T	1.90046e-16	-4.79564e-10	-1.49314	7.08966e-07	-4.79564e-10	-1.50605
119657971	chr11:119657971:T:A	2.7424e-16	-4.79564e-10	-1.1264	1.04493e-06	-4.79564e-10	-1.11816
119658237	chr11:119658237:G:A	3.02668e-16	-4.79564e-10	-1.02777	1.1672e-06	-4.79564e-10	-1.0075
119658396	chr11:119658396:A:G	5.12419e-17	-1.34316	-1.46069	2.34296e-07	-1.17657	-1.43671
119658565	chr11:119658565:G:A	1.90155e-16	-4.79564e-10	-1.49256	7.13672e-07	-4.79564e-10	-1.49944
119658814	chr11:119658814:T:C	5.93414e-17	-1.1509	-1.5062	2.64579e-07	-0.997267	-1.49445
119659419	chr11:119659419:C:T	2.95005e-17	-2.09044	-1.26556	1.22265e-07	-2.02948	-1.23419
119659846	chr11:119659846:G:A	1.98367e-16	-4.79564e-10	-1.45029	7.28948e-07	-4.79564e-10	-1.47826
119659884	chr11:119659884:G:A	1.86723e-16	-4.79564e-10	-1.51078	7.05547e-07	-4.79564e-10	-1.51089
119660056	chr11:119660056:G:A	2.92234e-17	-2.28032	-1.08512	1.06474e-07	-2.27777	-1.12419
119660201	chr11:119660201:C:T	1.88113e-16	-4.79564e-10	-1.50337	7.16923e-07	-4.79564e-10	-1.49489
119660213	chr11:119660213:G:A	8.73475e-17	-2.27051	-4.88941e-10	3.26728e-07	-2.28073	-4.88941e-10
119660576	chr11:119660576:G:A	5.82641e-16	-4.79564e-10	-0.372835	2.08692e-06	-4.79564e-10	-0.426416
119660762	chr11:119660762:C:T	2.50024e-16	-4.79564e-10	-1.21885	8.98695e-07	-4.79564e-10	-1.26892
119660887	chr11:119660887:T:TG	7.54387e-16	-4.79564e-10	-0.1145	3.13306e-06	-4.79564e-10	-0.0200964
119661033	chr11:119661033:T:A	3.28742e-16	-4.79564e-10	-0.945132	1.20466e-06	-4.79564e-10	-0.975904
119661307	chr11:119661307:C:T	1.89301e-16	-4.79564e-10	-1.49707	7.14126e-07	-4.79564e-10	-1.4988
119661446	chr11:119661446:A:G	5.24857e-17	-2.23911	-0.540757	1.82266e-07	-2.20063	-0.663765
119661574	chr11:119661574:C:T	1.86902e-16	-4.79564e-10	-1.50982	7.06276e-07	-4.79564e-10	-1.50985
119661863	chr11:119661863:C:T	1.06883e-15	-4.79564e-10	0.233912	3.90288e-06	-4.79564e-10	0.199611
119661890	chr11:119661890:T:G	1.9954e-16	-4.79564e-10	-1.44439	7.46159e-07	-4.79564e-10	-1.45492
119662045	chr11:119662045:A:G	2.63503e-16	-4.79564e-10	-1.16634	1.02046e-06	-4.79564e-10	-1.14185
119662266	chr11:119662266:T:C	1.94119e-16	-4.79564e-10	-1.47194	7.32367e-07	-4.79564e-10	-1.47358
119662331	chr11:119662331:T:C	9.33521e-16	-4.79564e-10	0.0985572	3.906e-06	-4.79564e-10	0.200409
119662334	chr11:119662334:T:C	1.90121e-16	-4.79564e-10	-1.49275	7.08842e-07	-4.79564e-10	-1.50623
119662644	chr11:119662644:G:A	2.33592e-16	-4.79564e-10	-1.28683	8.6456e-07	-4.79564e-10	-1.30764
119662744	chr11:119662744:TG:T	1.86706e-16	-4.79564e-10	-1.51087	7.06693e-07	-4.79564e-10	-1.50926
119663193	chr11:119663193:C:T	3.12219e-16	-4.79564e-10	-0.9967	1.25903e-06	-4.79564e-10	-0.931764
119663608	chr11:119663608:C:T	4.28638e-16	-4.79564e-10	-0.679793	1.79879e-06	-4.79564e-10	-0.574992
119664020	chr11:119664020:A:G	1.8759e-16	-4.79564e-10	-1.50615	7.07537e-07	-4.79564e-10	-1.50807
119664140	chr11:119664140:G:T	9.78807e-17	-2.15666	-4.88941e-10	3.54352e-07	-2.19957	-4.88941e-10
119664210	chr11:119664210:G:A	2.30673e-16	-4.79564e-10	-1.2994	8.52379e-07	-4.79564e-10	-1.32183
119664215	chr11:119664215:A:G	6.29637e-16	-4.79564e-10	-0.295262	2.72523e-06	-4.79564e-10	-0.159551
119665518	chr11:119665518:G:A	5.23457e-16	-4.79564e-10	-0.479951	2.07162e-06	-4.79564e-10	-0.433772
119665523	chr11:119665523:G:A	5.23457e-16	-4.79564e-10	-0.479951	2.07162e-06	-4.79564e-10	-0.433772
119665766	chr11:119665766:C:T	6.35531e-16	-4.79564e-10	-0.285945	2.52627e-06	-4.79564e-10	-0.235362
119666222	chr11:119666222:G:A	1.87709e-16	-4.79564e-10	-1.50551	7.14248e-07	-4.79564e-10	-1.49863
119666314	chr11:119666314:C:T	1.87347e-16	-4.79564e-10	-1.50744	7.08511e-07	-4.79564e-10	-1.50669
119666815	chr11:119666815:A:G	3.62297e-16	-4.79564e-10	-0.847941	1.43764e-06	-4.79564e-10	-0.799102
119666896	chr11:119666896:C:T	1.9862e-16	-4.79564e-10	-1.44901	7.28365e-07	-4.79564e-10	-1.47906
119666973	chr11:119666973:C:T	2.97433e-17	-1.84157	-1.50623	1.25301e-07	-1.72909	-1.51005
119667047	chr11:119667047:C:T	8.38599e-16	-4.79564e-10	-0.00867271	3.46914e-06	-4.79564e-10	0.0818005
119667232	chr11:119667232:T:A	8.61116e-16	-4.79564e-10	0.0178232	3.59423e-06	-4.79564e-10	0.117224
119667350	chr11:119667350:ATC:A	1.91441e-16	-4.79564e-10	-1.48583	7.19381e-07	-4.79564e-10	-1.49147
119667353	chr11:119667353:C:G	1.91793e-16	-4.79564e-10	-1.48399	7.20496e-07	-4.79564e-10	-1.48992
119667356	chr11:119667356:C:G	1.91793e-16	-4.79564e-10	-1.48399	7.20496e-07	-4.79564e-10	-1.48992
119667476	chr11:119667476:A:T	8.00237e-16	-4.79564e-10	-0.0554984	3.31856e-06	-4.79564e-10	0.0374266
119667843	chr11:119667843:C:T	1.58956e-15	-4.79564e-10	0.630808	6.93879e-06	-4.79564e-10	0.775023
119668183	chr11:119668183:T:G	6.10378e-16	-4.79564e-10	-0.326328	2.59869e-06	-4.79564e-10	-0.207097
119668603	chr11:119668603:C:T	1.96814e-17	-2.26861	-1.49212	7.29113e-08	-2.27545	-1.50517
119668838	chr11:119668838:C:G	1.89684e-16	-4.79564e-10	-1.49505	7.12905e-07	-4.79564e-10	-1.50051
119669333	chr11:119669333:G:GC	1.91636e-16	-4.79564e-10	-1.48481	7.30711e-07	-4.79564e-10	-1.47584
119669605	chr11:119669605:A:AGT	1.98739e-16	-4.79564e-10	-1.44841	7.61774e-07	-4.79564e-10	-1.43421
119669660	chr11:119669660:T:G	1.98832e-16	-4.79564e-10	-1.44795	7.62243e-07	-4.79564e-10	-1.43359
119669760	chr11:119669760:A:G	2.37534e-17	-2.26249	-1.31019	8.651e-08	-2.27175	-1.33785
119669995	chr11:119669995:T:C	3.76615e-17	-2.1478	-0.963972	1.55279e-07	-1.87179	-1.15284
119670807	chr11:119670807:C:T	1.98511e-16	-4.79564e-10	-1.44956	7.61381e-07	-4.79564e-10	-1.43473
119670937	chr11:119670937:C:T	2.01293e-16	-4.79564e-10	-1.43564	7.44357e-07	-4.79564e-10	-1.45734
119671068	chr11:119671068:C:T	2.34494e-17	-2.26229	-1.32327	8.46127e-08	-2.27111	-1.36066
119671290	chr11:119671290:C:T	4.46823e-17	-2.17747	-0.763355	1.64814e-07	-2.12866	-0.836387
119671415	chr11:119671415:A:G	2.01173e-16	-4.79564e-10	-1.43624	7.72308e-07	-4.79564e-10	-1.42048
119672120	chr11:119672120:T:C	1.87612e-16	-4.79564e-10	-1.50603	7.12089e-07	-4.79564e-10	-1.50166
119672179	chr11:119672179:T:TGGGATGGGAGTG	7.51017e-16	-4.79564e-10	-0.118977	3.14114e-06	-4.79564e-10	-0.0175196
119672276	chr11:119672276:C:T	4.06781e-16	-4.79564e-10	-0.732131	1.61865e-06	-4.79564e-10	-0.680514
119672391	chr11:119672391:A:C	2.05151e-16	-4.79564e-10	-1.41666	7.57404e-07	-4.79564e-10	-1.43996
119672497	chr11:119672497:C:T	4.15546e-16	-4.79564e-10	-0.710813	1.65353e-06	-4.79564e-10	-0.659194
119672613	chr11:119672613:C:G	3.09859e-16	-4.79564e-10	-1.00429	1.24706e-06	-4.79564e-10	-0.941315
119672773	chr11:119672773:A:C	1.38672e-16	-2.25829	0.450001	7.19565e-07	-2.24622	0.755003
119674012	chr11:119674012:C:T	1.21514e-16	-1.94037	-4.88941e-10	6.20436e-07	-1.63944	-4.88941e-10
119674227	chr11:119674227:A:G	2.71583e-16	-4.79564e-10	-1.13614	1.09408e-06	-4.79564e-10	-1.07219
119674520	chr11:119674520:G:A	2.34564e-16	-4.79564e-10	-1.28268	9.76826e-07	-4.79564e-10	-1.18555
119674602	chr11:119674602:C:A	1.88097e-16	-4.79564e-10	-1.50345	7.09474e-07	-4.79564e-10	-1.50534
119674861	chr11:119674861:T:C	2.56595e-16	-4.79564e-10	-1.19291	9.33518e-07	-4.79564e-10	-1.2309
119675174	chr11:119675174:C:T	3.45637e-16	-4.79564e-10	-0.895016	1.49022e-06	-4.79564e-10	-0.763181
119675513	chr11:119675513:A:G	2.63787e-16	-4.79564e-10	-1.16526	1.0637e-06	-4.79564e-10	-1.10035
119675551	chr11:119675551:C:A	1.95551e-16	-4.79564e-10	-1.46458	7.49708e-07	-4.79564e-10	-1.45018
119675630	chr11:119675630:C:T	1.86785e-16	-4.79564e-10	-1.51045	7.05566e-07	-4.79564e-10	-1.51086
119675745	chr11:119675745:C:T	2.96202e-16	-4.79564e-10	-1.04937	1.2019e-06	-4.79564e-10	-0.978205
119676479	chr11:119676479:G:A	6.38865e-17	-2.0499	-0.533394	2.67324e-07	-2.12198	-0.359416
119676529	chr11:119676529:G:A	9.91799e-17	-2.14347	-4.88941e-10	3.6982e-07	-2.15684	-4.88941e-10
119676565	chr11:119676565:C:T	6.58632e-16	-4.79564e-10	-0.25024	2.63528e-06	-4.79564e-10	-0.193116
119677002	chr11:119677002:T:G	3.29881e-16	-4.79564e-10	-0.941673	1.36708e-06	-4.79564e-10	-0.849427
119677342	chr11:119677342:G:A	5.21426e-17	-1.29066	-1.49577	1.99862e-07	-1.27361	-1.49862
119677692	chr11:119677692:C:T	1.913e-16	-1.48656	-4.88941e-10	9.06909e-07	-1.25982	-4.88941e-10
119678581	chr11:119678581:G:A	6.89229e-16	-4.79564e-10	-0.204832	2.81977e-06	-4.79564e-10	-0.12545
119679551	chr11:119679551:G:C	2.32959e-16	-4.79564e-10	-1.28954	8.88627e-07	-4.79564e-10	-1.28018
119679972	chr11:119679972:A:T	1.91559e-16	-4.79564e-10	-1.48521	7.08665e-07	-4.79564e-10	-1.50648
119680857	chr11:119680857:GC:G	2.71985e-16	-4.79564e-10	-1.13466	1.09586e-06	-4.79564e-10	-1.07056
119681122	chr11:119681122:C:T	1.1111e-16	-2.02988	-4.88941e-10	4.35821e-07	-1.99263	-4.88941e-10
119681139	chr11:119681139:C:T	5.90501e-17	-2.25771	-0.404306	2.63912e-07	-2.2631	-0.23115
119681620	chr11:119681620:C:T	4.30358e-16	-4.79564e-10	-0.67579	1.81908e-06	-4.79564e-10	-0.563777
119681803	chr11:119681803:G:A	2.71646e-16	-4.79564e-10	-1.1359	1.09436e-06	-4.79564e-10	-1.07193
119681941	chr11:119681941:G:T	9.13973e-17	-2.22519	-4.88941e-10	3.49794e-07	-2.21252	-4.88941e-10
119682499	chr11:119682499:C:T	2.53944e-16	-4.79564e-10	-1.20329	1.00735e-06	-4.79564e-10	-1.15478
119682938	chr11:119682938:C:T	7.49623e-17	-2.27887	-0.144548	3.37326e-07	-2.28011	0.0312948
119682968	chr11:119682968:C:T	4.10775e-17	-2.27862	-0.746327	1.64638e-07	-2.28056	-0.685551
119683085	chr11:119683085:C:A	1.88753e-16	-4.79564e-10	-1.49997	7.08089e-07	-4.79564e-10	-1.50729
119684050	chr11:119684050:C:T	3.67661e-16	-4.79564e-10	-0.833246	1.42716e-06	-4.79564e-10	-0.806416
119685112	chr11:119685112:G:C	1.92916e-16	-4.79564e-10	-1.47815	7.40335e-07	-4.79564e-10	-1.46276
119685570	chr11:119685570:C:T	2.5589e-16	-4.79564e-10	-1.19566	1.01866e-06	-4.79564e-10	-1.14362
119685809	chr11:119685809:C:T	2.03322e-17	-2.21741	-1.51079	7.78855e-08	-2.2038	-1.51082
119685813	chr11:119685813:C:G	2.3117e-16	-4.79564e-10	-1.29725	8.71539e-07	-4.79564e-10	-1.2996
119685875	chr11:119685875:G:C	1.91652e-16	-4.79564e-10	-1.48472	7.3196e-07	-4.79564e-10	-1.47413
119686022	chr11:119686022:A:C	1.97372e-16	-4.79564e-10	-1.45531	7.6016e-07	-4.79564e-10	-1.43633
119686118	chr11:119686118:C:T	2.88672e-16	-4.79564e-10	-1.07512	1.0511e-06	-4.79564e-10	-1.11226
119686240	chr11:119686240:C:T	1.57685e-16	-1.67981	-4.88941e-10	5.84577e-07	-1.69897	-4.88941e-10
119686705	chr11:119686705:A:T	2.67134e-16	-4.79564e-10	-1.15266	1.069e-06	-4.79564e-10	-1.09538
119687742	chr11:119687742:C:T	3.29288e-16	-4.79564e-10	-0.943473	1.39901e-06	-4.79564e-10	-0.826339
119688079	chr11:119688079:G:C	6.67539e-16	-4.79564e-10	-0.236809	2.12298e-06	-4.79564e-10	-0.409284
119688105	chr11:119688105:T:C	1.36373e-16	-1.82501	-4.88941e-10	5.02477e-07	-1.85031	-4.88941e-10
119688119	chr11:119688119:C:T	1.88139e-16	-4.79564e-10	-1.50322	7.18078e-07	-4.79564e-10	-1.49328
119688184	chr11:119688184:T:A	1.96515e-16	-4.79564e-10	-1.45967	7.50008e-07	-4.79564e-10	-1.44978
119688317	chr11:119688317:C:T	4.09118e-16	-4.79564e-10	-0.726403	1.48439e-06	-4.79564e-10	-0.767098
119688410	chr11:119688410:C:T	2.45201e-16	-4.79564e-10	-1.23833	9.25333e-07	-4.79564e-10	-1.23971
119688421	chr11:119688421:C:T	2.86687e-16	-4.79564e-10	-1.08201	1.12692e-06	-4.79564e-10	-1.04262
119688754	chr11:119688754:A:G	2.03692e-17	-2.27504	-1.45134	7.77526e-08	-2.27602	-1.44031
119689640	chr11:119689640:A:C	1.87016e-16	-4.79564e-10	-1.50921	7.05509e-07	-4.79564e-10	-1.51094
119690070	chr11:119690070:A:G	3.75757e-16	-4.79564e-10	-0.811462	1.54892e-06	-4.79564e-10	-0.724547
119690137	chr11:119690137:C:T	1.99525e-17	-2.27885	-1.4682	7.62038e-08	-2.27463	-1.46182
119690415	chr11:119690415:G:A	2.0259e-16	-4.79564e-10	-1.42922	7.75078e-07	-4.79564e-10	-1.4169
119690652	chr11:119690652:C:T	2.01224e-17	-2.27678	-1.46179	7.70707e-08	-2.27134	-1.4538
119691604	chr11:119691604:T:C	5.31216e-16	-4.79564e-10	-0.465237	1.80309e-06	-4.79564e-10	-0.572603
119691812	chr11:119691812:T:C	2.01801e-16	-4.79564e-10	-1.43313	7.40987e-07	-4.79564e-10	-1.46188
119691946	chr11:119691946:C:T	8.60238e-16	-4.79564e-10	0.0168035	3.55042e-06	-4.79564e-10	0.10496
119692676	chr11:119692676:A:G	2.08779e-16	-4.79564e-10	-1.39913	8.06299e-07	-4.79564e-10	-1.37741
119692907	chr11:119692907:C:G	1.05635e-15	-4.79564e-10	0.222171	4.67764e-06	-4.79564e-10	0.38069
119692971	chr11:119692971:T:C	2.88512e-17	-2.17164	-1.20662	1.13187e-07	-2.17599	-1.16484
119692999	chr11:119692999:T:C	1.94667e-17	-2.26732	-1.50438	7.48681e-08	-2.25746	-1.49667
119693470	chr11:119693470:G:A	1.18265e-15	-4.79564e-10	0.335105	4.97685e-06	-4.79564e-10	0.442692
119693602	chr11:119693602:C:A	8.98234e-16	-4.79564e-10	0.060025	3.87048e-06	-4.79564e-10	0.191273
119693786	chr11:119693786:T:C	1.3205e-15	-4.79564e-10	0.445361	5.58116e-06	-4.79564e-10	0.557292
119693818	chr11:119693818:A:G	1.29033e-16	-1.88034	-4.88941e-10	4.56037e-07	-1.94729	-4.88941e-10
119694025	chr11:119694025:A:G	2.70027e-16	-4.79564e-10	-1.14189	1.06638e-06	-4.79564e-10	-1.09783
119694071	chr11:119694071:A:G	2.11692e-17	-2.27817	-1.40969	7.91172e-08	-2.27063	-1.4283
119694198	chr11:119694198:C:A	1.98809e-17	-2.2694	-1.48125	7.6323e-08	-2.27113	-1.46376
119694331	chr11:119694331:G:A	3.79462e-17	-2.27639	-0.827847	1.62545e-07	-2.27884	-0.700066
119694785	chr11:119694785:C:T	1.94146e-17	-2.26546	-1.50892	7.40164e-08	-2.25463	-1.51094
119695092	chr11:119695092:C:T	4.49687e-17	-1.69152	-1.24292	1.68551e-07	-1.7678	-1.17482
119695464	chr11:119695464:T:C	3.13481e-17	-2.23448	-1.06077	1.21744e-07	-2.22625	-1.04169
119695518	chr11:119695518:C:T	2.6301e-17	-2.2766	-1.1942	1.0118e-07	-2.27527	-1.1777
119695525	chr11:119695525:G:A	1.92199e-16	-1.48188	-4.88941e-10	9.08006e-07	-1.25861	-4.88941e-10
119695930	chr11:119695930:C:T	3.92045e-17	-1.81866	-1.25295	1.42178e-07	-1.88723	-1.22555
119696018	chr11:119696018:C:T	3.00336e-16	-4.79564e-10	-1.03551	1.10782e-06	-4.79564e-10	-1.05971
119696130	chr11:119696130:G:C	4.41038e-17	-1.46626	-1.48761	1.57477e-07	-1.51644	-1.49414
119696261	chr11:119696261:C:T	3.91182e-17	-1.71693	-1.35689	1.46181e-07	-1.76079	-1.32422
119696641	chr11:119696641:C:T	2.06255e-16	-4.79564e-10	-1.41129	8.31184e-07	-4.79564e-10	-1.34701
119696848	chr11:119696848:C:T	1.74781e-15	-4.79564e-10	0.725715	6.47741e-06	-4.79564e-10	0.706215
119697360	chr11:119697360:A:T	2.65139e-17	-2.27947	-1.18327	1.02515e-07	-2.28028	-1.15956
119697591	chr11:119697591:T:C	2.06923e-17	-2.27623	-1.43441	7.81987e-08	-2.27876	-1.43185
119697762	chr11:119697762:A:C	5.98309e-16	-4.79564e-10	-0.346299	2.49218e-06	-4.79564e-10	-0.248948
119698246	chr11:119698246:G:A	6.83521e-16	-4.79564e-10	-0.213148	2.85953e-06	-4.79564e-10	-0.111447
119698284	chr11:119698284:C:T	2.01326e-17	-2.26506	-1.47301	7.74182e-08	-2.25884	-1.4618
119699027	chr11:119699027:G:A	2.39242e-17	-2.2795	-1.28602	8.95607e-08	-2.27974	-1.2952
119699092	chr11:119699092:G:T	2.28551e-17	-2.27354	-1.33769	8.56369e-08	-2.27407	-1.34567
119699176	chr11:119699176:C:T	4.56238e-16	-4.79564e-10	-0.617391	1.89777e-06	-4.79564e-10	-0.521424
119699418	chr11:119699418:C:T	3.41094e-17	-2.28003	-0.930799	1.3101e-07	-2.28042	-0.914171
119699463	chr11:119699463:G:A	1.89146e-16	-4.79564e-10	-1.49789	7.05898e-07	-4.79564e-10	-1.51039
119699903	chr11:119699903:T:C	1.87015e-16	-4.79564e-10	-1.50922	7.06514e-07	-4.79564e-10	-1.50952
119700641	chr11:119700641:G:C	6.59326e-16	-4.79564e-10	-0.249188	2.76126e-06	-4.79564e-10	-0.146419
119701265	chr11:119701265:A:G	2.51841e-17	-2.2613	-1.25289	9.84291e-08	-2.26274	-1.21779
119701393	chr11:119701393:T:C	1.92721e-17	-2.27086	-1.51089	7.29187e-08	-2.26982	-1.5107
119701475	chr11:119701475:G:A	1.91149e-17	-2.28024	-1.5097	7.22699e-08	-2.28034	-1.50911
119701521	chr11:119701521:C:T	2.36244e-16	-4.79564e-10	-1.27554	9.12792e-07	-4.79564e-10	-1.25335
119701535	chr11:119701535:C:T	1.87079e-16	-4.79564e-10	-1.50887	7.09509e-07	-4.79564e-10	-1.50529
119702814	chr11:119702814:G:A	2.11872e-17	-2.28064	-1.40636	8.0401e-08	-2.28075	-1.40209
119702945	chr11:119702945:C:T	1.38194e-16	-1.81175	-4.88941e-10	5.10852e-07	-1.83378	-4.88941e-10
119703305	chr11:119703305:G:A	5.87199e-16	-4.79564e-10	-0.365042	2.74703e-06	-4.79564e-10	-0.151586
119703806	chr11:119703806:T:C	3.62071e-16	-0.848567	-4.88941e-10	1.54219e-06	-0.7289	-4.88941e-10
119703848	chr11:119703848:C:T	1.91885e-17	-2.27735	-1.50875	7.25768e-08	-2.2775	-1.50771
119703899	chr11:119703899:C:T	2.28187e-17	-2.28058	-1.33225	8.66141e-08	-2.28069	-1.32771
119703941	chr11:119703941:G:A	2.66878e-16	-4.79564e-10	-1.15361	1.05369e-06	-4.79564e-10	-1.1098
119703977	chr11:119703977:G:A	2.19491e-16	-4.79564e-10	-1.34909	8.64378e-07	-4.79564e-10	-1.30785
119703985	chr11:119703985:T:C	1.87774e-16	-4.79564e-10	-1.50517	7.09182e-07	-4.79564e-10	-1.50575
119704261	chr11:119704261:C:T	1.82827e-15	-4.79564e-10	0.770722	6.88013e-06	-4.79564e-10	0.766532
119704394	chr11:119704394:T:C	2.70792e-17	-2.24309	-1.19855	1.03953e-07	-2.24223	-1.18369
119704767	chr11:119704767:C:T	3.4898e-16	-4.79564e-10	-0.88539	1.3752e-06	-4.79564e-10	-0.843505
119705014	chr11:119705014:A:G	1.96512e-17	-2.25169	-1.51058	7.44528e-08	-2.2497	-1.51
119705647	chr11:119705647:G:A	2.72782e-16	-1.13173	-4.88941e-10	1.28711e-06	-0.909703	-4.88941e-10
119705825	chr11:119705825:C:T	2.4158e-16	-4.79564e-10	-1.2532	9.54838e-07	-4.79564e-10	-1.20832
119705845	chr11:119705845:G:T	1.15034e-16	-2.04964	0.0544578	4.49645e-07	-2.04215	0.0807447
119706201	chr11:119706201:C:T	2.30906e-17	-2.09258	-1.5084	8.35958e-08	-2.14371	-1.50015
119706487	chr11:119706487:T:C	8.70777e-17	-2.27361	-4.88941e-10	3.29468e-07	-2.27238	-4.88941e-10
119706614	chr11:119706614:G:A	3.64292e-17	-1.94949	-1.19554	1.44519e-07	-1.98591	-1.11054
119706681	chr11:119706681:G:C	3.84704e-17	-2.06733	-1.02318	1.3569e-07	-2.15213	-1.00736
119706706	chr11:119706706:T:A	3.34541e-16	-4.79564e-10	-0.927645	1.29637e-06	-4.79564e-10	-0.902538
119706922	chr11:119706922:A:G	2.80468e-17	-2.19647	-1.21006	1.0248e-07	-2.1625	-1.2777
119706967	chr11:119706967:C:T	5.1666e-16	-0.49302	-4.88941e-10	1.47749e-06	-0.77176	-4.88941e-10
119707109	chr11:119707109:G:A	8.74297e-17	-2.26957	-4.88941e-10	3.27583e-07	-2.27812	-4.88941e-10
119707500	chr11:119707500:C:T	9.25486e-17	-2.21267	-4.88941e-10	3.66348e-07	-2.16628	-4.88941e-10
119707514	chr11:119707514:G:A	1.50252e-16	-2.18488	0.456787	5.95218e-07	-2.20824	0.527312
119707832	chr11:119707832:G:A	8.65975e-17	-2.27913	-4.88941e-10	3.26711e-07	-2.28078	-4.88941e-10
119708550	chr11:119708550:C:T	4.07295e-17	-2.01539	-1.01806	1.63054e-07	-2.01044	-0.965336
119708608	chr11:119708608:G:C	1.00337e-16	-2.13187	-4.88941e-10	4.03307e-07	-2.07016	-4.88941e-10
119708636	chr11:119708636:T:A	2.02984e-16	-2.15481	0.727526	6.99941e-07	-2.18102	0.662155
119709123	chr11:119709123:C:T	1.88955e-16	-4.79564e-10	-1.4989	7.11483e-07	-4.79564e-10	-1.50251
119709536	chr11:119709536:G:A	4.64457e-16	-0.599537	-4.88941e-10	1.7265e-06	-0.616011	-4.88941e-10
119709621	chr11:119709621:T:C	7.94826e-16	-0.0622822	-4.88941e-10	1.6721e-06	-0.648027	-4.88941e-10
119709762	chr11:119709762:A:G	3.09929e-17	-2.17236	-1.13429	1.12858e-07	-2.13257	-1.21116
119710142	chr11:119710142:T:C	4.08565e-16	-4.79564e-10	-0.727754	1.64037e-06	-4.79564e-10	-0.66718
119710358	chr11:119710358:C:T	2.01754e-16	-4.79564e-10	-1.43335	7.48439e-07	-4.79564e-10	-1.45187
119710361	chr11:119710361:A:G	9.50561e-17	-2.18594	-4.88941e-10	3.77712e-07	-2.13573	-4.88941e-10
119710659	chr11:119710659:T:C	9.61185e-17	-2.17482	-4.88941e-10	3.82897e-07	-2.12209	-4.88941e-10
119710692	chr11:119710692:C:T	2.54638e-16	-4.79564e-10	-1.20056	9.76871e-07	-4.79564e-10	-1.18551
119711118	chr11:119711118:G:A	2.1224e-17	-2.24058	-1.44469	7.87663e-08	-2.24229	-1.46109
119711146	chr11:119711146:T:C	9.98807e-17	-2.13643	-4.88941e-10	4.00207e-07	-2.07788	-4.88941e-10
119711381	chr11:119711381:C:G	2.06927e-16	-4.79564e-10	-1.40804	7.65267e-07	-4.79564e-10	-1.42963
119711768	chr11:119711768:A:G	2.56645e-16	-4.79564e-10	-1.19271	1.00076e-06	-4.79564e-10	-1.16135
119711895	chr11:119711895:TA:T	1.8715e-16	-4.79564e-10	-1.5085	7.08724e-07	-4.79564e-10	-1.50639
119711952	chr11:119711952:G:A	2.24382e-17	-2.19808	-1.43156	8.10504e-08	-2.26192	-1.41286
119712122	chr11:119712122:G:A	2.67784e-17	-2.19121	-1.2616	1.04094e-07	-2.22798	-1.19659
119712127	chr11:119712127:G:A	9.7516e-17	-2.16039	-4.88941e-10	3.89375e-07	-2.10532	-4.88941e-10
119712529	chr11:119712529:C:A	2.50215e-16	-4.79564e-10	-1.21808	9.58463e-07	-4.79564e-10	-1.20453
119712769	chr11:119712769:C:T	2.5785e-16	-4.79564e-10	-1.18803	1.00257e-06	-4.79564e-10	-1.15954
119713032	chr11:119713032:G:A	4.4651e-17	-1.7682	-1.17333	1.38478e-07	-1.96762	-1.17153
119713041	chr11:119713041:C:T	2.08007e-17	-2.21352	-1.49189	7.62572e-08	-2.23404	-1.50171
119713195	chr11:119713195:G:A	2.70782e-16	-4.79564e-10	-1.13909	1.01356e-06	-4.79564e-10	-1.14863
119713564	chr11:119713564:T:C	1.34231e-16	-1.84084	-4.88941e-10	4.89231e-07	-1.87703	-4.88941e-10
119713637	chr11:119713637:T:C	2.02952e-17	-2.22404	-1.50598	7.88959e-08	-2.19079	-1.51094
119713796	chr11:119713796:T:C	2.0316e-17	-2.22116	-1.50784	7.92299e-08	-2.18685	-1.51066
119714166	chr11:119714166:A:T	2.09766e-17	-2.20904	-1.48796	8.08464e-08	-2.17051	-1.5068
119714315	chr11:119714315:A:AT	2.08328e-16	-4.79564e-10	-1.40129	8.19029e-07	-4.79564e-10	-1.36174
119714341	chr11:119714341:A:G	2.40375e-17	-2.09449	-1.46629	8.29045e-08	-2.1982	-1.45398
119714497	chr11:119714497:G:A	2.44649e-16	-4.79564e-10	-1.24058	9.5434e-07	-4.79564e-10	-1.20884
119714532	chr11:119714532:G:A	3.14258e-16	-4.79564e-10	-0.99019	1.09068e-06	-4.79564e-10	-1.07531
119714606	chr11:119714606:C:T	8.73939e-17	-2.26998	-4.88941e-10	3.33759e-07	-2.25944	-4.88941e-10
119714971	chr11:119714971:C:T	5.10492e-17	-2.18352	-0.624092	1.79114e-07	-2.189	-0.692844
119715034	chr11:119715034:G:A	2.68523e-16	-4.79564e-10	-1.14747	9.5087e-07	-4.79564e-10	-1.21248
119715050	chr11:119715050:A:C	9.83181e-17	-2.1522	-4.88941e-10	4.49904e-07	-1.96083	-4.88941e-10
119715407	chr11:119715407:G:A	3.08516e-17	-1.87958	-1.43164	1.16043e-07	-1.91972	-1.39618
119715424	chr11:119715424:C:T	2.33492e-16	-2.12634	0.839078	8.90591e-07	-2.15538	0.877408
119715643	chr11:119715643:A:G	2.62418e-16	-4.79564e-10	-1.17047	1.00685e-06	-4.79564e-10	-1.15528
119715679	chr11:119715679:G:T	3.32052e-17	-1.9086	-1.3291	1.26339e-07	-1.94731	-1.28359
119716003	chr11:119716003:C:T	7.38818e-16	-4.79564e-10	-0.135354	3.12789e-06	-4.79564e-10	-0.0217466
119716369	chr11:119716369:C:T	2.58231e-16	-4.79564e-10	-1.18655	9.19486e-07	-4.79564e-10	-1.24605
119716385	chr11:119716385:C:T	2.76068e-17	-2.20166	-1.22068	1.15569e-07	-2.16892	-1.15107
119716841	chr11:119716841:C:T	2.07255e-16	-4.79564e-10	-1.40646	7.8656e-07	-4.79564e-10	-1.40219
119716851	chr11:119716851:C:T	2.27399e-16	-4.79564e-10	-1.3137	8.34124e-07	-4.79564e-10	-1.34348
119717045	chr11:119717045:G:A	1.92622e-16	-4.79564e-10	-1.47967	7.18757e-07	-4.79564e-10	-1.49234
119717167	chr11:119717167:C:T	2.42966e-15	1.0551	-4.88941e-10	4.21896e-06	0.277483	-4.88941e-10
119717352	chr11:119717352:A:G	2.16678e-16	-4.79564e-10	-1.36199	8.28113e-07	-4.79564e-10	-1.35071
119717544	chr11:119717544:C:A	2.10476e-16	-4.79564e-10	-1.39103	8.08968e-07	-4.79564e-10	-1.3741
119717690	chr11:119717690:C:T	2.29418e-16	-4.79564e-10	-1.30486	9.22965e-07	-4.79564e-10	-1.24227
119717700	chr11:119717700:G:A	2.29418e-16	-4.79564e-10	-1.30486	9.22965e-07	-4.79564e-10	-1.24227
119717930	chr11:119717930:C:T	3.34814e-16	-4.79564e-10	-0.92683	1.29679e-06	-4.79564e-10	-0.90221
119718030	chr11:119718030:C:T	2.47246e-16	-4.79564e-10	-1.23002	9.23748e-07	-4.79564e-10	-1.24142
119718993	chr11:119718993:G:C	9.86299e-15	-0.338506	2.79465	3.05978e-05	-0.314865	2.57369
119719610	chr11:119719610:C:G	2.12676e-16	-4.79564e-10	-1.38063	8.2784e-07	-4.79564e-10	-1.35104
119719906	chr11:119719906:A:G	2.61925e-16	-4.79564e-10	-1.17235	1.01363e-06	-4.79564e-10	-1.14857
119720168	chr11:119720168:C:T	1.97198e-14	-0.587945	3.73692	7.03804e-05	-0.499924	3.59173
119720177	chr11:119720177:C:T	2.01134e-16	-4.79564e-10	-1.43643	7.42565e-07	-4.79564e-10	-1.45975
119720771	chr11:119720771:A:G	1.98159e-16	-4.79564e-10	-1.45134	7.33401e-07	-4.79564e-10	-1.47217
119721744	chr11:119721744:G:A	2.07656e-17	-2.2096	-1.49751	7.99431e-08	-2.18136	-1.50718
119721913	chr11:119721913:A:C	1.32715e-16	-1.8522	-4.88941e-10	6.28912e-07	-1.62587	-4.88941e-10
119722255	chr11:119722255:T:C	1.08404e-16	-2.05454	-4.88941e-10	3.30994e-07	-2.26776	-4.88941e-10
119722723	chr11:119722723:G:A	2.05223e-16	-4.79564e-10	-1.41631	7.55677e-07	-4.79564e-10	-1.44225
119722736	chr11:119722736:G:A	9.88494e-17	-2.14681	-4.88941e-10	3.87063e-07	-2.11127	-4.88941e-10
119722742	chr11:119722742:A:G	1.91222e-17	-2.27915	-1.5104	7.33992e-08	-2.27687	-1.49708
119722889	chr11:119722889:T:C	2.36741e-16	-4.79564e-10	-1.27344	9.52813e-07	-4.79564e-10	-1.21044
119723347	chr11:119723347:T:G	5.43377e-15	-0.17355	2.03353	1.87597e-05	-0.107044	1.87665
119723815	chr11:119723815:C:T	8.30835e-15	-0.185266	2.46988	2.80447e-05	-0.110002	2.2817
119723975	chr11:119723975:C:G	4.19324e-16	-4.79564e-10	-0.701761	1.73445e-06	-4.79564e-10	-0.611412
119724435	chr11:119724435:A:G	2.15453e-16	-4.79564e-10	-1.36766	8.10066e-07	-4.79564e-10	-1.37274
119724499	chr11:119724499:G:A	7.57141e-16	-0.673271	0.562415	3.28662e-06	-0.552516	0.580271
119724638	chr11:119724638:T:C	2.24218e-15	-0.336028	1.31083	7.76345e-06	-0.263625	1.15095
119724769	chr11:119724769:C:G	2.59903e-16	-4.79564e-10	-1.1801	9.33192e-07	-4.79564e-10	-1.23125
119725212	chr11:119725212:G:A	2.81054e-16	-4.79564e-10	-1.10186	9.75213e-07	-4.79564e-10	-1.1872
119725437	chr11:119725437:C:G	1.50871e-15	-0.132655	0.711257	5.00879e-06	-0.0562361	0.505325
119726062	chr11:119726062:C:T	2.0333e-15	-0.307039	1.18405	7.07302e-06	-0.233497	1.02768
119726462	chr11:119726462:C:T	2.04913e-16	-4.79564e-10	-1.41782	7.91158e-07	-4.79564e-10	-1.39636
119726936	chr11:119726936:GAGA:G	1.00607e-16	-2.12919	-4.88941e-10	3.92474e-07	-2.09739	-4.88941e-10
119727233	chr11:119727233:T:G	8.56441e-16	-0.142025	0.154405	2.97774e-06	-0.0578797	-0.0130595
119727388	chr11:119727388:C:A	8.49589e-16	-4.79564e-10	0.00434681	2.84685e-06	-4.79564e-10	-0.115891
119727943	chr11:119727943:T:C	2.09308e-16	-0.271454	-1.12514	4.3264e-07	-0.721197	-1.27876
119728261	chr11:119728261:A:T	5.74232e-15	1.91521	-4.88941e-10	2.90687e-05	2.20756	-4.88941e-10
119728790	chr11:119728790:T:A	2.22441e-16	-4.79564e-10	-1.33575	8.82502e-07	-4.79564e-10	-1.2871
119728820	chr11:119728820:C:A	2.01005e-16	-4.79564e-10	-1.43708	7.42217e-07	-4.79564e-10	-1.46022
119729339	chr11:119729339:G:A	6.65013e-16	-4.79564e-10	-0.240599	2.83861e-06	-4.79564e-10	-0.118792
119729369	chr11:119729369:G:A	1.03061e-16	-2.10509	-4.88941e-10	4.03647e-07	-2.06932	-4.88941e-10
119729606	chr11:119729606:G:A	7.70273e-15	0.0587476	2.15018	2.65789e-05	0.135925	1.98209
119729700	chr11:119729700:C:T	6.68731e-15	0.0260619	2.0415	2.30794e-05	0.10119	1.87565
119729852	chr11:119729852:T:C	2.54746e-16	-4.79564e-10	-1.20014	1.04074e-06	-4.79564e-10	-1.12217
119730123	chr11:119730123:G:C	6.3316e-16	-4.79564e-10	-0.289682	2.69331e-06	-4.79564e-10	-0.171335
119730603	chr11:119730603:G:A	8.19421e-15	0.030872	2.23991	2.81716e-05	0.107393	2.06882
119730670	chr11:119730670:C:T	1.00216e-16	-2.13308	-4.88941e-10	3.91113e-07	-2.10086	-4.88941e-10
119730787	chr11:119730787:G:C	6.59802e-15	-0.107075	2.16119	2.27346e-05	-0.0309884	1.99277
119731069	chr11:119731069:C:T	6.8993e-15	-0.0386939	2.13746	2.37754e-05	0.0371656	1.96938
119731303	chr11:119731303:C:G	3.32828e-16	-4.79564e-10	-0.93278	1.23182e-06	-4.79564e-10	-0.95361
119731394	chr11:119731394:G:A	9.7847e-17	-2.157	-4.88941e-10	3.81275e-07	-2.12634	-4.88941e-10
119731820	chr11:119731820:C:G	9.82329e-17	-2.15306	-4.88941e-10	3.82465e-07	-2.12322	-4.88941e-10
119732932	chr11:119732932:T:C	7.09618e-17	-1.20825	-1.27001	2.88127e-07	-1.13342	-1.27304
119733137	chr11:119733137:C:T	1.12464e-16	-2.19203	0.174254	5.03117e-07	-2.07368	0.22464
119733273	chr11:119733273:G:A	7.56263e-15	0.0213061	2.16926	2.60885e-05	0.0976398	2.00175
119733609	chr11:119733609:T:C	2.53323e-16	-4.79564e-10	-1.20574	1.03097e-06	-4.79564e-10	-1.1316
119733992	chr11:119733992:GGGA:G	2.47528e-16	-4.79564e-10	-1.22888	9.36924e-07	-4.79564e-10	-1.22726
119734122	chr11:119734122:G:A	2.49771e-16	-4.79564e-10	-1.21986	8.98144e-07	-4.79564e-10	-1.26953
119734134	chr11:119734134:C:A	2.26968e-17	-2.10937	-1.50881	8.89833e-08	-2.08969	-1.49172
119734192	chr11:119734192:C:T	2.79106e-16	-4.79564e-10	-1.10881	9.89449e-07	-4.79564e-10	-1.17271
119734445	chr11:119734445:G:A	2.50695e-16	-4.79564e-10	-1.21617	1.02277e-06	-4.79564e-10	-1.13959
119734591	chr11:119734591:T:C	3.00103e-16	-4.79564e-10	-1.03628	1.12519e-06	-4.79564e-10	-1.04416
119734770	chr11:119734770:T:G	1.22435e-15	-0.183651	0.553413	4.14828e-06	-0.0995381	0.360126
119734934	chr11:119734934:T:G	1.91687e-16	-4.79564e-10	-1.48454	7.7176e-07	-4.79564e-10	-1.42119
119734961	chr11:119734961:A:T	9.91932e-17	-2.14334	-4.88941e-10	3.86505e-07	-2.11272	-4.88941e-10
119735387	chr11:119735387:T:C	3.03172e-16	-4.79564e-10	-1.02611	1.1366e-06	-4.79564e-10	-1.03406
119736309	chr11:119736309:C:T	6.51183e-15	0.0471756	1.99379	2.25166e-05	0.114882	1.83727
119736321	chr11:119736321:C:T	9.63387e-16	-4.79564e-10	0.130049	3.17355e-06	-4.79564e-10	-0.00725294
119736500	chr11:119736500:T:C	3.36777e-16	-4.79564e-10	-0.920985	1.28478e-06	-4.79564e-10	-0.911517
119737009	chr11:119737009:T:C	3.14199e-17	-2.06451	-1.22846	1.21612e-07	-2.05824	-1.21079
119737029	chr11:119737029:C:T	1.93471e-16	-4.79564e-10	-1.47528	7.47816e-07	-4.79564e-10	-1.4527
119737223	chr11:119737223:G:A	9.03595e-16	0.0760921	-0.0101171	3.34097e-06	0.171177	-0.12702
119737382	chr11:119737382:G:A	2.7013e-16	-4.79564e-10	-1.1415	1.1098e-06	-4.79564e-10	-1.05792
119737606	chr11:119737606:G:A	5.04218e-15	0.384379	1.40081	1.78067e-05	0.454617	1.26285
119737919	chr11:119737919:G:A	8.65243e-17	-2.27998	-4.88941e-10	3.28361e-07	-2.27575	-4.88941e-10
119738158	chr11:119738158:C:A	2.85525e-16	-4.79564e-10	-1.08608	1.07066e-06	-4.79564e-10	-1.09383
119738554	chr11:119738554:A:T	5.27869e-15	0.378359	1.45267	1.85915e-05	0.449804	1.3108
119738604	chr11:119738604:A:C	2.65814e-16	-0.534949	-0.622661	1.17341e-06	-0.395273	-0.60692
119738666	chr11:119738666:A:C	2.65923e-16	-4.79564e-10	-1.1572	1.08364e-06	-4.79564e-10	-1.08178
119739004	chr11:119739004:G:T	6.70889e-15	0.418311	1.65247	2.34073e-05	0.491778	1.49917
119739118	chr11:119739118:A:C	2.33806e-17	-2.13686	-1.45164	9.38255e-08	-2.11375	-1.41468
119739136	chr11:119739136:C:T	6.25128e-15	0.399044	1.60109	2.23428e-05	0.470583	1.47382
119739559	chr11:119739559:A:G	2.87797e-16	-4.79564e-10	-1.07815	1.14775e-06	-4.79564e-10	-1.0243
119739780	chr11:119739780:C:T	7.13614e-16	-0.609403	0.439339	3.30314e-06	-0.475919	0.508687
119739900	chr11:119739900:C:G	2.61595e-16	-4.79564e-10	-1.17361	1.0021e-06	-4.79564e-10	-1.16
119740352	chr11:119740352:T:G	1.77325e-16	-1.56242	-4.88941e-10	4.95653e-07	-1.86398	-4.88941e-10
119740638	chr11:119740638:G:A	5.68887e-15	0.305326	1.60054	2.03979e-05	0.379373	1.47395
119740650	chr11:119740650:A:G	6.45696e-15	0.333706	1.6988	2.31083e-05	0.407957	1.57013
119740890	chr11:119740890:C:T	2.64456e-16	-4.79564e-10	-1.16273	1.08136e-06	-4.79564e-10	-1.08388
119740899	chr11:119740899:A:T	7.99918e-16	-4.79564e-10	-0.055897	2.80074e-06	-4.79564e-10	-0.132222
119741007	chr11:119741007:C:T	2.00753e-16	-4.79564e-10	-1.43833	7.72821e-07	-4.79564e-10	-1.41981
119741169	chr11:119741169:C:T	2.65923e-16	-4.79564e-10	-1.1572	1.08364e-06	-4.79564e-10	-1.08178
119741455	chr11:119741455:C:T	2.06299e-16	-4.79564e-10	-1.41108	7.60974e-07	-4.79564e-10	-1.43526
119742380	chr11:119742380:C:A	3.05252e-16	0.251874	-1.27114	6.17438e-07	-0.257654	-1.38663
119742382	chr11:119742382:G:A	7.46201e-15	0.385657	1.79152	2.68128e-05	0.456821	1.66995
119743078	chr11:119743078:G:C	1.64046e-14	0.442133	2.52278	7.15305e-05	0.486804	2.62121
119743136	chr11:119743136:A:C	1.86736e-16	-4.79564e-10	-1.51071	7.1168e-07	-4.79564e-10	-1.50223
119743789	chr11:119743789:G:C	1.60023e-15	-0.0778135	0.715309	6.87684e-06	-0.0209599	0.787014
119743805	chr11:119743805:ATGAAACTC:A	4.52396e-16	-4.79564e-10	-0.625847	1.51737e-06	-4.79564e-10	-0.745125
119743814	chr11:119743814:T:G	8.32648e-16	-0.604331	0.588537	4.13927e-06	-0.507333	0.765747
119744464	chr11:119744464:A:G	3.27257e-16	-4.79564e-10	-0.949659	1.19283e-06	-4.79564e-10	-0.98578
119744511	chr11:119744511:G:A	8.57319e-16	-4.79564e-10	0.0134044	2.83572e-06	-4.79564e-10	-0.119811
119744894	chr11:119744894:C:T	2.19097e-16	-4.79564e-10	-1.35089	8.2043e-07	-4.79564e-10	-1.36003
119744895	chr11:119744895:G:A	1.11808e-15	-4.79564e-10	0.278962	4.35452e-06	-4.79564e-10	0.309109
119745037	chr11:119745037:CAA:C	5.01035e-17	-1.48589	-1.34042	2.35509e-07	-1.35647	-1.25164
119745118	chr11:119745118:A:T	2.58516e-17	-2.097	-1.39104	9.76367e-08	-2.06808	-1.42052
119745480	chr11:119745480:A:G	4.27212e-17	-1.50808	-1.47763	1.86156e-07	-1.38208	-1.4612
119745986	chr11:119745986:C:T	1.92893e-16	-4.79564e-10	-1.47827	7.55075e-07	-4.79564e-10	-1.44304
119746929	chr11:119746929:A:G	2.65568e-16	-0.0626469	-1.09589	8.9726e-07	-0.227424	-1.04309
119747586	chr11:119747586:G:A	3.50424e-16	-4.79564e-10	-0.881261	1.2263e-06	-4.79564e-10	-0.958104
119747793	chr11:119747793:G:A	1.97727e-16	-0.0175161	-1.436	7.0237e-07	-0.0719758	-1.44342
119747952	chr11:119747952:G:T	2.25092e-16	-4.79564e-10	-1.3239	9.34702e-07	-4.79564e-10	-1.22963
119748395	chr11:119748395:C:T	2.26603e-16	-4.79564e-10	-1.3172	9.43829e-07	-4.79564e-10	-1.21992
119748503	chr11:119748503:C:T	2.23706e-16	-4.79564e-10	-1.33007	9.27107e-07	-4.79564e-10	-1.23779
119748983	chr11:119748983:G:A	3.35614e-16	-4.79564e-10	-0.924445	1.26389e-06	-4.79564e-10	-0.92791
119749203	chr11:119749203:C:T	2.71093e-17	-2.13567	-1.30485	8.08669e-08	-2.28002	-1.39703
119749392	chr11:119749392:C:T	1.27794e-16	-1.88998	-4.88941e-10	4.6851e-07	-1.9203	-4.88941e-10
119749532	chr11:119749532:C:T	9.98781e-16	-4.79564e-10	0.166129	3.50642e-06	-4.79564e-10	0.0924917
119749629	chr11:119749629:A:T	2.54079e-17	-1.99957	-1.50578	9.97455e-08	-1.96508	-1.50216
119749746	chr11:119749746:A:G	2.08371e-17	-2.19333	-1.51034	7.6815e-08	-2.21752	-1.51094
119749967	chr11:119749967:G:T	1.21834e-16	-0.466888	-1.47086	4.24933e-07	-0.540585	-1.47734
119750010	chr11:119750010:C:T	1.28468e-16	-1.88473	-4.88941e-10	4.69462e-07	-1.91827	-4.88941e-10
119750085	chr11:119750085:A:G	4.48203e-16	-4.79564e-10	-0.63516	1.93741e-06	-4.79564e-10	-0.500751
119750230	chr11:119750230:A:G	3.98641e-17	-2.01188	-1.04305	1.54652e-07	-2.06695	-0.961731
119750231	chr11:119750231:C:G	5.42839e-16	-4.79564e-10	-0.443593	1.9959e-06	-4.79564e-10	-0.471007
119750621	chr11:119750621:A:G	1.88075e-16	-4.79564e-10	-1.50356	7.14839e-07	-4.79564e-10	-1.4978
119750766	chr11:119750766:G:T	1.90316e-16	-4.79564e-10	-1.49172	7.2066e-07	-4.79564e-10	-1.48969
119750779	chr11:119750779:C:T	2.90883e-16	-4.79564e-10	-1.06748	1.07189e-06	-4.79564e-10	-1.09268
119750981	chr11:119750981:T:C	1.40948e-16	-2.11338	0.321363	5.64505e-07	-2.16078	0.426866
119751088	chr11:119751088:A:G	8.01831e-16	-4.79564e-10	-0.0535077	2.84893e-06	-4.79564e-10	-0.115163
119751681	chr11:119751681:G:A	2.05363e-17	-2.2467	-1.47151	7.93029e-08	-2.24209	-1.45449
119751788	chr11:119751788:G:A	1.29747e-16	-1.87482	-4.88941e-10	4.742e-07	-1.90823	-4.88941e-10
119751903	chr11:119751903:A:G	1.27047e-16	-0.385066	-1.51078	4.39869e-07	-0.472772	-1.51061
119752071	chr11:119752071:G:A	5.90753e-17	-1.81585	-0.845746	2.37142e-07	-1.86913	-0.732073
119752516	chr11:119752516:G:A	4.08084e-17	-2.20272	-0.828802	1.69082e-07	-2.12031	-0.819168
119752743	chr11:119752743:T:C	2.58749e-16	-4.79564e-10	-1.18455	9.15935e-07	-4.79564e-10	-1.24991
119752874	chr11:119752874:A:G	1.87321e-16	-4.79564e-10	-1.50758	7.29529e-07	-4.79564e-10	-1.47746
119753036	chr11:119753036:T:A	2.789e-16	-1.10955	-4.88941e-10	6.66556e-07	-1.56774	-4.88941e-10
119753397	chr11:119753397:T:G	1.9588e-16	-4.79564e-10	-1.46291	7.28753e-07	-4.79564e-10	-1.47853
119753463	chr11:119753463:C:A	2.58427e-16	-4.79564e-10	-1.18579	9.10967e-07	-4.79564e-10	-1.25535
119753528	chr11:119753528:C:T	1.09528e-16	-2.04422	-4.88941e-10	4.01054e-07	-2.07577	-4.88941e-10
119753899	chr11:119753899:C:G	2.3818e-16	-4.79564e-10	-1.26738	8.4741e-07	-4.79564e-10	-1.32768
119754015	chr11:119754015:T:C	2.77115e-16	-4.79564e-10	-1.11597	1.02016e-06	-4.79564e-10	-1.14215
119754283	chr11:119754283:A:T	1.12743e-16	-1.79601	-0.219286	3.68894e-07	-1.8646	-0.294748
119755026	chr11:119755026:C:T	2.94431e-17	-2.12617	-1.23177	1.16211e-07	-2.10863	-1.20583
119755712	chr11:119755712:G:A	1.43498e-16	-1.77409	-4.88941e-10	5.41886e-07	-1.77481	-4.88941e-10
119756360	chr11:119756360:G:A	3.15175e-16	-4.79564e-10	-0.987277	1.07924e-06	-4.79564e-10	-1.08585
119756741	chr11:119756741:G:A	1.19587e-15	-1.55666	1.90288	3.85272e-06	-1.64072	1.8274
119756840	chr11:119756840:T:C	2.03873e-16	-4.79564e-10	-1.42291	7.86695e-07	-4.79564e-10	-1.40202
119756920	chr11:119756920:T:C	2.06061e-16	-4.79564e-10	-1.41223	7.65866e-07	-4.79564e-10	-1.42885
119757559	chr11:119757559:C:T	7.47626e-16	-4.79564e-10	-0.123503	3.28433e-06	-4.79564e-10	0.0270563
119757626	chr11:119757626:T:C	3.09835e-17	-1.81055	-1.4964	1.18429e-07	-1.80204	-1.49351
119757748	chr11:119757748:A:G	1.68892e-16	-1.61114	-4.88941e-10	6.39773e-07	-1.60875	-4.88941e-10
119757840	chr11:119757840:T:C	3.43761e-16	-4.79564e-10	-0.900458	1.39361e-06	-4.79564e-10	-0.830208
119757880	chr11:119757880:G:T	3.46095e-17	-2.27265	-0.92363	1.33929e-07	-2.2728	-0.899747
119758039	chr11:119758039:G:A	3.58539e-16	-4.79564e-10	-0.858369	1.42246e-06	-4.79564e-10	-0.809717
119758076	chr11:119758076:G:A	2.53854e-17	-2.22732	-1.27891	9.85438e-08	-2.22544	-1.25392
119758309	chr11:119758309:A:T	1.45014e-16	-1.76358	-4.88941e-10	5.49429e-07	-1.76098	-4.88941e-10
119758540	chr11:119758540:T:C	3.39321e-16	-0.0218624	-0.891597	1.13561e-06	-0.0960852	-0.938848
119759676	chr11:119759676:T:C	3.94118e-17	-2.0896	-0.976744	1.51694e-07	-2.13165	-0.916343
119759854	chr11:119759854:TTGTC:T	2.99611e-16	-4.79564e-10	-1.03792	1.25247e-06	-4.79564e-10	-0.936991
119759932	chr11:119759932:A:G	1.35645e-16	-1.68055	-0.149817	4.75943e-07	-1.77656	-0.128003
119760054	chr11:119760054:T:C	8.07286e-16	0.155876	-0.202604	2.6845e-06	0.0845636	-0.259174
119760098	chr11:119760098:C:G	1.96543e-16	-4.79564e-10	-1.45952	7.33497e-07	-4.79564e-10	-1.47204
119760572	chr11:119760572:A:G	4.35111e-16	0.440856	-1.10566	1.38758e-06	0.328312	-1.16286
119760616	chr11:119760616:G:A	4.34973e-17	-1.97693	-0.990781	1.56391e-07	-2.03294	-0.984561
119760858	chr11:119760858:C:A	2.37318e-16	-4.79564e-10	-1.27101	8.8295e-07	-4.79564e-10	-1.28659
119760968	chr11:119760968:C:A	3.44197e-16	-4.79564e-10	-0.899192	1.23885e-06	-4.79564e-10	-0.947918
119761132	chr11:119761132:G:A	3.54237e-16	-4.79564e-10	-0.870439	1.29967e-06	-4.79564e-10	-0.899998
119762013	chr11:119762013:A:G	2.93443e-17	-2.14928	-1.21203	1.23291e-07	-2.118	-1.13732
119762266	chr11:119762266:G:A	2.75569e-17	-2.17355	-1.2506	1.14856e-07	-2.14584	-1.18034
119762379	chr11:119762379:G:A	2.04077e-16	-4.79564e-10	-1.42191	7.59648e-07	-4.79564e-10	-1.43701
119762457	chr11:119762457:G:T	1.86737e-16	-4.79564e-10	-1.51071	7.05909e-07	-4.79564e-10	-1.51037
119762574	chr11:119762574:C:T	8.18325e-16	-4.79564e-10	-0.0331463	3.00404e-06	-4.79564e-10	-0.0621458
119762840	chr11:119762840:C:T	1.86822e-16	-4.79564e-10	-1.51025	7.06249e-07	-4.79564e-10	-1.50989
119762884	chr11:119762884:G:A	5.10424e-16	-4.79564e-10	-0.505164	2.28478e-06	-4.79564e-10	-0.335835
119762912	chr11:119762912:CCT:C	2.01375e-16	-4.79564e-10	-1.43524	7.73305e-07	-4.79564e-10	-1.41919
119763054	chr11:119763054:C:T	2.69214e-16	-4.79564e-10	-1.1449	9.97761e-07	-4.79564e-10	-1.16435
119763154	chr11:119763154:G:A	2.83154e-17	-1.90544	-1.49156	1.03551e-07	-1.93233	-1.49746
119763220	chr11:119763220:G:T	2.67478e-16	-4.79564e-10	-1.15137	1.00812e-06	-4.79564e-10	-1.15402
119763221	chr11:119763221:C:A	3.44304e-17	-2.26871	-0.932757	1.30271e-07	-2.27557	-0.924678
119763457	chr11:119763457:G:A	2.30964e-16	-4.79564e-10	-1.29814	9.07102e-07	-4.79564e-10	-1.25961
119763640	chr11:119763640:C:A	3.85073e-16	-4.79564e-10	-0.786972	1.45399e-06	-4.79564e-10	-0.787791
119763835	chr11:119763835:G:A	2.10026e-16	-1.39317	-4.88941e-10	9.88997e-07	-1.17317	-4.88941e-10
119764061	chr11:119764061:T:G	6.62233e-16	-4.79564e-10	-0.244789	3.11283e-06	-4.79564e-10	-0.0265721
119764134	chr11:119764134:A:G	1.90026e-16	-4.79564e-10	-1.49324	7.27032e-07	-4.79564e-10	-1.48089
119764253	chr11:119764253:T:C	4.41342e-17	-2.2207	-0.732474	1.92198e-07	-2.21073	-0.600608
119764744	chr11:119764744:C:T	2.89292e-16	0.269314	-1.34228	1.03585e-06	0.196681	-1.32356
119766233	chr11:119766233:A:G	4.88525e-17	-1.34452	-1.50708	1.71879e-07	-1.4198	-1.50327
119766352	chr11:119766352:C:A	2.49506e-16	-1.72496	0.504041	1.10084e-06	-1.74831	0.68228
119766705	chr11:119766705:A:G	4.01147e-17	-1.54768	-1.50098	1.46495e-07	-1.57754	-1.50533
119766904	chr11:119766904:AT:A	1.15614e-15	-4.79564e-10	0.312439	4.55834e-06	-4.79564e-10	0.354854
119767063	chr11:119767063:A:C	1.6673e-15	-4.79564e-10	0.678557	6.55179e-06	-4.79564e-10	0.717634
119768473	chr11:119768473:G:A	9.39181e-17	-1.54432	-0.653666	4.70541e-07	-1.35829	-0.557686
119768611	chr11:119768611:C:T	2.86941e-16	-4.79564e-10	-1.08113	1.11872e-06	-4.79564e-10	-1.04992
119768689	chr11:119768689:A:G	4.87715e-17	-1.44125	-1.41201	1.83849e-07	-1.46096	-1.39478
119769449	chr11:119769449:G:T	1.1577e-15	-4.79564e-10	0.313788	4.57533e-06	-4.79564e-10	0.358573
119769718	chr11:119769718:G:A	4.87652e-17	-2.15628	-0.697114	2.01025e-07	-2.14715	-0.619277
119770115	chr11:119770115:C:T	3.8515e-16	-4.79564e-10	-0.786772	1.52403e-06	-4.79564e-10	-0.740749
119770186	chr11:119770186:C:T	3.79396e-16	-4.79564e-10	-0.801825	1.50436e-06	-4.79564e-10	-0.753736
119770197	chr11:119770197:C:T	1.07764e-14	-4.79564e-10	2.5447	4.39579e-05	-4.79564e-10	2.62113
119770340	chr11:119770340:T:C	1.40186e-16	-1.84455	0.0471134	5.04328e-07	-1.89704	0.050409
119770462	chr11:119770462:A:G	1.05525e-15	-4.79564e-10	0.221126	4.17264e-06	-4.79564e-10	0.266444
119770499	chr11:119770499:A:C	3.27252e-16	-4.79564e-10	-0.949674	1.22559e-06	-4.79564e-10	-0.958681
119770883	chr11:119770883:C:T	1.97153e-16	-4.79564e-10	-1.45643	7.52107e-07	-4.79564e-10	-1.44698
119771103	chr11:119771103:A:G	1.14142e-16	-2.00296	-4.88941e-10	4.49504e-07	-1.96171	-4.88941e-10
119771104	chr11:119771104:G:A	1.87646e-16	-4.79564e-10	-1.50585	7.13523e-07	-4.79564e-10	-1.49965
119771105	chr11:119771105:G:A	1.63257e-14	-4.79564e-10	2.96009	6.54855e-05	-4.79564e-10	3.01972
119771134	chr11:119771134:C:T	8.48606e-17	-1.10121	-1.19819	3.01832e-07	-1.17166	-1.18833
119771397	chr11:119771397:C:T	1.68043e-16	-1.61619	-4.88941e-10	6.17943e-07	-1.64346	-4.88941e-10
119771881	chr11:119771881:A:T	1.64288e-16	-0.669701	-0.969083	2.74369e-07	-1.31948	-1.13591
119772146	chr11:119772146:G:A	9.55191e-17	-2.18108	-4.88941e-10	3.69299e-07	-2.15825	-4.88941e-10
119772163	chr11:119772163:C:T	1.89992e-16	-4.79564e-10	-1.49342	7.21689e-07	-4.79564e-10	-1.48827
119772477	chr11:119772477:G:C	1.92344e-16	-4.79564e-10	-1.48112	7.17478e-07	-4.79564e-10	-1.49412
119772549	chr11:119772549:C:A	1.66444e-15	-4.79564e-10	0.676837	6.53941e-06	-4.79564e-10	0.715742
119772947	chr11:119772947:T:C	1.88092e-16	-4.79564e-10	-1.50347	7.15643e-07	-4.79564e-10	-1.49668
119773108	chr11:119773108:T:C	3.77894e-16	-4.79564e-10	-0.805792	1.56878e-06	-4.79564e-10	-0.711809
119773540	chr11:119773540:T:C	4.95209e-17	-1.95	-0.888013	2.15494e-07	-1.90465	-0.79228
119773651	chr11:119773651:G:A	2.27363e-15	-0.66453	1.65326	7.79044e-06	-0.749793	1.64059
119773742	chr11:119773742:T:C	2.40256e-16	-0.750031	-0.50867	9.15675e-07	-0.714989	-0.53521
119773837	chr11:119773837:G:A	2.35386e-16	-4.79564e-10	-1.27918	9.49948e-07	-4.79564e-10	-1.21345
119774602	chr11:119774602:A:G	1.7683e-14	-4.79564e-10	3.03995	7.07217e-05	-4.79564e-10	3.09665
119774866	chr11:119774866:G:A	8.75728e-17	-2.26794	-4.88941e-10	3.3938e-07	-2.24274	-4.88941e-10
119775048	chr11:119775048:G:A	7.48658e-17	-1.21335	-1.21136	2.67563e-07	-1.28009	-1.20041
119775126	chr11:119775126:TA:T	1.19918e-16	-1.9536	-4.88941e-10	4.77479e-07	-1.90134	-4.88941e-10
119776023	chr11:119776023:G:A	5.02393e-17	-1.90495	-0.918663	2.23357e-07	-1.85785	-0.803239
119776240	chr11:119776240:C:T	5.17289e-16	-4.79564e-10	-0.491804	1.84808e-06	-4.79564e-10	-0.547959
119776370	chr11:119776370:T:C	1.74866e-15	-0.834517	1.56072	6.02178e-06	-0.913103	1.54638
119776450	chr11:119776450:T:C	4.81108e-17	-1.97839	-0.888504	2.08935e-07	-1.93437	-0.793472
119776621	chr11:119776621:G:A	1.10292e-16	-2.03728	-4.88941e-10	3.7583e-07	-2.14072	-4.88941e-10
119776991	chr11:119776991:C:T	4.75361e-17	-1.94004	-0.938878	2.05325e-07	-1.8932	-0.852062
119777184	chr11:119777184:A:G	5.92112e-16	-4.79564e-10	-0.356711	2.38209e-06	-4.79564e-10	-0.294128
119777443	chr11:119777443:T:C	5.06332e-17	-1.93313	-0.882671	2.21051e-07	-1.88542	-0.786046
119777618	chr11:119777618:G:A	6.14258e-16	-4.79564e-10	-0.31999	2.37048e-06	-4.79564e-10	-0.299011
119777685	chr11:119777685:G:A	1.1381e-16	-2.00588	-4.88941e-10	3.64394e-07	-2.17163	-4.88941e-10
119777711	chr11:119777711:C:T	2.65587e-16	-4.79564e-10	-1.15846	1.08241e-06	-4.79564e-10	-1.08291
119777749	chr11:119777749:A:C	1.02903e-15	-0.566153	0.762123	4.23127e-06	-0.536803	0.817199
119778037	chr11:119778037:G:A	1.12971e-16	-2.01328	-4.88941e-10	3.52666e-07	-2.20434	-4.88941e-10
119778121	chr11:119778121:T:C	8.92861e-16	-0.592453	0.646478	3.60507e-06	-0.577603	0.69784
119778122	chr11:119778122:G:A	4.83646e-17	-1.92854	-0.933101	2.10461e-07	-1.88011	-0.840446
119778145	chr11:119778145:G:A	7.26479e-16	-4.79564e-10	-0.152196	2.9699e-06	-4.79564e-10	-0.0735775
119778228	chr11:119778228:C:T	2.57968e-15	-4.79564e-10	1.11501	9.92603e-06	-4.79564e-10	1.13306
119778229	chr11:119778229:A:G	7.68974e-16	-0.577635	0.482287	3.09834e-06	-0.563803	0.532566
119778247	chr11:119778247:T:G	4.50756e-17	-1.9104	-1.02167	1.69879e-07	-1.90709	-1.02768
119778303	chr11:119778303:AAGTGGAAG:A	1.64716e-16	-1.63618	-4.88941e-10	6.7272e-07	-1.55853	-4.88941e-10
119778549	chr11:119778549:G:A	5.71735e-16	-4.79564e-10	-0.391729	2.03986e-06	-4.79564e-10	-0.449222
119778633	chr11:119778633:A:G	1.12136e-15	-0.548845	0.830734	4.8919e-06	-0.525612	0.951087
119778650	chr11:119778650:C:T	2.62116e-15	-0.59477	1.72574	1.21235e-05	-0.565896	1.89894
119779044	chr11:119779044:C:T	1.97192e-16	-4.79564e-10	-1.45623	7.70335e-07	-4.79564e-10	-1.42303
119779135	chr11:119779135:T:C	1.18195e-15	-0.452231	0.786744	5.19927e-06	-0.427177	0.91359
119779154	chr11:119779154:C:T	1.18458e-15	-0.497418	0.83416	5.19957e-06	-0.473436	0.959908
119779194	chr11:119779194:C:T	2.77549e-17	-2.23226	-1.18473	1.02097e-07	-2.24597	-1.19797
119779260	chr11:119779260:G:A	1.18502e-15	-0.489501	0.826607	5.19772e-06	-0.46528	0.951395
119779396	chr11:119779396:A:G	1.24186e-15	-0.932357	1.31632	5.61326e-06	-0.914148	1.47717
119779969	chr11:119779969:C:T	1.92964e-16	-4.79564e-10	-1.4779	7.24933e-07	-4.79564e-10	-1.48378
119779986	chr11:119779986:GC:G	2.09336e-16	-4.79564e-10	-1.39646	8.00001e-07	-4.79564e-10	-1.38525
119780139	chr11:119780139:C:T	4.84142e-16	-1.67724	1.11921	2.03796e-06	-1.71549	1.26533
119780380	chr11:119780380:C:T	4.54116e-16	-0.622052	-4.88941e-10	2.41018e-06	-0.282405	-4.88941e-10
119780735	chr11:119780735:CTT:C	1.95001e-16	-4.79564e-10	-1.4674	7.43511e-07	-4.79564e-10	-1.45848
119780754	chr11:119780754:TTTTC:T	3.87341e-17	-1.6434	-1.44028	1.47135e-07	-1.64628	-1.43223
119780781	chr11:119780781:T:TC	5.54229e-16	-1.68131	1.25848	2.35846e-06	-1.7182	1.41411
119781977	chr11:119781977:T:C	3.52488e-17	-1.79258	-1.38539	1.34338e-07	-1.81566	-1.35384
119782054	chr11:119782054:G:A	3.96867e-17	-1.68257	-1.37682	1.48334e-07	-1.72367	-1.34672
119782288	chr11:119782288:G:A	1.18976e-16	-1.96148	-4.88941e-10	4.8798e-07	-1.87959	-4.88941e-10
119783060	chr11:119783060:G:C	7.84285e-15	-4.79564e-10	2.22695	3.10473e-05	-4.79564e-10	2.27341
119783072	chr11:119783072:T:C	3.26253e-17	-1.89618	-1.35914	1.25153e-07	-1.91632	-1.324
119783174	chr11:119783174:C:G	3.19393e-17	-1.8918	-1.38476	1.22359e-07	-1.91239	-1.35051
119783202	chr11:119783202:C:T	5.75409e-17	-2.24101	-0.4469	2.27652e-07	-2.17997	-0.462074
119783238	chr11:119783238:C:T	4.41354e-17	-1.68904	-1.2641	1.67965e-07	-1.71447	-1.23164
119783282	chr11:119783282:G:A	1.3438e-16	-1.83974	-4.88941e-10	5.26061e-07	-1.80444	-4.88941e-10
119783344	chr11:119783344:A:G	3.70368e-17	-1.66987	-1.45863	1.37581e-07	-1.6986	-1.44704
119783349	chr11:119783349:T:C	3.26076e-17	-1.88333	-1.37253	1.24808e-07	-1.90424	-1.33884
119783499	chr11:119783499:T:C	3.34184e-17	-1.90126	-1.33004	1.2847e-07	-1.92176	-1.2924
119783980	chr11:119783980:A:G	3.05448e-16	-4.79564e-10	-1.01863	1.19625e-06	-4.79564e-10	-0.982917
119784098	chr11:119784098:T:C	3.29927e-17	-1.89067	-1.35345	1.26935e-07	-1.90887	-1.31732
119784610	chr11:119784610:C:G	8.65124e-17	-2.28012	-4.88941e-10	3.78604e-07	-2.13337	-4.88941e-10
119784757	chr11:119784757:T:G	2.96899e-17	-1.85206	-1.49754	1.1203e-07	-1.86059	-1.4905
```
