## Supplementary material for "Characterization of shared and ancestry-specific signals driving complex traits using multi-ancestry fine-mapping": susiex_nc2.cs80.summary

```
# chr11:118043166-119784908
CS_ID	CS_LENGTH	CS_PURITY	MAX_PIP_SNP	BP	REF_ALLELE	ALT_ALLELE	REF_FRQ	BETA	SE	-LOG10P	MAX_PIP	POST-HOC_PROB_POP1	POST-HOC_PROB_POP2
1	11	0.984256	chr11:119297660:G:A	119297660	A,A	G,G	1,1	-inf,-inf	inf,inf	21.5469,3.94606	0.142615	1	0.994743
2	26	0.0127418	chr11:119136078:G:A	119136078	A,A	G,G	1,1	-inf,-inf	inf,inf	17.0454,0.0142405	0.0803293	0.991334	0.221382
```
