## Supplementary material for "Characterization of shared and ancestry-specific signals driving complex traits using multi-ancestry fine-mapping": susiex_nc3.cs80.cs

```
CS_ID	SNP	BP	REF_ALLELE	ALT_ALLELE	REF_FRQ	BETA	SE	-LOG10P	CS_PIP	OVRL_PIP
1	chr11:119297660:G:A	119297660	A,A	G,G	1,1	-inf,-inf	inf,inf	21.5469,3.94606	0.134426	0.134427
1	chr11:119284908:G:T	119284908	T,T	G,G	1,1	-inf,-inf	inf,inf	21.6393,3.77186	0.110066	0.110068
1	chr11:119292609:A:G	119292609	G,G	A,A	1,1	-inf,-inf	inf,inf	21.4039,3.89193	0.103477	0.103479
1	chr11:119226075:T:G	119226075	G,G	T,T	1,1	-inf,-inf	inf,inf	20.9839,4.07896	0.0637964	0.063798
1	chr11:119212608:A:C	119212608	C,C	A,A	1,1	-inf,-inf	inf,inf	21.009,4.08045	0.0620794	0.0620809
1	chr11:119190254:T:C	119190254	C,C	T,T	1,1	-inf,-inf	inf,inf	21.1518,3.98057	0.0617438	0.0617454
1	chr11:119241793:G:C	119241793	C,C	G,G	1,1	-inf,-inf	inf,inf	21.0139,4.04046	0.0600501	0.0600515
1	chr11:119242188:T:C	119242188	C,C	T,T	1,1	-inf,-inf	inf,inf	20.9764,4.06193	0.0587213	0.0587228
1	chr11:119242420:C:T	119242420	T,T	C,C	1,1	-inf,-inf	inf,inf	20.9437,4.04827	0.0540616	0.0540631
1	chr11:119274564:A:G	119274564	G,G	A,A	1,1	-inf,-inf	inf,inf	20.9806,4.04315	0.0537293	0.0537307
1	chr11:119209327:A:G	119209327	G,G	A,A	1,1	-inf,-inf	inf,inf	20.8231,4.12611	0.0485957	0.0485971
2	chr11:118228902:G:A	118228902	A,A	G,G	1,1	-inf,-inf	inf,inf	5.62323,2.56062	0.137473	0.137473
2	chr11:118239487:A:T	118239487	T,T	A,A	1,1	-inf,-inf	inf,inf	5.51025,2.02716	0.0429223	0.0429223
2	chr11:118246899:G:A	118246899	A,A	G,G	1,1	-inf,-inf	inf,inf	5.41065,2.08883	0.0396548	0.0396549
2	chr11:118249636:C:T	118249636	T,T	C,C	1,1	-inf,-inf	inf,inf	5.34975,2.13756	0.0383552	0.0383553
2	chr11:118223798:A:G	118223798	G,G	A,A	1,1	-inf,-inf	inf,inf	5.46223,2.00295	0.0382202	0.0382202
2	chr11:118959875:A:G	118959875	NA,G	NA,A	NA,1	NA,inf	NA,inf	NA,5.0014	0.036936	0.0376532
2	chr11:118219717:G:A	118219717	A,A	G,G	1,1	-inf,-inf	inf,inf	5.49611,1.95759	0.0368203	0.0368204
2	chr11:118214265:G:A	118214265	A,A	G,G	1,1	-inf,-inf	inf,inf	5.21498,2.04369	0.0362204	0.0362204
2	chr11:118254957:G:A	118254957	A,A	G,G	1,1	-inf,-inf	inf,inf	5.3381,2.12403	0.0361165	0.0361165
2	chr11:118233912:G:A	118233912	A,A	G,G	1,1	-inf,-inf	inf,inf	5.47453,1.93169	0.0341286	0.0341287
2	chr11:118210262:G:A	118210262	A,A	G,G	1,1	-inf,-inf	inf,inf	4.90216,2.13808	0.0323001	0.0323002
2	chr11:118256255:ACTTT:A	118256255	A,A	ACTTT,ACTTT	1,1	-inf,-inf	inf,inf	5.24159,2.13186	0.0303716	0.0303717
2	chr11:118260334:T:C	118260334	C,C	T,T	1,1	-inf,-inf	inf,inf	5.29044,2.07198	0.0300254	0.0300254
2	chr11:118212018:CT:C	118212018	C,C	CT,CT	1,1	-inf,-inf	inf,inf	4.83563,2.19264	0.0295258	0.0295259
2	chr11:118256189:C:T	118256189	T,T	C,C	1,1	-inf,-inf	inf,inf	5.23182,2.11345	0.0289376	0.0289377
2	chr11:118255960:T:C	118255960	C,C	T,T	1,1	-inf,-inf	inf,inf	5.18986,2.13778	0.0278363	0.0278364
2	chr11:118250706:G:A	118250706	A,A	G,G	1,1	-inf,-inf	inf,inf	5.38662,1.86884	0.0261722	0.0261723
2	chr11:118250838:G:C	118250838	C,C	G,G	1,1	-inf,-inf	inf,inf	5.38284,1.85061	0.0251944	0.0251944
2	chr11:118884921:T:C	118884921	C,C	T,T	1,1	-inf,-inf	inf,inf	6.02234,0.251429	0.0176741	0.0180514
2	chr11:118206238:T:A	118206238	A,A	T,T	1,1	-inf,-inf	inf,inf	4.92958,1.56159	0.0128266	0.0128266
2	chr11:118244811:T:C	118244811	C,C	T,T	1,1	-inf,-inf	inf,inf	5.29446,1.5457	0.0122733	0.0122733
2	chr11:118209152:G:T	118209152	T,T	G,G	1,1	-inf,-inf	inf,inf	4.87367,1.57064	0.0116415	0.0116415
2	chr11:118205354:T:G	118205354	G,G	T,T	1,1	-inf,-inf	inf,inf	4.89422,1.53391	0.0114357	0.0114358
2	chr11:118210630:A:T	118210630	T,T	A,A	1,1	-inf,-inf	inf,inf	4.8709,1.55278	0.0111859	0.011186
2	chr11:118210753:C:T	118210753	T,T	C,C	1,1	-inf,-inf	inf,inf	4.87085,1.55388	0.0111665	0.0111666
2	chr11:118883940:C:G	118883940	G,G	C,C	1,1	-inf,-inf	inf,inf	5.80803,0.0243364	0.0111393	0.0113839
3	chr11:119136078:G:A	119136078	A,A	G,G	1,1	-inf,-inf	inf,inf	17.0454,0.0142405	0.0890745	0.0890754
3	chr11:119145829:G:C	119145829	C,C	G,G	1,1	-inf,-inf	inf,inf	16.8367,0.0759576	0.0843587	0.0843596
3	chr11:119129621:C:T	119129621	T,T	C,C	1,1	-inf,-inf	inf,inf	16.9468,0.00815153	0.0751771	0.075178
3	chr11:119131729:A:G	119131729	G,G	A,A	1,1	-inf,-inf	inf,inf	16.5493,0.229099	0.0521819	0.0521828
3	chr11:119112724:C:T	119112724	T,NA	C,NA	1,NA	-inf,NA	inf,NA	14.1041,NA	0.0434915	0.0434963
3	chr11:119155750:C:T	119155750	T,T	C,C	1,1	-inf,-inf	inf,inf	16.8526,0.891787	0.0434068	0.0434076
3	chr11:119282649:G:A	119282649	A,A	G,G	1,1	-inf,-inf	inf,inf	17.8727,0.816823	0.0432652	0.0432665
3	chr11:119143030:C:T	119143030	T,T	C,C	1,1	-inf,-inf	inf,inf	16.5387,0.0411331	0.0411218	0.0411227
3	chr11:119155620:A:C	119155620	C,C	A,A	1,1	-inf,-inf	inf,inf	16.7555,0.810616	0.0406004	0.0406013
3	chr11:119144661:G:A	119144661	A,A	G,G	1,1	-inf,inf	inf,inf	16.3735,0.0116045	0.0381871	0.038188
3	chr11:119281974:C:T	119281974	T,T	C,C	1,1	-inf,-inf	inf,inf	17.7583,0.80044	0.0368554	0.0368568
3	chr11:119145651:T:C	119145651	C,C	T,T	1,1	-inf,-inf	inf,inf	15.9375,0.034005	0.0332559	0.0332568
3	chr11:119156835:G:A	119156835	A,A	G,G	1,1	-inf,-inf	inf,inf	16.0132,1.53919	0.0321365	0.0321377
3	chr11:119148765:A:T	119148765	T,T	A,A	1,1	-inf,inf	inf,inf	16.3588,0.0874071	0.0312977	0.0312987
3	chr11:119155759:A:T	119155759	T,T	A,A	1,1	-inf,-inf	inf,inf	15.9059,1.53433	0.0293554	0.0293566
3	chr11:119154221:A:G	119154221	G,G	A,A	1,1	-inf,-inf	inf,inf	16.2401,1.27712	0.0255116	0.0255125
3	chr11:119157120:A:G	119157120	G,G	A,A	1,1	-inf,-inf	inf,inf	16.4553,0.920335	0.025003	0.0250038
3	chr11:119148056:G:T	119148056	T,T	G,G	1,1	-inf,inf	inf,inf	15.9313,0.0750076	0.0179367	0.0179376
3	chr11:119163141:G:A	119163141	A,A	G,G	1,1	-inf,-inf	inf,inf	16.3954,2.6242	0.0177568	0.0177581
3	chr11:119148442:C:T	119148442	T,T	C,C	1,1	-inf,inf	inf,inf	15.8307,0.0742473	0.015409	0.0154099
```
