## Supplementary material for "Characterization of shared and ancestry-specific signals driving complex traits using multi-ancestry fine-mapping": susiex_nc3.cs80.snp

```
BP	SNP	PIP(CS1)	LogBF(CS1,Pop1)	LogBF(CS1,Pop2)	PIP(CS2)	LogBF(CS2,Pop1)	LogBF(CS2,Pop2)	PIP(CS3)	LogBF(CS3,Pop1)	LogBF(CS3,Pop2)
118043198	chr11:118043198:T:C	5.00886e-15	-2.20264	-4.88941e-10	3.93374e-06	-2.19702	-4.88941e-10	1.8365e-07	-2.26954	-4.88941e-10
118043438	chr11:118043438:C:T	1.25682e-14	-4.79564e-10	-1.28268	9.83353e-06	-4.79564e-10	-1.28082	5.02388e-07	-4.79564e-10	-1.2632
118043465	chr11:118043465:G:T	1.21519e-14	-4.79564e-10	-1.31636	9.58451e-06	-4.79564e-10	-1.30647	4.69106e-07	-4.79564e-10	-1.33174
118043735	chr11:118043735:G:A	1.62017e-15	-2.26944	-1.06188	1.18136e-06	-2.10916	-1.29078	6.97469e-08	-2.2542	-0.983501
118043835	chr11:118043835:G:A	2.1531e-15	-1.5638	-1.48314	2.59666e-06	-1.17004	-1.44235	9.4909e-08	-1.45364	-1.47602
118043937	chr11:118043937:G:C	7.13905e-15	-0.412329	-1.43594	8.66097e-06	0.00638572	-1.41417	2.5869e-07	-0.477393	-1.44955
118044340	chr11:118044340:C:T	5.91279e-15	-0.634028	-1.4027	7.00234e-06	-0.245521	-1.37485	2.14346e-07	-0.698744	-1.41624
118044667	chr11:118044667:C:T	1.05467e-14	-4.79564e-10	-1.45803	8.55638e-06	-4.79564e-10	-1.41994	4.16183e-07	-4.79564e-10	-1.45145
118044730	chr11:118044730:C:T	2.20013e-15	-2.26837	-0.756968	1.58181e-06	-2.10869	-0.999354	9.23282e-08	-2.25015	-0.707076
118045571	chr11:118045571:C:T	7.07858e-15	-1.85678	-4.88941e-10	4.22292e-06	-2.12609	-4.88941e-10	2.24632e-07	-2.06811	-4.88941e-10
118045591	chr11:118045591:C:A	1.15369e-14	-4.79564e-10	-1.36829	9.5937e-06	-4.79564e-10	-1.30551	4.47205e-07	-4.79564e-10	-1.37955
118045731	chr11:118045731:T:C	1.15886e-14	-4.79564e-10	-1.36382	9.13199e-06	-4.79564e-10	-1.35483	4.47996e-07	-4.79564e-10	-1.37779
118045977	chr11:118045977:C:T	5.14017e-15	-0.666274	-1.51049	7.19727e-06	-0.0831436	-1.50977	1.92768e-07	-0.710109	-1.51098
118046441	chr11:118046441:A:C	2.22635e-15	-1.83036	-1.18313	1.91494e-06	-1.70097	-1.21595	8.53983e-08	-1.83781	-1.19744
118046542	chr11:118046542:A:G	1.39399e-15	-2.27495	-1.20673	1.18781e-06	-2.27666	-1.11784	5.10611e-08	-2.27637	-1.27318
118046723	chr11:118046723:T:C	1.02838e-14	-4.79564e-10	-1.48327	8.10463e-06	-4.79564e-10	-1.47418	4.07874e-07	-4.79564e-10	-1.47161
118046907	chr11:118046907:C:T	1.99228e-15	-1.68692	-1.43765	2.38383e-06	-1.32401	-1.3739	8.59686e-08	-1.59361	-1.43498
118047247	chr11:118047247:T:C	1.64236e-15	-1.84855	-1.46917	1.09662e-06	-2.00839	-1.46599	6.51177e-08	-1.85925	-1.44713
118047336	chr11:118047336:G:C	1.00093e-14	-4.79564e-10	-1.51033	7.82443e-06	-4.79564e-10	-1.50936	3.93313e-07	-4.79564e-10	-1.50797
118047964	chr11:118047964:T:A	1.51059e-14	-4.79564e-10	-1.09876	1.0664e-05	-4.79564e-10	-1.19974	5.61968e-07	-4.79564e-10	-1.15113
118047987	chr11:118047987:C:T	5.43858e-15	-0.609449	-1.51088	7.68907e-06	-0.0163583	-1.51046	2.03525e-07	-0.655752	-1.51103
118048251	chr11:118048251:G:A	1.05708e-14	-4.79564e-10	-1.45576	8.31837e-06	-4.79564e-10	-1.44815	4.19244e-07	-4.79564e-10	-1.44412
118048662	chr11:118048662:G:A	4.46777e-15	-0.80971	-1.50725	4.25957e-06	-0.616399	-1.50105	1.39752e-07	-1.03421	-1.5085
118048679	chr11:118048679:T:C	4.66319e-15	-2.27415	-4.88941e-10	3.61906e-06	-2.2804	-4.88941e-10	1.82354e-07	-2.27662	-4.88941e-10
118048798	chr11:118048798:G:A	1.00076e-14	-4.79564e-10	-1.5105	7.83341e-06	-4.79564e-10	-1.50822	3.92194e-07	-4.79564e-10	-1.51082
118049031	chr11:118049031:T:A	4.26491e-15	-0.860321	-1.50311	4.11996e-06	-0.656552	-1.49422	1.31641e-07	-1.09731	-1.50519
118049096	chr11:118049096:C:A	1.17126e-14	-4.79564e-10	-1.35318	9.41977e-06	-4.79564e-10	-1.3238	4.48157e-07	-4.79564e-10	-1.37743
118049862	chr11:118049862:C:T	8.55277e-15	-0.170492	-1.4971	9.81859e-06	0.206824	-1.48916	3.03552e-07	-0.26837	-1.49865
118050839	chr11:118050839:T:A	1.8471e-15	-2.27548	-0.924756	1.42153e-06	-2.27564	-0.939245	6.94679e-08	-2.27473	-0.966974
118051025	chr11:118051025:A:G	1.01085e-14	-4.79564e-10	-1.50047	7.92837e-06	-4.79564e-10	-1.49617	3.98714e-07	-4.79564e-10	-1.49433
118051428	chr11:118051428:G:A	1.13256e-15	-2.25659	-1.43277	1.03153e-06	-2.16219	-1.37338	4.48237e-08	-2.23946	-1.44038
118051595	chr11:118051595:C:T	4.71382e-15	-2.26335	-4.88941e-10	3.65895e-06	-2.26944	-4.88941e-10	1.84089e-07	-2.26716	-4.88941e-10
118051609	chr11:118051609:A:G	1.02925e-14	-4.79564e-10	-1.48244	8.17607e-06	-4.79564e-10	-1.4654	3.99473e-07	-4.79564e-10	-1.49243
118051771	chr11:118051771:C:T	1.54252e-15	-1.91061	-1.46982	1.66931e-06	-1.5661	-1.4881	7.2581e-08	-1.71757	-1.4803
118052119	chr11:118052119:GCAACTCTTGGAA:G	1.01454e-14	-4.79564e-10	-1.49683	7.92754e-06	-4.79564e-10	-1.49627	3.95793e-07	-4.79564e-10	-1.50168
118052316	chr11:118052316:A:G	1.04446e-15	-2.25949	-1.51086	1.00813e-06	-2.0555	-1.50302	4.33158e-08	-2.2032	-1.51085
118052327	chr11:118052327:AGTGG:A	1.05739e-15	-2.25153	-1.50652	8.58231e-07	-2.2096	-1.50989	4.43425e-08	-2.1821	-1.50853
118052364	chr11:118052364:C:T	1.45896e-15	-1.95227	-1.48385	9.61042e-07	-2.11954	-1.48681	5.67482e-08	-1.97142	-1.47253
118052537	chr11:118052537:G:T	1.98162e-15	-1.89761	-1.23232	1.68198e-06	-1.77603	-1.27061	7.62428e-08	-1.90486	-1.24379
118052643	chr11:118052643:G:A	2.08262e-15	-1.86494	-1.21528	1.77268e-06	-1.74049	-1.25362	8.00248e-08	-1.87416	-1.22607
118052862	chr11:118052862:A:G	1.28023e-13	1.03836	-4.88941e-10	0.000102252	1.06083	-4.88941e-10	5.06961e-06	1.04845	-4.88941e-10
118052869	chr11:118052869:G:GTGC	1.00383e-14	-4.79564e-10	-1.50744	7.83458e-06	-4.79564e-10	-1.50807	3.94326e-07	-4.79564e-10	-1.5054
118053268	chr11:118053268:G:A	1.49628e-15	-2.26834	-1.14252	1.12951e-06	-2.26832	-1.17651	5.74789e-08	-2.26859	-1.16257
118053440	chr11:118053440:G:A	6.19476e-15	-0.479871	-1.51027	8.91639e-06	0.130606	-1.50933	2.31539e-07	-0.529497	-1.50833
118053563	chr11:118053563:C:T	1.04665e-15	-2.27611	-1.49214	8.76939e-07	-2.22924	-1.46869	4.0679e-08	-2.28078	-1.49608
118054259	chr11:118054259:C:T	1.07198e-15	-2.24945	-1.4949	8.36637e-07	-2.25846	-1.48652	4.06778e-08	-2.27363	-1.50326
118054270	chr11:118054270:C:T	4.70227e-15	-2.2658	-4.88941e-10	3.79624e-06	-2.2326	-4.88941e-10	1.94807e-07	-2.21056	-4.88941e-10
118054457	chr11:118054457:C:G	1.37848e-14	-4.79564e-10	-1.19028	1.104e-05	-4.79564e-10	-1.16509	5.5807e-07	-4.79564e-10	-1.15809
118054536	chr11:118054536:C:T	1.05266e-15	-2.25318	-1.50934	8.5506e-07	-2.21218	-1.51102	4.41009e-08	-2.18546	-1.51063
118054675	chr11:118054675:A:G	1.40371e-14	-4.79564e-10	-1.17215	1.1211e-05	-4.79564e-10	-1.14972	5.43958e-07	-4.79564e-10	-1.1837
118054866	chr11:118054866:C:T	1.3163e-15	-2.2698	-1.26922	1.0524e-06	-2.08659	-1.42895	5.52764e-08	-2.23754	-1.23269
118054953	chr11:118054953:G:A	1.32042e-15	-2.27918	-1.25672	9.88637e-07	-2.15746	-1.42058	5.4738e-08	-2.27135	-1.20867
118055036	chr11:118055036:C:T	1.32335e-15	-2.2759	-1.25778	1.00952e-06	-2.13635	-1.42078	5.50711e-08	-2.26485	-1.2091
118055443	chr11:118055443:G:A	1.18336e-15	-2.27981	-1.36568	9.04195e-07	-2.28015	-1.38717	4.58232e-08	-2.27975	-1.37804
118055457	chr11:118055457:T:A	1.11733e-15	-2.24596	-1.45695	1.0517e-06	-2.00608	-1.51012	4.68234e-08	-2.19514	-1.44105
118055741	chr11:118055741:C:T	1.00023e-14	-4.79564e-10	-1.51104	7.83363e-06	-4.79564e-10	-1.50819	3.92747e-07	-4.79564e-10	-1.50941
118056020	chr11:118056020:A:G	1.9641e-15	-1.89994	-1.23888	1.31702e-06	-2.0857	-1.20554	7.39992e-08	-1.91394	-1.26458
118056055	chr11:118056055:A:G	1.20442e-15	-2.26586	-1.36199	1.0204e-06	-2.091	-1.45543	4.89915e-08	-2.24543	-1.3455
118056333	chr11:118056333:G:T	5.2369e-15	-2.15812	-4.88941e-10	3.7024e-06	-2.25763	-4.88941e-10	1.97744e-07	-2.1956	-4.88941e-10
118056334	chr11:118056334:G:A	1.14038e-14	-4.79564e-10	-1.3799	9.37065e-06	-4.79564e-10	-1.32903	4.50599e-07	-4.79564e-10	-1.372
118056961	chr11:118056961:G:A	1.16086e-15	-2.25389	-1.41079	1.04883e-06	-2.09769	-1.42126	4.64222e-08	-2.25134	-1.39345
118057044	chr11:118057044:A:G	1.12284e-15	-2.18918	-1.5088	1.079e-06	-1.97976	-1.51082	4.89567e-08	-2.08162	-1.51001
118057074	chr11:118057074:A:T	1.02667e-15	-2.27696	-1.51057	7.9971e-07	-2.27921	-1.51091	4.04645e-08	-2.27478	-1.50737
118057246	chr11:118057246:A:G	1.1552e-15	-2.20575	-1.46383	1.02604e-06	-2.04987	-1.49103	4.75226e-08	-2.15207	-1.4693
118057707	chr11:118057707:A:G	1.2137e-14	-4.79564e-10	-1.31759	9.05755e-06	-4.79564e-10	-1.36302	4.7727e-07	-4.79564e-10	-1.31449
118057831	chr11:118057831:G:A	3.84569e-14	-4.79564e-10	-0.164309	3.50065e-05	-4.79564e-10	-0.0110785	1.57935e-06	-4.79564e-10	-0.117807
118057950	chr11:118057950:C:G	1.11873e-14	-4.79564e-10	-1.39907	8.45259e-06	-4.79564e-10	-1.43214	4.40026e-07	-4.79564e-10	-1.39574
118058080	chr11:118058080:C:T	4.6326e-15	-2.28073	-4.88941e-10	3.65301e-06	-2.27106	-4.88941e-10	1.85845e-07	-2.25766	-4.88941e-10
118058143	chr11:118058143:C:T	4.3461e-14	-4.79564e-10	-0.0419832	3.89553e-05	-4.79564e-10	0.0958024	1.73184e-06	-4.79564e-10	-0.0256354
118058286	chr11:118058286:G:C	1.16555e-15	-2.2627	-1.39796	1.03267e-06	-2.124	-1.41047	4.68234e-08	-2.26132	-1.37487
118058774	chr11:118058774:G:A	1.04327e-14	-4.79564e-10	-1.4689	8.41016e-06	-4.79564e-10	-1.43717	4.10162e-07	-4.79564e-10	-1.46602
118058775	chr11:118058775:G:A	6.51846e-15	-1.93921	-4.88941e-10	4.01908e-06	-2.17556	-4.88941e-10	2.12573e-07	-2.12329	-4.88941e-10
118058957	chr11:118058957:C:T	1.41089e-15	-2.2504	-1.21923	1.19302e-06	-2.02078	-1.36934	5.9966e-08	-2.20396	-1.18483
118059462	chr11:118059462:CCT:C	1.02283e-14	-4.79564e-10	-1.48869	8.19384e-06	-4.79564e-10	-1.46323	4.01923e-07	-4.79564e-10	-1.48631
118059713	chr11:118059713:G:A	1.17187e-15	-2.25884	-1.39641	1.04862e-06	-2.10842	-1.41073	4.70793e-08	-2.25851	-1.37224
118060103	chr11:118060103:GC:G	6.75955e-15	-1.90289	-4.88941e-10	5.8504e-06	-1.8001	-4.88941e-10	2.60839e-07	-1.91867	-4.88941e-10
118060135	chr11:118060135:G:A	1.00074e-14	-4.79564e-10	-1.51052	7.86499e-06	-4.79564e-10	-1.50419	3.92154e-07	-4.79564e-10	-1.51092
118060363	chr11:118060363:C:T	3.13371e-14	-4.79564e-10	-0.369046	2.7602e-05	-4.79564e-10	-0.248725	1.24306e-06	-4.79564e-10	-0.35724
118060585	chr11:118060585:G:A	6.32853e-15	-1.96878	-4.88941e-10	5.19713e-06	-1.91851	-4.88941e-10	2.54636e-07	-1.94274	-4.88941e-10
118060638	chr11:118060638:G:A	1.14262e-15	-2.26507	-1.41545	1.0136e-06	-2.12713	-1.42597	4.56243e-08	-2.26481	-1.39732
118060774	chr11:118060774:T:A	9.89738e-15	-0.0319906	-1.48959	1.57252e-05	0.691301	-1.50265	3.47861e-07	-0.154041	-1.47673
118060810	chr11:118060810:T:G	1.00144e-14	-4.79564e-10	-1.50983	7.85311e-06	-4.79564e-10	-1.5057	3.93248e-07	-4.79564e-10	-1.50813
118060861	chr11:118060861:C:T	1.20472e-15	-2.26886	-1.35874	1.05472e-06	-2.1399	-1.37344	4.82911e-08	-2.26868	-1.33665
118060910	chr11:118060910:T:C	1.15983e-14	-4.79564e-10	-1.36299	9.63283e-06	-4.79564e-10	-1.30144	4.61086e-07	-4.79564e-10	-1.34899
118061209	chr11:118061209:C:T	1.12428e-15	-2.18761	-1.50909	9.41335e-07	-2.12115	-1.50592	4.42678e-08	-2.18807	-1.50425
118061327	chr11:118061327:C:T	1.28159e-15	-2.27796	-1.28779	9.68747e-07	-2.14765	-1.45072	5.392e-08	-2.27006	-1.22501
118061376	chr11:118061376:C:T	1.00599e-14	-4.79564e-10	-1.50529	7.823e-06	-4.79564e-10	-1.50955	3.93481e-07	-4.79564e-10	-1.50754
118061857	chr11:118061857:G:A	1.01216e-14	-4.79564e-10	-1.49918	7.92011e-06	-4.79564e-10	-1.49721	3.93913e-07	-4.79564e-10	-1.50644
118061915	chr11:118061915:T:C	2.22846e-15	-1.70769	-1.30484	1.41066e-06	-1.92626	-1.29629	6.69607e-08	-1.96843	-1.31003
118061949	chr11:118061949:G:A	1.05584e-14	-4.79564e-10	-1.45692	8.31431e-06	-4.79564e-10	-1.44863	4.0781e-07	-4.79564e-10	-1.47177
118062002	chr11:118062002:C:T	3.3908e-14	-4.79564e-10	-0.290197	2.99937e-05	-4.79564e-10	-0.165627	1.34683e-06	-4.79564e-10	-0.277063
118063400	chr11:118063400:A:C	1.22672e-15	-2.23671	-1.37279	1.14094e-06	-2.04473	-1.39003	4.91544e-08	-2.23414	-1.35346
118063403	chr11:118063403:T:C	4.63489e-15	-2.28024	-4.88941e-10	3.6337e-06	-2.27636	-4.88941e-10	1.84166e-07	-2.26674	-4.88941e-10
118063558	chr11:118063558:T:A	1.23164e-15	-2.24981	-1.35569	1.02181e-06	-2.27328	-1.27176	4.84028e-08	-2.27001	-1.33301
118063580	chr11:118063580:A:G	1.7596e-15	-2.06304	-1.18572	1.52062e-06	-1.95279	-1.19471	6.52034e-08	-2.07475	-1.23031
118063883	chr11:118063883:G:A	1.69925e-15	-2.0821	-1.20156	1.45913e-06	-1.97612	-1.21265	6.24281e-08	-2.09394	-1.25462
118063989	chr11:118063989:C:G	1.35363e-15	-2.02736	-1.4837	9.44905e-07	-2.17522	-1.44806	4.58571e-08	-2.17605	-1.481
118064394	chr11:118064394:TC:T	1.07307e-14	-4.79564e-10	-1.44074	8.73885e-06	-4.79564e-10	-1.39884	4.22644e-07	-4.79564e-10	-1.43604
118064621	chr11:118064621:GA:G	1.34589e-14	-1.21421	-4.88941e-10	7.03351e-06	-1.61593	-4.88941e-10	4.96078e-07	-1.27584	-4.88941e-10
118064699	chr11:118064699:A:G	3.31312e-14	-4.79564e-10	-0.313372	2.921e-05	-4.79564e-10	-0.192101	1.31439e-06	-4.79564e-10	-0.301448
118064800	chr11:118064800:C:T	1.00033e-14	-4.79564e-10	-1.51093	7.85113e-06	-4.79564e-10	-1.50596	3.92314e-07	-4.79564e-10	-1.51051
118065068	chr11:118065068:C:T	1.16247e-15	-2.25617	-1.40713	9.49388e-07	-2.2763	-1.34226	4.56253e-08	-2.27379	-1.38832
118065125	chr11:118065125:T:G	1.28001e-15	-2.24962	-1.31736	1.16886e-06	-2.07483	-1.33575	5.14775e-08	-2.24602	-1.29541
118065524	chr11:118065524:T:C	1.18845e-15	-2.2648	-1.3764	9.86628e-07	-2.08761	-1.49246	4.90591e-08	-2.24888	-1.34067
118065838	chr11:118065838:G:A	1.01116e-14	-4.79564e-10	-1.50017	7.99362e-06	-4.79564e-10	-1.48797	3.94939e-07	-4.79564e-10	-1.50384
118065994	chr11:118065994:C:T	4.64304e-15	-2.27848	-4.88941e-10	3.62372e-06	-2.27911	-4.88941e-10	1.83211e-07	-2.27193	-4.88941e-10
118066416	chr11:118066416:A:G	1.35736e-15	-2.02329	-1.48502	9.45093e-07	-2.17322	-1.44987	4.59187e-08	-2.17348	-1.48222
118066469	chr11:118066469:C:T	2.17648e-14	-4.79564e-10	-0.733556	2.12891e-05	-4.79564e-10	-0.50842	8.43815e-07	-4.79564e-10	-0.744639
118066510	chr11:118066510:C:A	3.00157e-14	1.07765	-1.48977	5.58861e-05	1.95914	-1.50244	1.03179e-06	0.935935	-1.47946
118066633	chr11:118066633:A:G	1.17135e-15	-2.24989	-1.4058	1.05989e-06	-2.04288	-1.46556	4.71092e-08	-2.21324	-1.41686
118067451	chr11:118067451:T:A	1.23252e-14	-4.79564e-10	-1.3022	1.0036e-05	-4.79564e-10	-1.26043	4.74112e-07	-4.79564e-10	-1.32113
118067608	chr11:118067608:C:T	4.64434e-15	-2.2782	-4.88941e-10	3.68899e-06	-2.26126	-4.88941e-10	1.88479e-07	-2.24359	-4.88941e-10
118067662	chr11:118067662:C:T	1.11537e-15	-2.26464	-1.44002	9.70119e-07	-2.08767	-1.50928	4.58209e-08	-2.24882	-1.40901
118068043	chr11:118068043:A:G	4.63219e-15	-2.28082	-4.88941e-10	3.64661e-06	-2.27282	-4.88941e-10	1.85268e-07	-2.26077	-4.88941e-10
118068928	chr11:118068928:G:A	1.03779e-14	-4.79564e-10	-1.47417	8.32757e-06	-4.79564e-10	-1.44704	4.02362e-07	-4.79564e-10	-1.48522
118069018	chr11:118069018:C:A	1.09317e-15	-2.21722	-1.50754	8.3397e-07	-2.24134	-1.50683	4.15178e-08	-2.25673	-1.49972
118069020	chr11:118069020:A:G	1.10455e-15	-2.20961	-1.5048	8.41586e-07	-2.2353	-1.50378	4.19104e-08	-2.25198	-1.49506
118069105	chr11:118069105:T:C	6.0908e-15	-2.00707	-4.88941e-10	4.96979e-06	-1.96324	-4.88941e-10	2.44059e-07	-1.98516	-4.88941e-10
118069617	chr11:118069617:C:T	1.20516e-15	-2.11928	-1.50795	1.23067e-06	-1.85809	-1.50097	5.37164e-08	-1.99024	-1.50862
118069897	chr11:118069897:G:A	1.22824e-15	-2.09787	-1.51039	1.26451e-06	-1.82503	-1.5069	5.51006e-08	-1.96261	-1.5108
118070367	chr11:118070367:G:T	5.68936e-14	0.227334	-4.88941e-10	9.16096e-05	0.950923	-4.88941e-10	2.15861e-06	0.194645	-4.88941e-10
118070460	chr11:118070460:AGCCACCGT:A	1.60943e-14	-4.79564e-10	-1.03538	1.32985e-05	-4.79564e-10	-0.978963	6.16385e-07	-4.79564e-10	-1.0587
118070475	chr11:118070475:C:A	1.60922e-14	-4.79564e-10	-1.03552	1.32963e-05	-4.79564e-10	-0.97913	6.16269e-07	-4.79564e-10	-1.05889
118070476	chr11:118070476:C:T	1.60922e-14	-4.79564e-10	-1.03552	1.32963e-05	-4.79564e-10	-0.97913	6.16269e-07	-4.79564e-10	-1.05889
118070554	chr11:118070554:A:G	1.08627e-14	-4.79564e-10	-1.42851	8.61045e-06	-4.79564e-10	-1.41364	4.35406e-07	-4.79564e-10	-1.40629
118070657	chr11:118070657:G:A	4.15949e-14	-4.79564e-10	-0.0858718	4.31772e-05	-4.79564e-10	0.1987	1.74022e-06	-4.79564e-10	-0.0208042
118070731	chr11:118070731:TCACTGAGACTGCCGGCAAATTA:T	2.29685e-15	-1.52893	-1.45338	3.09051e-06	-0.961539	-1.47674	9.27804e-08	-1.50814	-1.44419
118070827	chr11:118070827:C:T	1.651e-14	-4.79564e-10	-1.00988	1.36614e-05	-4.79564e-10	-0.952036	6.31874e-07	-4.79564e-10	-1.03388
118070839	chr11:118070839:A:G	1.22721e-15	-2.09864	-1.51047	1.25068e-06	-1.83706	-1.50586	5.52605e-08	-1.96007	-1.51044
118071006	chr11:118071006:C:T	4.27753e-14	-4.79564e-10	-0.0578869	3.82555e-05	-4.79564e-10	0.0776727	1.64648e-06	-4.79564e-10	-0.0761784
118071132	chr11:118071132:A:C	1.36357e-15	-2.05915	-1.44459	1.44287e-06	-1.78298	-1.417	6.25536e-08	-1.90383	-1.44272
118071183	chr11:118071183:T:C	1.18432e-15	-2.14386	-1.50082	1.1923e-06	-1.89889	-1.49184	5.23258e-08	-2.02245	-1.50263
118071410	chr11:118071410:C:T	1.20746e-15	-2.12116	-1.50417	1.23151e-06	-1.86173	-1.49664	5.37877e-08	-1.99183	-1.5057
118071495	chr11:118071495:A:G	1.05673e-14	-4.79564e-10	-1.45608	8.56967e-06	-4.79564e-10	-1.41838	4.07502e-07	-4.79564e-10	-1.47253
118071634	chr11:118071634:A:C	1.05631e-14	-4.79564e-10	-1.45649	8.5652e-06	-4.79564e-10	-1.41891	4.07377e-07	-4.79564e-10	-1.47283
118071915	chr11:118071915:T:C	1.09398e-14	-4.79564e-10	-1.42144	8.6775e-06	-4.79564e-10	-1.40588	4.38994e-07	-4.79564e-10	-1.39809
118071994	chr11:118071994:AGGGAAGG:A	1.22008e-14	-4.79564e-10	-1.31234	1.0051e-05	-4.79564e-10	-1.25894	4.82405e-07	-4.79564e-10	-1.30379
118073080	chr11:118073080:G:A	1.02041e-14	-4.79564e-10	-1.49106	7.92177e-06	-4.79564e-10	-1.497	3.98448e-07	-4.79564e-10	-1.495
118073355	chr11:118073355:A:T	1.06995e-14	-4.79564e-10	-1.44365	8.65014e-06	-4.79564e-10	-1.40904	4.12587e-07	-4.79564e-10	-1.46012
118073770	chr11:118073770:T:C	4.18835e-14	1.42536	-1.50432	8.26358e-05	2.35827	-1.51045	1.41948e-06	1.27254	-1.49707
118073824	chr11:118073824:G:A	1.06451e-14	-4.79564e-10	-1.44875	8.64347e-06	-4.79564e-10	-1.40981	4.09831e-07	-4.79564e-10	-1.46683
118073880	chr11:118073880:C:G	3.13312e-14	-4.79564e-10	-0.369233	3.07765e-05	-4.79564e-10	-0.139862	1.18303e-06	-4.79564e-10	-0.406741
118074446	chr11:118074446:C:T	2.19086e-15	-1.717	-1.31256	2.51747e-06	-1.55292	-1.09044	7.48914e-08	-1.78119	-1.38535
118074557	chr11:118074557:G:T	1.00023e-14	-4.79564e-10	-1.51103	7.83462e-06	-4.79564e-10	-1.50806	3.92178e-07	-4.79564e-10	-1.51086
118074724	chr11:118074724:G:A	1.00155e-14	-4.79564e-10	-1.50971	7.81137e-06	-4.79564e-10	-1.51103	3.93784e-07	-4.79564e-10	-1.50677
118074770	chr11:118074770:G:T	1.34278e-15	-2.07946	-1.43965	1.46857e-06	-1.73047	-1.45185	5.35693e-08	-2.07097	-1.43062
118075360	chr11:118075360:A:G	1.10343e-15	-2.24652	-1.4689	8.80185e-07	-2.27147	-1.42276	4.27581e-08	-2.26837	-1.45864
118075423	chr11:118075423:C:T	1.61979e-14	0.383815	-1.41278	2.66719e-05	1.16107	-1.44407	5.56276e-07	0.239455	-1.40076
118075671	chr11:118075671:C:T	1.1733e-15	-2.14999	-1.50405	1.2566e-06	-1.82767	-1.51053	4.60618e-08	-2.1527	-1.49989
118075929	chr11:118075929:A:AG	1.19464e-15	-2.12611	-1.50989	1.20013e-06	-1.88028	-1.5039	5.31223e-08	-1.99983	-1.51015
118075976	chr11:118075976:T:C	1.19818e-15	-2.12434	-1.5087	1.21857e-06	-1.86628	-1.50266	5.3243e-08	-1.99817	-1.50954
118076005	chr11:118076005:A:G	1.18117e-15	-2.14881	-1.49853	1.26109e-06	-1.82607	-1.50857	4.64128e-08	-2.1517	-1.4933
118076134	chr11:118076134:C:T	1.75577e-15	-1.74506	-1.50588	1.89938e-06	-1.46395	-1.46114	5.79312e-08	-1.91231	-1.51101
118076388	chr11:118076388:A:G	1.12741e-15	-2.19456	-1.49936	1.14681e-06	-1.92083	-1.5088	4.4191e-08	-2.19992	-1.49413
118076470	chr11:118076470:A:G	2.30475e-14	-0.676293	-4.88941e-10	1.75387e-05	-0.702201	-4.88941e-10	5.77879e-07	-1.12321	-4.88941e-10
118076493	chr11:118076493:C:T	1.19454e-15	-2.12562	-1.51046	1.14626e-06	-1.91926	-1.51085	5.02938e-08	-2.05477	-1.50992
118076509	chr11:118076509:TG:T	1.68494e-14	0.353703	-1.34323	2.72382e-05	1.12385	-1.38584	5.81442e-07	0.211722	-1.32878
118076718	chr11:118076718:T:C	1.86426e-15	-1.78797	-1.40302	1.22962e-06	-2.00913	-1.35078	5.89153e-08	-2.00247	-1.404
118076739	chr11:118076739:C:T	1.2338e-15	-2.09505	-1.5087	1.21412e-06	-1.869	-1.5036	5.21271e-08	-2.01946	-1.50943
118076983	chr11:118076983:A:G	1.22923e-15	-2.16657	-1.44089	1.23676e-06	-1.97103	-1.3831	4.9657e-08	-2.11617	-1.46127
118077075	chr11:118077075:A:G	1.00641e-14	-4.79564e-10	-1.50488	7.94251e-06	-4.79564e-10	-1.49438	3.93572e-07	-4.79564e-10	-1.50731
118077162	chr11:118077162:C:T	1.16209e-14	-4.79564e-10	-1.36104	9.62658e-06	-4.79564e-10	-1.30208	4.58716e-07	-4.79564e-10	-1.35414
118077365	chr11:118077365:C:T	1.24632e-15	-2.10913	-1.48452	1.36108e-06	-1.75828	-1.50005	4.92392e-08	-2.11053	-1.47536
118077596	chr11:118077596:T:C	1.32363e-14	-4.79564e-10	-1.23088	1.15191e-05	-4.79564e-10	-1.1226	5.00572e-07	-4.79564e-10	-1.26682
118077598	chr11:118077598:G:A	1.11514e-14	-4.79564e-10	-1.40228	9.27534e-06	-4.79564e-10	-1.33925	4.26823e-07	-4.79564e-10	-1.4262
118077777	chr11:118077777:T:C	1.0331e-15	-2.27567	-1.50562	8.07286e-07	-2.28075	-1.49994	4.06263e-08	-2.27602	-1.50214
118077916	chr11:118077916:G:A	1.01289e-14	-4.79564e-10	-1.49845	8.03923e-06	-4.79564e-10	-1.48228	3.94347e-07	-4.79564e-10	-1.50534
118078182	chr11:118078182:G:A	1.03043e-15	-2.27873	-1.50515	8.08013e-07	-2.28052	-1.49927	4.08208e-08	-2.27183	-1.50155
118078547	chr11:118078547:C:A	1.15671e-14	-4.79564e-10	-1.36568	9.50092e-06	-4.79564e-10	-1.31522	4.42886e-07	-4.79564e-10	-1.38926
118078606	chr11:118078606:C:T	1.03462e-15	-2.27496	-1.50486	8.08267e-07	-2.28062	-1.49886	4.06334e-08	-2.27681	-1.50118
118079074	chr11:118079074:A:C	4.78441e-15	-2.24849	-4.88941e-10	3.64731e-06	-2.27262	-4.88941e-10	1.81856e-07	-2.27936	-4.88941e-10
118079083	chr11:118079083:G:A	4.76305e-15	-2.25296	-4.88941e-10	3.63929e-06	-2.27482	-4.88941e-10	1.8171e-07	-2.28016	-4.88941e-10
118079092	chr11:118079092:A:G	1.19551e-15	-2.15322	-1.48206	1.15666e-06	-1.92337	-1.4977	4.56114e-08	-2.19961	-1.46281
118079146	chr11:118079146:G:A	1.60591e-15	-1.83884	-1.50132	1.04426e-06	-2.05648	-1.46683	5.18705e-08	-2.03082	-1.503
118079256	chr11:118079256:T:C	1.26691e-14	-4.79564e-10	-1.27468	9.2959e-06	-4.79564e-10	-1.33704	4.85655e-07	-4.79564e-10	-1.29707
118079356	chr11:118079356:T:C	4.72523e-15	-2.26093	-4.88941e-10	3.62728e-06	-2.27813	-4.88941e-10	1.81591e-07	-2.28082	-4.88941e-10
118079484	chr11:118079484:G:A	2.29496e-15	-1.81236	-1.17077	1.9603e-06	-1.69366	-1.19986	8.24732e-08	-1.84846	-1.22164
118079671	chr11:118079671:C:G	4.72657e-15	-2.26065	-4.88941e-10	3.62764e-06	-2.27803	-4.88941e-10	1.81591e-07	-2.28082	-4.88941e-10
118079820	chr11:118079820:T:G	1.24986e-14	-4.79564e-10	-1.28823	1.01328e-05	-4.79564e-10	-1.25083	4.74352e-07	-4.79564e-10	-1.32062
118080081	chr11:118080081:T:C	1.25214e-15	-2.10512	-1.48388	1.28003e-06	-1.82165	-1.49808	4.73026e-08	-2.15141	-1.4746
118080806	chr11:118080806:G:C	1.55291e-15	-2.0888	-1.28492	1.77434e-06	-1.656	-1.33718	6.37547e-08	-2.08082	-1.24671
118081376	chr11:118081376:G:A	1.58403e-15	-1.86207	-1.4918	1.28828e-06	-1.84935	-1.46395	7.07574e-08	-1.73795	-1.48537
118081382	chr11:118081382:C:T	1.35035e-15	-2.15162	-1.36187	1.05594e-06	-2.14434	-1.36785	5.18674e-08	-2.1374	-1.39649
118081393	chr11:118081393:A:T	1.09582e-14	-4.79564e-10	-1.41976	8.71158e-06	-4.79564e-10	-1.40196	4.39384e-07	-4.79564e-10	-1.3972
118081672	chr11:118081672:C:T	2.82325e-15	-1.71898	-1.05698	1.61024e-06	-2.04351	-1.04672	9.98537e-08	-1.81152	-1.06735
118081899	chr11:118081899:A:C	1.35109e-14	-4.79564e-10	-1.21035	1.04928e-05	-4.79564e-10	-1.21593	5.62562e-07	-4.79564e-10	-1.15007
118082056	chr11:118082056:G:T	1.91806e-15	-2.05513	-1.1074	2.29336e-06	-1.59805	-1.13854	7.96553e-08	-2.04497	-1.0599
118082133	chr11:118082133:C:T	1.00184e-14	-4.79564e-10	-1.50942	7.85391e-06	-4.79564e-10	-1.5056	3.9279e-07	-4.79564e-10	-1.5093
118082184	chr11:118082184:T:C	1.4823e-15	-2.12415	-1.2961	1.5274e-06	-1.80453	-1.33852	5.69518e-08	-2.16483	-1.27554
118082245	chr11:118082245:A:G	1.43395e-15	-1.94445	-1.50897	1.22631e-06	-1.85193	-1.51068	5.41168e-08	-1.98049	-1.51093
118082319	chr11:118082319:G:A	1.37654e-14	-4.79564e-10	-1.19169	1.16824e-05	-4.79564e-10	-1.10853	5.26789e-07	-4.79564e-10	-1.21577
118082688	chr11:118082688:A:G	5.92461e-15	-2.03473	-4.88941e-10	3.85273e-06	-2.21783	-4.88941e-10	2.00924e-07	-2.17965	-4.88941e-10
118082973	chr11:118082973:G:A	4.25329e-15	-2.01232	-0.353832	2.23753e-06	-2.21915	-0.542085	1.5594e-07	-2.09402	-0.339077
118083221	chr11:118083221:A:G	7.50154e-15	-1.79874	-4.88941e-10	6.54185e-06	-1.68839	-4.88941e-10	3.58675e-07	-1.60016	-4.88941e-10
118083366	chr11:118083366:A:G	1.84598e-15	-2.25429	-0.946549	1.66745e-06	-2.09791	-0.957406	7.08466e-08	-2.22327	-0.998785
118083535	chr11:118083535:T:C	1.26029e-15	-2.16819	-1.41431	9.86142e-07	-2.17857	-1.402	4.59224e-08	-2.20607	-1.44955
118083594	chr11:118083594:A:G	1.4873e-15	-2.28024	-1.13664	1.12664e-06	-2.24428	-1.2031	6.56865e-08	-2.26076	-1.03692
118083635	chr11:118083635:T:C	1.36651e-15	-2.09899	-1.40261	9.28469e-07	-2.21578	-1.42505	5.10407e-08	-2.13874	-1.41121
118083942	chr11:118083942:C:G	1.0569e-15	-2.24748	-1.51103	8.19257e-07	-2.25541	-1.51056	4.13517e-08	-2.25106	-1.5094
118083944	chr11:118083944:A:G	5.57505e-15	-2.09555	-4.88941e-10	3.98162e-06	-2.18492	-4.88941e-10	2.21342e-07	-2.08287	-4.88941e-10
118084009	chr11:118084009:G:A	1.34098e-15	-2.27718	-1.24327	1.08077e-06	-2.28013	-1.20881	4.87098e-08	-2.27781	-1.31888
118084435	chr11:118084435:C:T	1.00174e-14	-4.79564e-10	-1.50953	7.84599e-06	-4.79564e-10	-1.50661	3.92124e-07	-4.79564e-10	-1.511
118085044	chr11:118085044:A:G	1.08574e-15	-2.27948	-1.4521	8.58869e-07	-2.27748	-1.44127	4.14379e-08	-2.28071	-1.47767
118085095	chr11:118085095:T:C	1.07895e-15	-2.27962	-1.45824	8.53223e-07	-2.27753	-1.44782	4.12448e-08	-2.28071	-1.48234
118085240	chr11:118085240:T:C	1.01029e-14	-4.79564e-10	-1.50102	8.06607e-06	-4.79564e-10	-1.47895	3.97629e-07	-4.79564e-10	-1.49705
118085623	chr11:118085623:G:T	1.11591e-15	-2.27512	-1.42906	8.87656e-07	-2.26945	-1.41633	4.22696e-08	-2.27814	-1.46037
118085694	chr11:118085694:T:C	1.11e-15	-2.27825	-1.43124	8.79837e-07	-2.27404	-1.42059	4.20702e-08	-2.28008	-1.46315
118085779	chr11:118085779:C:T	1.0012e-14	-4.79564e-10	-1.51006	7.81188e-06	-4.79564e-10	-1.51097	3.92136e-07	-4.79564e-10	-1.51096
118085935	chr11:118085935:G:C	1.00514e-14	-4.79564e-10	-1.50614	7.82851e-06	-4.79564e-10	-1.50884	3.93005e-07	-4.79564e-10	-1.50875
118086228	chr11:118086228:A:G	1.04777e-15	-2.2576	-1.50959	8.24415e-07	-2.24909	-1.5106	4.07997e-08	-2.26307	-1.51082
118086256	chr11:118086256:G:A	1.05983e-15	-2.24536	-1.51038	8.34383e-07	-2.2367	-1.51097	4.12301e-08	-2.25315	-1.51026
118087035	chr11:118087035:C:T	1.49655e-15	-2.05482	-1.35587	1.11554e-06	-2.17632	-1.28095	6.04639e-08	-1.9964	-1.38413
118087433	chr11:118087433:T:C	1.09912e-15	-2.22666	-1.49268	8.15033e-07	-2.27906	-1.49208	4.22644e-08	-2.24821	-1.49042
118087470	chr11:118087470:A:T	1.20821e-14	-4.79564e-10	-1.32212	1.0375e-05	-4.79564e-10	-1.22721	4.79668e-07	-4.79564e-10	-1.30948
118087681	chr11:118087681:T:C	1.19187e-15	-2.21467	-1.42365	9.43973e-07	-2.23908	-1.38519	4.78359e-08	-2.20624	-1.40855
118087714	chr11:118087714:A:T	1.61573e-15	-2.104	-1.23006	1.25724e-06	-2.20753	-1.13017	6.44152e-08	-2.05023	-1.267
118087932	chr11:118087932:T:C	1.02963e-14	-4.79564e-10	-1.48207	8.29615e-06	-4.79564e-10	-1.45082	4.01918e-07	-4.79564e-10	-1.48632
118088012	chr11:118088012:GGA:G	1.35825e-15	-2.12655	-1.3811	1.01996e-06	-2.22251	-1.32434	5.45288e-08	-2.07577	-1.40808
118088194	chr11:118088194:A:G	1.09772e-15	-2.21166	-1.50896	8.44363e-07	-2.23391	-1.50187	4.35202e-08	-2.20274	-1.50661
118088396	chr11:118088396:T:TG	1.12919e-15	-2.19065	-1.5017	8.69701e-07	-2.21629	-1.48993	4.49373e-08	-2.17951	-1.4978
118088657	chr11:118088657:G:A	1.11993e-15	-2.27708	-1.4235	8.88676e-07	-2.2699	-1.41474	4.2317e-08	-2.2791	-1.45828
118089129	chr11:118089129:C:A	1.00969e-14	-4.79564e-10	-1.50162	7.82837e-06	-4.79564e-10	-1.50886	3.93232e-07	-4.79564e-10	-1.50817
118089525	chr11:118089525:T:C	1.00548e-14	-4.79564e-10	-1.5058	7.86996e-06	-4.79564e-10	-1.50356	3.95869e-07	-4.79564e-10	-1.50149
118089712	chr11:118089712:A:G	1.27665e-15	-2.27993	-1.28968	9.85889e-07	-2.266	-1.31483	5.35852e-08	-2.27674	-1.22456
118089875	chr11:118089875:G:C	1.14046e-15	-2.27803	-1.40439	8.62759e-07	-2.27651	-1.43772	4.70676e-08	-2.27905	-1.35194
118089946	chr11:118089946:G:A	1.64133e-15	-2.03278	-1.28556	1.04774e-06	-2.13178	-1.38819	6.52608e-08	-2.08285	-1.22134
118089989	chr11:118089989:C:T	1.28311e-14	-4.79564e-10	-1.26198	1.0931e-05	-4.79564e-10	-1.17501	5.04838e-07	-4.79564e-10	-1.25834
118090094	chr11:118090094:A:G	1.2678e-15	-2.25138	-1.32518	9.39784e-07	-2.28063	-1.34808	5.16032e-08	-2.2753	-1.26369
118090226	chr11:118090226:C:T	1.47356e-14	-4.79564e-10	-1.12358	1.27841e-05	-4.79564e-10	-1.01841	5.71184e-07	-4.79564e-10	-1.13486
118090317	chr11:118090317:C:CT	1.15104e-14	-4.79564e-10	-1.3706	9.48943e-06	-4.79564e-10	-1.31643	4.45426e-07	-4.79564e-10	-1.38354
118090594	chr11:118090594:C:G	1.05623e-15	-2.26235	-1.49679	8.15122e-07	-2.27215	-1.49888	4.10246e-08	-2.2744	-1.494
118090781	chr11:118090781:CTCTT:C	1.05497e-15	-2.26628	-1.49406	8.14021e-07	-2.27657	-1.49581	4.13154e-08	-2.27242	-1.48892
118090945	chr11:118090945:G:A	1.77057e-14	-4.79564e-10	-0.939962	1.44662e-05	-4.79564e-10	-0.894801	7.04594e-07	-4.79564e-10	-0.924951
118091019	chr11:118091019:A:G	1.51703e-15	-1.89564	-1.50146	1.34951e-06	-1.78718	-1.47969	5.7167e-08	-1.92791	-1.50869
118091089	chr11:118091089:C:T	1.05271e-14	-4.79564e-10	-1.45989	7.87462e-06	-4.79564e-10	-1.50297	4.06621e-07	-4.79564e-10	-1.47469
118091124	chr11:118091124:C:T	1.03981e-15	-2.26728	-1.50753	8.10031e-07	-2.26878	-1.50852	4.04162e-08	-2.2771	-1.50624
118091193	chr11:118091193:T:C	1.31165e-15	-2.03152	-1.51104	9.67565e-07	-2.08874	-1.51085	4.94231e-08	-2.07159	-1.51056
118091194	chr11:118091194:T:C	1.16766e-14	-4.79564e-10	-1.35626	9.81701e-06	-4.79564e-10	-1.2825	4.5395e-07	-4.79564e-10	-1.36459
118091392	chr11:118091392:G:A	1.00218e-14	-4.79564e-10	-1.50908	7.87974e-06	-4.79564e-10	-1.50232	3.92345e-07	-4.79564e-10	-1.51043
118091458	chr11:118091458:A:C	1.15099e-14	-4.79564e-10	-1.37064	9.64909e-06	-4.79564e-10	-1.29975	4.47701e-07	-4.79564e-10	-1.37845
118091712	chr11:118091712:TC:T	1.11364e-15	-2.27125	-1.43496	8.739e-07	-2.27347	-1.42793	4.40126e-08	-2.27558	-1.42252
118091813	chr11:118091813:G:A	1.39307e-14	-4.79564e-10	-1.17975	1.18585e-05	-4.79564e-10	-1.09357	5.37929e-07	-4.79564e-10	-1.19485
118092017	chr11:118092017:G:C	1.05663e-15	-2.26258	-1.49618	8.10658e-07	-2.2786	-1.49793	4.13465e-08	-2.26901	-1.49157
118092456	chr11:118092456:T:C	1.39289e-14	-4.79564e-10	-1.17988	1.09649e-05	-4.79564e-10	-1.17192	5.62621e-07	-4.79564e-10	-1.14997
118092520	chr11:118092520:C:T	1.00306e-14	-4.79564e-10	-1.50821	7.81245e-06	-4.79564e-10	-1.5109	3.94527e-07	-4.79564e-10	-1.50489
118092920	chr11:118092920:A:T	1.3551e-15	-2.00215	-1.50782	9.96536e-07	-2.06392	-1.50617	5.08213e-08	-2.0444	-1.50986
118093051	chr11:118093051:G:A	2.3485e-15	-1.86087	-1.0992	1.37944e-06	-2.00682	-1.23811	8.34725e-08	-1.99305	-1.065
118093224	chr11:118093224:A:G	1.62578e-15	-1.88484	-1.44302	1.25592e-06	-1.94115	-1.3976	5.86535e-08	-1.95172	-1.45921
118093226	chr11:118093226:C:A	1.66775e-15	-1.86926	-1.43311	1.29031e-06	-1.92658	-1.38516	6.00011e-08	-1.93759	-1.45062
118093240	chr11:118093240:C:T	1.51815e-15	-1.90782	-1.48854	1.35984e-06	-1.8031	-1.45615	5.68604e-08	-1.94048	-1.50149
118093624	chr11:118093624:C:T	1.05456e-15	-2.2645	-1.49623	8.24322e-07	-2.27467	-1.48514	4.09836e-08	-2.26804	-1.50136
118093750	chr11:118093750:T:C	1.09698e-15	-2.2674	-1.45389	8.54246e-07	-2.27629	-1.44786	4.32598e-08	-2.27259	-1.44276
118093775	chr11:118093775:T:A	1.10777e-15	-2.26387	-1.44762	8.58565e-07	-2.27803	-1.44108	4.36669e-08	-2.26988	-1.4361
118093898	chr11:118093898:C:T	4.67765e-15	-2.27105	-4.88941e-10	3.62286e-06	-2.27935	-4.88941e-10	1.83926e-07	-2.26804	-4.88941e-10
118094158	chr11:118094158:C:G	1.10801e-15	-2.26176	-1.44953	8.56306e-07	-2.27873	-1.44301	4.36512e-08	-2.26817	-1.43817
118094367	chr11:118094367:G:A	1.45452e-15	-1.94372	-1.49546	1.2424e-06	-1.88181	-1.46776	5.36636e-08	-1.99325	-1.50659
118094390	chr11:118094390:A:G	1.45716e-15	-1.94297	-1.49439	1.24545e-06	-1.88111	-1.46601	5.3728e-08	-1.99262	-1.50602
118094630	chr11:118094630:T:C	1.10258e-14	-4.79564e-10	-1.41361	8.9966e-06	-4.79564e-10	-1.36977	4.38533e-07	-4.79564e-10	-1.39914
118094706	chr11:118094706:C:T	1.11307e-15	-2.20573	-1.501	9.92615e-07	-2.06482	-1.50921	4.24872e-08	-2.25697	-1.4764
118094815	chr11:118094815:A:G	1.74501e-15	-1.74612	-1.51097	1.17173e-06	-1.9219	-1.48623	5.88485e-08	-1.89803	-1.50958
118094880	chr11:118094880:C:T	1.55683e-15	-1.90709	-1.46411	1.25497e-06	-1.85176	-1.48774	5.96041e-08	-1.95988	-1.43497
118094887	chr11:118094887:C:T	2.48716e-13	3.13457	-1.43211	0.000301997	3.56504	-1.42123	6.42434e-06	2.70063	-1.41536
118094931	chr11:118094931:G:A	1.45648e-15	-1.94399	-1.49383	1.29445e-06	-1.84405	-1.46448	5.47788e-08	-1.9746	-1.50467
118095068	chr11:118095068:A:G	1.4546e-15	-1.94309	-1.49602	1.24252e-06	-1.88082	-1.46865	5.36999e-08	-1.99227	-1.50689
118095463	chr11:118095463:G:A	1.08519e-15	-2.27983	-1.45227	8.83252e-07	-2.24223	-1.44853	4.26633e-08	-2.28056	-1.44868
118095470	chr11:118095470:G:T	1.0914e-15	-2.28031	-1.44607	8.91958e-07	-2.23864	-1.44231	4.29542e-08	-2.28019	-1.44225
118095595	chr11:118095595:A:G	4.88071e-15	-2.22856	-4.88941e-10	3.70119e-06	-2.25796	-4.88941e-10	1.89737e-07	-2.23693	-4.88941e-10
118095922	chr11:118095922:G:T	1.00043e-14	-4.79564e-10	-1.51084	7.95326e-06	-4.79564e-10	-1.49303	3.92343e-07	-4.79564e-10	-1.51044
118096501	chr11:118096501:G:C	4.71465e-15	-2.26317	-4.88941e-10	3.64178e-06	-2.27414	-4.88941e-10	1.82472e-07	-2.27598	-4.88941e-10
118096761	chr11:118096761:C:T	1.07487e-15	-2.27076	-1.47089	8.57599e-07	-2.26991	-1.45032	4.18302e-08	-2.27238	-1.47658
118097083	chr11:118097083:C:T	1.11741e-15	-2.23515	-1.46768	8.34387e-07	-2.28077	-1.46691	4.35771e-08	-2.25109	-1.45695
118097124	chr11:118097124:G:T	1.07451e-15	-2.26943	-1.47255	8.39534e-07	-2.26723	-1.47429	4.20465e-08	-2.27779	-1.466
118097154	chr11:118097154:G:A	1.00113e-14	-4.79564e-10	-1.51013	7.81653e-06	-4.79564e-10	-1.51037	3.94336e-07	-4.79564e-10	-1.50537
118097243	chr11:118097243:C:T	1.02118e-14	-4.79564e-10	-1.4903	7.86455e-06	-4.79564e-10	-1.50425	4.00461e-07	-4.79564e-10	-1.48996
118097440	chr11:118097440:T:C	1.4201e-14	-4.79564e-10	-1.16054	1.13563e-05	-4.79564e-10	-1.13684	5.49112e-07	-4.79564e-10	-1.17427
118097715	chr11:118097715:TC:T	2.16511e-14	-4.79564e-10	-0.738792	1.81626e-05	-4.79564e-10	-0.667249	8.64828e-07	-4.79564e-10	-0.720042
118098250	chr11:118098250:A:ACCAGGCAGCCTACAGGCACC	1.00028e-14	-4.79564e-10	-1.51099	7.81842e-06	-4.79564e-10	-1.51013	3.92135e-07	-4.79564e-10	-1.51097
118098407	chr11:118098407:G:A	1.07573e-15	-2.23164	-1.50921	7.99835e-07	-2.27966	-1.5103	4.18503e-08	-2.24151	-1.50697
118098439	chr11:118098439:G:A	1.03033e-14	-4.79564e-10	-1.48139	8.20753e-06	-4.79564e-10	-1.46156	3.99526e-07	-4.79564e-10	-1.49229
118098448	chr11:118098448:T:C	2.03493e-15	-2.23802	-0.865367	1.62067e-06	-2.26463	-0.819141	8.18899e-08	-2.2734	-0.803795
118098659	chr11:118098659:C:T	1.16834e-15	-2.14812	-1.51015	9.89252e-07	-2.06782	-1.5096	4.60063e-08	-2.14889	-1.5049
118099113	chr11:118099113:G:A	1.34224e-14	-4.79564e-10	-1.21693	1.07459e-05	-4.79564e-10	-1.19209	5.44554e-07	-4.79564e-10	-1.18261
118099362	chr11:118099362:G:C	1.02253e-14	-4.79564e-10	-1.48898	8.0963e-06	-4.79564e-10	-1.47521	4.00635e-07	-4.79564e-10	-1.48952
118099606	chr11:118099606:C:A	1.00084e-14	-4.79564e-10	-1.51042	8.02726e-06	-4.79564e-10	-1.48377	3.93715e-07	-4.79564e-10	-1.50695
118099974	chr11:118099974:G:A	1.17809e-15	-2.14088	-1.50907	1.00084e-06	-2.056	-1.50977	4.6563e-08	-2.13976	-1.502
118099981	chr11:118099981:T:C	1.18206e-15	-2.13667	-1.50992	1.00657e-06	-2.05111	-1.50895	4.66708e-08	-2.13556	-1.5039
118100183	chr11:118100183:C:T	1.00613e-14	-4.79564e-10	-1.50515	7.9328e-06	-4.79564e-10	-1.49561	3.93403e-07	-4.79564e-10	-1.50774
118100314	chr11:118100314:G:T	1.00034e-14	-4.79564e-10	-1.51093	7.81844e-06	-4.79564e-10	-1.51013	3.92648e-07	-4.79564e-10	-1.50966
118100315	chr11:118100315:A:C	1.00033e-14	-4.79564e-10	-1.51094	7.8186e-06	-4.79564e-10	-1.51011	3.92641e-07	-4.79564e-10	-1.50968
118100810	chr11:118100810:T:C	1.00363e-14	-4.79564e-10	-1.50764	7.85004e-06	-4.79564e-10	-1.50609	3.94694e-07	-4.79564e-10	-1.50446
118101058	chr11:118101058:C:T	1.02493e-14	-4.79564e-10	-1.48664	8.14646e-06	-4.79564e-10	-1.46903	3.97292e-07	-4.79564e-10	-1.4979
118101238	chr11:118101238:T:C	1.00032e-14	-4.79564e-10	-1.51094	7.82085e-06	-4.79564e-10	-1.50982	3.93227e-07	-4.79564e-10	-1.50819
118101253	chr11:118101253:G:A	4.83357e-15	-2.23826	-4.88941e-10	3.70049e-06	-2.25815	-4.88941e-10	1.90813e-07	-2.23128	-4.88941e-10
118101256	chr11:118101256:G:A	1.08745e-15	-2.24647	-1.48355	8.2178e-07	-2.27975	-1.48314	4.21257e-08	-2.25403	-1.48788
118101280	chr11:118101280:T:A	1.19835e-14	-4.79564e-10	-1.33032	9.53252e-06	-4.79564e-10	-1.3119	4.83344e-07	-4.79564e-10	-1.30184
118101828	chr11:118101828:A:T	1.36959e-15	-2.10879	-1.39054	1.09393e-06	-2.04147	-1.43537	5.58305e-08	-2.11424	-1.34601
118101853	chr11:118101853:A:T	1.01237e-14	-4.79564e-10	-1.49897	7.91348e-06	-4.79564e-10	-1.49805	3.99028e-07	-4.79564e-10	-1.49354
118102221	chr11:118102221:C:A	1.13173e-15	-2.27136	-1.41874	8.63644e-07	-2.27995	-1.43326	4.51033e-08	-2.28079	-1.39283
118102332	chr11:118102332:C:T	1.31801e-15	-2.05793	-1.47979	1.09232e-06	-1.968	-1.51031	5.21395e-08	-2.07331	-1.45535
118102430	chr11:118102430:G:A	1.26008e-15	-2.08636	-1.49632	1.19e-06	-1.88265	-1.51001	4.61828e-08	-2.17867	-1.47129
118102503	chr11:118102503:G:T	1.17938e-15	-2.25529	-1.39357	8.55327e-07	-2.28081	-1.44208	4.66926e-08	-2.276	-1.36299
118102593	chr11:118102593:C:A	1.08074e-14	-4.79564e-10	-1.43362	8.68555e-06	-4.79564e-10	-1.40495	4.16445e-07	-4.79564e-10	-1.45082
118102623	chr11:118102623:C:G	1.1244e-15	-2.18903	-1.50757	9.00302e-07	-2.16366	-1.50797	4.40232e-08	-2.19531	-1.50255
118102724	chr11:118102724:G:A	1.17225e-15	-2.18186	-1.47306	9.50358e-07	-2.15547	-1.46206	4.63565e-08	-2.18358	-1.46263
118102739	chr11:118102739:G:A	1.19667e-15	-2.16808	-1.46623	9.725e-07	-2.14032	-1.45418	4.73405e-08	-2.17034	-1.45487
118102796	chr11:118102796:A:G	1.27531e-15	-2.09907	-1.47159	1.03977e-06	-2.07034	-1.45728	5.00374e-08	-2.10992	-1.45989
118102843	chr11:118102843:C:A	1.60285e-15	-2.11441	-1.22765	1.3607e-06	-2.08323	-1.17539	6.44578e-08	-2.12272	-1.19384
118103463	chr11:118103463:C:A	1.24049e-14	-4.79564e-10	-1.29576	9.40582e-06	-4.79564e-10	-1.32528	4.92887e-07	-4.79564e-10	-1.28229
118103682	chr11:118103682:G:A	1.07181e-14	-1.44191	-4.88941e-10	7.85201e-06	-1.50584	-4.88941e-10	4.1884e-07	-1.44508	-4.88941e-10
118103768	chr11:118103768:C:A	1.84262e-15	-2.07261	-1.13005	1.77698e-06	-1.90335	-1.08835	6.55495e-08	-2.11719	-1.18257
118103769	chr11:118103769:C:T	2.37168e-15	-2.10513	-0.84512	1.90966e-06	-2.02982	-0.889867	9.38781e-08	-2.17052	-0.770057
118103885	chr11:118103885:A:G	1.49918e-15	-1.90071	-1.50822	1.32383e-06	-1.77864	-1.50744	5.25878e-08	-2.01957	-1.50052
118103924	chr11:118103924:C:A	1.62336e-15	-1.82591	-1.50345	1.49319e-06	-1.6939	-1.4718	5.54949e-08	-1.9568	-1.50948
118103978	chr11:118103978:T:C	1.63848e-15	-1.81237	-1.50771	1.54183e-06	-1.62305	-1.5106	5.98081e-08	-1.88041	-1.51103
118103988	chr11:118103988:C:T	1.28905e-14	-4.79564e-10	-1.25735	1.09725e-05	-4.79564e-10	-1.17122	4.92167e-07	-4.79564e-10	-1.28375
118104044	chr11:118104044:G:A	1.5964e-15	-1.84102	-1.50507	1.46676e-06	-1.70913	-1.47443	5.47591e-08	-1.96931	-1.51032
118104058	chr11:118104058:TGGG:T	1.6561e-15	-1.79923	-1.51015	1.5599e-06	-1.61097	-1.51102	6.06377e-08	-1.86722	-1.51043
118104117	chr11:118104117:G:A	1.55408e-15	-1.86227	-1.5107	1.39289e-06	-1.73349	-1.50174	5.40198e-08	-1.98624	-1.50698
118104222	chr11:118104222:C:T	3.83086e-15	-1.18118	-1.28958	2.54368e-06	-1.32544	-1.30756	1.0909e-07	-1.44548	-1.34493
118104346	chr11:118104346:A:G	1.55455e-15	-1.86168	-1.51098	1.44747e-06	-1.68647	-1.51033	5.73017e-08	-1.92543	-1.50881
118104358	chr11:118104358:C:T	1.59377e-15	-1.83681	-1.51094	1.49015e-06	-1.65728	-1.51046	5.85837e-08	-1.90305	-1.50907
118104861	chr11:118104861:C:T	1.5538e-15	-1.86241	-1.51073	1.43102e-06	-1.69982	-1.50841	5.70434e-08	-1.93288	-1.50588
118104916	chr11:118104916:G:A	1.43859e-14	-4.79564e-10	-1.1476	1.24484e-05	-4.79564e-10	-1.04502	5.46728e-07	-4.79564e-10	-1.17862
118105052	chr11:118105052:C:G	1.59538e-15	-1.8357	-1.51104	1.47473e-06	-1.66834	-1.5098	5.83415e-08	-1.90831	-1.50795
118105133	chr11:118105133:T:A	1.38958e-14	-4.79564e-10	-1.18226	1.19923e-05	-4.79564e-10	-1.08235	5.29539e-07	-4.79564e-10	-1.21057
118105154	chr11:118105154:T:C	1.58718e-15	-1.84148	-1.5104	1.46282e-06	-1.67527	-1.51098	5.78883e-08	-1.91381	-1.51025
118105162	chr11:118105162:G:A	1.62027e-15	-1.82166	-1.50959	1.49724e-06	-1.65198	-1.51102	5.89152e-08	-1.89567	-1.5108
118105353	chr11:118105353:A:G	1.71394e-15	-1.76572	-1.50933	1.60961e-06	-1.5856	-1.50502	6.28408e-08	-1.8398	-1.50217
118105559	chr11:118105559:C:T	1.56387e-14	-4.79564e-10	-1.0641	1.41354e-05	-4.79564e-10	-0.917929	6.13583e-07	-4.79564e-10	-1.06326
118105632	chr11:118105632:A:G	1.64125e-15	-1.81112	-1.50727	1.52859e-06	-1.64075	-1.50152	6.0403e-08	-1.88355	-1.49799
118105853	chr11:118105853:A:G	1.91463e-15	-1.83199	-1.33234	1.03481e-06	-2.06294	-1.46946	7.39133e-08	-1.89519	-1.28449
118105913	chr11:118105913:A:C	1.0015e-14	-4.79564e-10	-1.50977	7.8123e-06	-4.79564e-10	-1.51091	3.92569e-07	-4.79564e-10	-1.50986
118106060	chr11:118106060:C:T	1.02648e-14	-4.79564e-10	-1.48512	7.84609e-06	-4.79564e-10	-1.5066	4.01589e-07	-4.79564e-10	-1.48714
118106963	chr11:118106963:G:A	1.36876e-15	-2.12443	-1.37551	1.15516e-06	-1.98909	-1.43329	5.16126e-08	-2.1915	-1.34731
118106978	chr11:118106978:T:C	1.65813e-15	-1.79944	-1.50872	1.54473e-06	-1.62797	-1.5038	6.08967e-08	-1.87266	-1.50073
118107008	chr11:118107008:A:G	1.13624e-15	-2.1799	-1.50622	1.03513e-06	-2.04643	-1.48565	4.19137e-08	-2.2362	-1.51076
118107133	chr11:118107133:G:T	1.62512e-15	-1.81831	-1.50995	1.50787e-06	-1.64982	-1.50609	5.9695e-08	-1.88993	-1.5034
118107161	chr11:118107161:C:G	1.64362e-15	-1.80808	-1.50886	1.52887e-06	-1.63812	-1.50396	6.03902e-08	-1.88084	-1.50091
118107234	chr11:118107234:T:C	2.82196e-15	-1.37702	-1.3994	1.88493e-06	-1.50447	-1.42825	9.06629e-08	-1.61669	-1.35874
118107388	chr11:118107388:C:T	1.36382e-15	-2.13209	-1.37147	1.14252e-06	-2.00294	-1.43044	5.14868e-08	-2.19815	-1.34309
118107532	chr11:118107532:C:T	1.51378e-15	-2.0632	-1.33603	1.2892e-06	-1.91209	-1.4005	5.66536e-08	-2.14236	-1.30325
118107549	chr11:118107549:A:G	2.85947e-15	-1.3025	-1.46071	1.94674e-06	-1.44149	-1.45897	8.56578e-08	-1.5463	-1.48591
118107863	chr11:118107863:G:A	1.21886e-14	-4.79564e-10	-1.31335	1.02528e-05	-4.79564e-10	-1.23906	4.67942e-07	-4.79564e-10	-1.33423
118108152	chr11:118108152:A:G	1.65649e-15	-1.79815	-1.511	1.5388e-06	-1.62641	-1.5092	6.05569e-08	-1.87149	-1.5075
118108436	chr11:118108436:C:T	1.66615e-15	-1.79336	-1.50997	1.55166e-06	-1.62109	-1.5062	6.10267e-08	-1.8676	-1.50366
118108629	chr11:118108629:A:G	1.6495e-15	-1.80262	-1.51075	1.53229e-06	-1.63163	-1.50822	6.03868e-08	-1.87561	-1.50619
118108725	chr11:118108725:C:T	1.65508e-15	-1.79926	-1.51075	1.53842e-06	-1.6277	-1.50815	6.0578e-08	-1.87251	-1.50613
118108749	chr11:118108749:C:T	1.65726e-15	-1.79778	-1.51091	1.54013e-06	-1.62598	-1.50876	6.06126e-08	-1.87116	-1.50692
118108964	chr11:118108964:C:T	1.43803e-14	-4.79564e-10	-1.14799	1.05281e-05	-4.79564e-10	-1.21256	5.90738e-07	-4.79564e-10	-1.1012
118109029	chr11:118109029:C:A	1.84123e-15	-1.81813	-1.38529	1.01849e-06	-2.05582	-1.49247	7.0481e-08	-1.88312	-1.34411
118109099	chr11:118109099:C:T	1.71489e-15	-1.80897	-1.46553	1.00696e-06	-2.04872	-1.51096	6.4529e-08	-1.87483	-1.44062
118109126	chr11:118109126:A:G	2.55132e-14	-4.79564e-10	-0.574653	1.91783e-05	-4.79564e-10	-0.612834	9.75058e-07	-4.79564e-10	-0.600075
118109135	chr11:118109135:T:C	1.64986e-15	-1.8023	-1.51086	1.53174e-06	-1.63164	-1.50857	6.03658e-08	-1.87549	-1.50666
118109136	chr11:118109136:G:A	1.65755e-15	-1.79748	-1.51103	1.53963e-06	-1.62562	-1.50945	6.05727e-08	-1.87085	-1.50787
118109174	chr11:118109174:C:T	1.82054e-15	-1.70403	-1.51068	1.70562e-06	-1.52477	-1.50792	6.65397e-08	-1.77892	-1.50585
118109418	chr11:118109418:G:A	1.15581e-14	-4.79564e-10	-1.36646	9.61404e-06	-4.79564e-10	-1.30339	4.44495e-07	-4.79564e-10	-1.38563
118109624	chr11:118109624:T:C	1.68893e-15	-1.78021	-1.50955	1.57648e-06	-1.60606	-1.50536	6.18546e-08	-1.85518	-1.50261
118109967	chr11:118109967:G:C	1.03518e-14	-4.79564e-10	-1.47669	7.97328e-06	-4.79564e-10	-1.49052	4.06091e-07	-4.79564e-10	-1.476
118110587	chr11:118110587:A:G	1.76808e-15	-1.73346	-1.51049	1.65938e-06	-1.55263	-1.50755	6.43991e-08	-1.81215	-1.50532
118110853	chr11:118110853:A:G	1.48698e-15	-1.95854	-1.45856	1.42793e-06	-1.76228	-1.4481	5.18781e-08	-2.05041	-1.48327
118110893	chr11:118110893:T:G	1.52911e-15	-1.88156	-1.5076	1.39196e-06	-1.73352	-1.50238	5.66538e-08	-1.94665	-1.49897
118111563	chr11:118111563:C:T	1.51469e-14	-4.79564e-10	-1.09606	1.25832e-05	-4.79564e-10	-1.03425	5.97532e-07	-4.79564e-10	-1.08976
118111574	chr11:118111574:G:T	1.2506e-15	-2.14517	-1.44506	1.06858e-06	-2.02057	-1.47971	4.71599e-08	-2.20584	-1.42319
118111664	chr11:118111664:T:G	2.84311e-15	-1.94379	-0.825161	3.06039e-06	-1.72956	-0.718513	9.14897e-08	-2.02284	-0.943509
118111677	chr11:118111677:T:G	2.82281e-15	-1.94368	-0.832434	3.03879e-06	-1.72919	-0.725964	9.09454e-08	-2.02265	-0.949659
118111749	chr11:118111749:A:G	2.78909e-15	-2.03276	-0.75537	2.94426e-06	-1.84548	-0.641275	9.04612e-08	-2.09996	-0.877693
118111780	chr11:118111780:T:G	2.13093e-15	-2.0686	-0.988695	1.5438e-06	-2.10503	-1.02734	8.21901e-08	-2.06986	-1.00368
118111960	chr11:118111960:T:C	1.72116e-14	-4.79564e-10	-0.968265	1.4033e-05	-4.79564e-10	-0.925202	6.16367e-07	-4.79564e-10	-1.05873
118112016	chr11:118112016:T:C	1.20677e-14	-4.79564e-10	-1.32332	1.00311e-05	-4.79564e-10	-1.26092	4.61968e-07	-4.79564e-10	-1.34708
118112339	chr11:118112339:G:A	4.70151e-15	-2.28076	0.014793	3.49953e-06	-2.2651	-0.0488861	1.92496e-07	-2.27687	0.0543766
118112341	chr11:118112341:C:G	1.32072e-14	-4.79564e-10	-1.23308	1.11903e-05	-4.79564e-10	-1.15157	4.8117e-07	-4.79564e-10	-1.30635
118112764	chr11:118112764:T:G	2.19434e-15	-2.20983	-0.818139	2.11808e-06	-2.09873	-0.717377	7.35794e-08	-2.24825	-0.935956
118113086	chr11:118113086:C:T	2.4689e-15	-2.2293	-0.680773	2.3853e-06	-2.13079	-0.566497	8.29342e-08	-2.26135	-0.803173
118113460	chr11:118113460:T:A	1.09622e-14	-4.79564e-10	-1.4194	8.16405e-06	-4.79564e-10	-1.46687	4.28029e-07	-4.79564e-10	-1.42338
118113541	chr11:118113541:T:A	2.41577e-15	-2.23327	-0.698555	2.33062e-06	-2.13758	-0.582903	8.1527e-08	-2.26372	-0.817915
118113627	chr11:118113627:A:C	1.21531e-14	-4.79564e-10	-1.31627	1.0126e-05	-4.79564e-10	-1.25151	4.65384e-07	-4.79564e-10	-1.33971
118113926	chr11:118113926:A:G	7.50735e-14	-4.79564e-10	0.504619	4.34624e-05	-4.79564e-10	0.205283	2.72923e-06	-4.79564e-10	0.429201
118114002	chr11:118114002:G:A	1.37154e-14	-4.79564e-10	-1.19533	1.17123e-05	-4.79564e-10	-1.10597	5.25687e-07	-4.79564e-10	-1.21787
118114280	chr11:118114280:C:T	4.09042e-15	-1.70676	-0.698444	2.24044e-06	-1.93665	-0.823289	1.3591e-07	-1.81084	-0.759743
118115005	chr11:118115005:G:A	1.58372e-14	-4.79564e-10	-1.05149	1.30866e-05	-4.79564e-10	-0.995027	6.23591e-07	-4.79564e-10	-1.04708
118115072	chr11:118115072:G:A	1.4579e-14	-4.79564e-10	-1.13427	1.15153e-05	-4.79564e-10	-1.12294	5.24495e-07	-4.79564e-10	-1.22014
118115537	chr11:118115537:T:C	1.47258e-14	-4.79564e-10	-1.12425	1.07626e-05	-4.79564e-10	-1.19054	6.06268e-07	-4.79564e-10	-1.07525
118115592	chr11:118115592:G:A	7.73853e-14	-4.79564e-10	0.534949	4.4455e-05	-4.79564e-10	0.227864	2.79954e-06	-4.79564e-10	0.454638
118116007	chr11:118116007:T:C	1.75952e-15	-2.02346	-1.22535	1.5804e-06	-1.85417	-1.25477	6.66981e-08	-2.09937	-1.18303
118116037	chr11:118116037:AG:A	4.3415e-15	-0.929523	-1.41611	2.8361e-06	-1.13259	-1.39159	1.22622e-07	-1.22114	-1.45232
118116116	chr11:118116116:T:C	1.05964e-14	-4.79564e-10	-1.45333	8.08062e-06	-4.79564e-10	-1.47714	4.23902e-07	-4.79564e-10	-1.43307
118116326	chr11:118116326:G:A	1.45982e-15	-2.06679	-1.36875	1.27666e-06	-1.91271	-1.40966	5.48082e-08	-2.13871	-1.34002
118116403	chr11:118116403:G:A	1.27577e-14	-4.79564e-10	-1.26772	9.48771e-06	-4.79564e-10	-1.31662	5.22965e-07	-4.79564e-10	-1.22306
118116676	chr11:118116676:C:T	3.45179e-14	-1.52314	1.25077	1.76941e-05	-1.6705	0.977121	1.37113e-06	-1.45497	1.19578
118116768	chr11:118116768:A:C	4.08038e-15	-1.43174	-0.975922	2.02252e-06	-1.82236	-1.03991	1.31873e-07	-1.61726	-0.983471
118116858	chr11:118116858:C:T	1.61393e-13	-0.604331	1.87432	6.46333e-05	-0.892554	1.49467	7.1266e-06	-0.504828	1.89384
118116890	chr11:118116890:G:T	3.13894e-14	-2.07643	1.70905	1.6794e-05	-2.16116	1.41557	1.13863e-06	-2.0419	1.59691
118116895	chr11:118116895:A:G	1.04233e-14	-4.79564e-10	-1.46981	7.91994e-06	-4.79564e-10	-1.49723	4.09789e-07	-4.79564e-10	-1.46693
118116902	chr11:118116902:G:A	1.10211e-14	-4.79564e-10	-1.41404	9.16655e-06	-4.79564e-10	-1.35105	4.22843e-07	-4.79564e-10	-1.43557
118117019	chr11:118117019:G:T	1.02906e-14	-4.79564e-10	-1.48262	7.86746e-06	-4.79564e-10	-1.50388	4.04856e-07	-4.79564e-10	-1.47904
118117367	chr11:118117367:T:C	4.29476e-15	-2.26763	-0.0888213	3.30048e-06	-2.15735	-0.215193	1.70408e-07	-2.26934	-0.0750396
118117390	chr11:118117390:C:T	4.64595e-15	-2.27785	-4.88941e-10	3.61913e-06	-2.28038	-4.88941e-10	1.84392e-07	-2.26551	-4.88941e-10
118117508	chr11:118117508:G:A	4.96035e-15	-2.26783	0.0554527	3.78659e-06	-2.15692	-0.0782302	1.96514e-07	-2.26918	0.0673371
118117824	chr11:118117824:G:A	3.29416e-15	-1.66392	-0.957774	2.74101e-06	-1.57324	-0.985048	1.30711e-07	-1.70817	-0.90141
118118082	chr11:118118082:G:A	6.16868e-15	-1.99436	-4.88941e-10	4.1535e-06	-2.14266	-4.88941e-10	2.29284e-07	-2.04761	-4.88941e-10
118118285	chr11:118118285:G:T	8.3511e-15	-1.69146	-4.88941e-10	5.34605e-06	-1.89026	-4.88941e-10	2.67071e-07	-1.89506	-4.88941e-10
118118531	chr11:118118531:G:A	2.49096e-15	-1.41822	-1.48297	1.97039e-06	-1.40086	-1.48752	9.71785e-08	-1.41633	-1.48969
118118586	chr11:118118586:G:C	1.80837e-15	-2.2749	-0.946516	1.68989e-06	-2.19204	-0.84991	7.17609e-08	-2.26067	-0.94856
118118706	chr11:118118706:G:T	1.11806e-14	-4.79564e-10	-1.39967	9.10001e-06	-4.79564e-10	-1.35834	4.36283e-07	-4.79564e-10	-1.40428
118118722	chr11:118118722:AG:A	1.5594e-15	-1.86491	-1.50464	1.28553e-06	-1.84468	-1.47077	6.80685e-08	-1.75534	-1.50672
118118839	chr11:118118839:G:A	2.92081e-15	-1.2646	-1.47739	2.31439e-06	-1.24139	-1.48608	1.13669e-07	-1.26269	-1.48659
118119038	chr11:118119038:A:G	3.726e-15	-1.13762	-1.36089	3.11066e-06	-1.16837	-1.26341	9.20639e-08	-1.56371	-1.39638
118119083	chr11:118119083:C:T	6.81438e-15	-1.89481	-4.88941e-10	4.55789e-06	-2.04975	-4.88941e-10	2.53532e-07	-1.94708	-4.88941e-10
118119120	chr11:118119120:A:T	1.61211e-15	-1.83584	-1.50047	1.33727e-06	-1.81475	-1.46123	7.06182e-08	-1.72214	-1.50314
118119229	chr11:118119229:G:T	1.59103e-15	-1.84993	-1.49953	1.32143e-06	-1.82869	-1.4592	6.95368e-08	-1.73837	-1.50235
118119274	chr11:118119274:C:T	1.61465e-15	-1.83741	-1.49732	1.34422e-06	-1.81633	-1.45447	7.06333e-08	-1.72473	-1.50035
118119506	chr11:118119506:G:C	1.09785e-14	-4.79564e-10	-1.41791	9.2142e-06	-4.79564e-10	-1.34587	4.2039e-07	-4.79564e-10	-1.44139
118119838	chr11:118119838:T:C	5.89467e-15	-1.51515	-0.524653	4.36896e-06	-1.76907	-0.323014	1.45894e-07	-1.82233	-0.677364
118119849	chr11:118119849:T:C	1.22876e-14	-4.79564e-10	-1.30526	1.0048e-05	-4.79564e-10	-1.25924	4.79004e-07	-4.79564e-10	-1.31086
118120111	chr11:118120111:T:G	1.59043e-15	-2.20219	-1.14765	1.57667e-06	-2.02364	-1.08766	6.26297e-08	-2.17136	-1.17397
118120319	chr11:118120319:G:A	1.55779e-15	-2.00765	-1.36293	1.27383e-06	-2.09578	-1.22881	6.36223e-08	-1.94775	-1.38185
118120401	chr11:118120401:A:G	8.18926e-15	-1.71102	-4.88941e-10	4.47242e-06	-2.06868	-4.88941e-10	2.44509e-07	-1.98332	-4.88941e-10
118120461	chr11:118120461:A:T	1.55205e-15	-2.21179	-1.16249	1.52518e-06	-2.04149	-1.10301	6.10832e-08	-2.18274	-1.1876
118120565	chr11:118120565:A:T	1.13938e-14	-4.79564e-10	-1.38078	9.27e-06	-4.79564e-10	-1.33983	4.45327e-07	-4.79564e-10	-1.38376
118120585	chr11:118120585:TA:T	3.11543e-15	-1.66671	-1.01078	2.5871e-06	-1.5631	-1.05298	1.18418e-07	-1.70669	-1.00166
118120618	chr11:118120618:A:G	1.57209e-15	-1.85947	-1.50197	1.30008e-06	-1.83933	-1.46486	6.86444e-08	-1.74914	-1.50449
118120666	chr11:118120666:A:G	1.60961e-15	-2.20467	-1.13319	1.59625e-06	-2.02826	-1.0707	6.3467e-08	-2.17444	-1.15761
118121090	chr11:118121090:A:G	1.4261e-15	-2.02165	-1.43726	1.12842e-06	-2.1064	-1.33939	5.84909e-08	-1.96469	-1.44901
118121102	chr11:118121102:T:G	1.38066e-15	-2.02881	-1.46248	1.07762e-06	-2.11233	-1.37952	5.66828e-08	-1.97288	-1.47223
118121172	chr11:118121172:C:G	1.73447e-14	-4.79564e-10	-0.960561	1.53548e-05	-4.79564e-10	-0.835185	6.38069e-07	-4.79564e-10	-1.02413
118121254	chr11:118121254:T:C	1.07417e-14	-4.79564e-10	-1.43971	8.16402e-06	-4.79564e-10	-1.46688	4.25598e-07	-4.79564e-10	-1.42908
118121266	chr11:118121266:G:A	1.10551e-14	-4.79564e-10	-1.41096	9.35041e-06	-4.79564e-10	-1.33119	4.3533e-07	-4.79564e-10	-1.40647
118121440	chr11:118121440:T:C	2.99194e-14	-0.41534	-4.88941e-10	1.97247e-05	-0.584743	-4.88941e-10	1.15728e-06	-0.428746	-4.88941e-10
118121468	chr11:118121468:T:A	1.70302e-15	-2.18764	-1.0938	1.7149e-06	-1.99887	-1.02838	6.72948e-08	-2.15367	-1.11982
118121733	chr11:118121733:A:C	1.15475e-14	-4.79564e-10	-1.36738	8.97135e-06	-4.79564e-10	-1.37258	4.52643e-07	-4.79564e-10	-1.36747
118121850	chr11:118121850:T:C	2.96192e-15	-1.34576	-1.38225	2.35109e-06	-1.37793	-1.33381	7.78227e-08	-1.71902	-1.40912
118121905	chr11:118121905:G:A	3.01737e-15	-1.21141	-1.49806	2.38895e-06	-1.19002	-1.50574	1.1737e-07	-1.21394	-1.5033
118121930	chr11:118121930:G:A	2.18076e-15	-1.55666	-1.47752	1.49498e-06	-1.71419	-1.45031	8.24379e-08	-1.59915	-1.47138
118122003	chr11:118122003:C:G	1.64033e-15	-1.99846	-1.32049	1.35874e-06	-2.08813	-1.17193	6.6983e-08	-1.93662	-1.34151
118122048	chr11:118122048:A:G	4.76267e-15	-2.25304	-4.88941e-10	4.20325e-06	-2.13076	-4.88941e-10	1.91671e-07	-2.22679	-4.88941e-10
118122680	chr11:118122680:G:A	1.36213e-15	-2.26787	-1.23693	1.24433e-06	-2.16818	-1.17983	5.4246e-08	-2.24805	-1.24099
118122707	chr11:118122707:C:T	2.97615e-15	-1.22954	-1.49368	2.35119e-06	-1.20869	-1.503	1.15604e-07	-1.2323	-1.5001
118123164	chr11:118123164:A:G	1.01965e-14	-4.79564e-10	-1.4918	7.84478e-06	-4.79564e-10	-1.50677	4.01657e-07	-4.79564e-10	-1.48697
118123169	chr11:118123169:C:G	1.66991e-14	-4.79564e-10	-0.998491	1.47431e-05	-4.79564e-10	-0.875841	6.16797e-07	-4.79564e-10	-1.05803
118123346	chr11:118123346:T:C	2.70397e-14	-4.79564e-10	-0.516542	2.47606e-05	-4.79564e-10	-0.357361	1.02829e-06	-4.79564e-10	-0.546924
118123696	chr11:118123696:G:T	1.23853e-14	-4.79564e-10	-1.29734	1.03621e-05	-4.79564e-10	-1.22846	4.70926e-07	-4.79564e-10	-1.32787
118123711	chr11:118123711:A:C	1.29592e-14	-4.79564e-10	-1.25204	1.09332e-05	-4.79564e-10	-1.17481	4.91522e-07	-4.79564e-10	-1.28507
118123715	chr11:118123715:G:A	5.82991e-15	-1.60928	-0.44157	5.0938e-06	-1.49966	-0.438931	2.26861e-07	-1.64604	-0.412196
118123741	chr11:118123741:G:A	6.1535e-15	-1.99683	-4.88941e-10	4.2192e-06	-2.12697	-4.88941e-10	2.31264e-07	-2.03901	-4.88941e-10
118123770	chr11:118123770:C:T	1.28134e-14	-4.79564e-10	-1.26335	1.07901e-05	-4.79564e-10	-1.18799	4.86316e-07	-4.79564e-10	-1.29571
118123899	chr11:118123899:G:A	1.09585e-13	-2.03978	2.92264	5.47428e-05	-2.13861	2.57465	3.9276e-06	-1.98943	2.78264
118124279	chr11:118124279:G:A	1.85355e-14	-4.79564e-10	-0.89416	1.62838e-05	-4.79564e-10	-0.776443	7.45029e-07	-4.79564e-10	-0.86915
118124316	chr11:118124316:C:T	1.6668e-14	-4.79564e-10	-1.00036	1.49766e-05	-4.79564e-10	-0.860125	6.20358e-07	-4.79564e-10	-1.05228
118124787	chr11:118124787:T:G	1.38998e-14	-4.79564e-10	-1.18197	1.14957e-05	-4.79564e-10	-1.12464	5.40845e-07	-4.79564e-10	-1.18944
118124982	chr11:118124982:A:G	5.80555e-15	-2.05503	-4.88941e-10	4.22736e-06	-2.12504	-4.88941e-10	2.33697e-07	-2.02855	-4.88941e-10
118125280	chr11:118125280:C:A	1.01887e-14	-4.79564e-10	-1.49257	7.84492e-06	-4.79564e-10	-1.50675	4.01595e-07	-4.79564e-10	-1.48713
118125404	chr11:118125404:C:T	2.53526e-15	-1.38535	-1.4982	2.04507e-06	-1.36531	-1.48587	9.97742e-08	-1.38752	-1.49215
118125485	chr11:118125485:A:G	1.41837e-15	-2.1943	-1.27004	1.40099e-06	-2.01125	-1.21818	5.6266e-08	-2.16271	-1.28977
118125645	chr11:118125645:T:G	5.05984e-15	-2.19251	-4.88941e-10	4.76239e-06	-2.00586	-4.88941e-10	2.04674e-07	-2.16116	-4.88941e-10
118125687	chr11:118125687:C:A	1.41281e-15	-2.26257	-1.2057	1.30695e-06	-2.15321	-1.14571	5.6394e-08	-2.24024	-1.20997
118125698	chr11:118125698:C:T	1.12356e-14	-4.79564e-10	-1.39476	9.39174e-06	-4.79564e-10	-1.32678	4.27889e-07	-4.79564e-10	-1.42371
118125721	chr11:118125721:A:G	1.29943e-14	-4.79564e-10	-1.24934	1.1057e-05	-4.79564e-10	-1.16355	4.90426e-07	-4.79564e-10	-1.2873
118125892	chr11:118125892:G:A	1.51486e-14	-4.79564e-10	-1.09594	1.28039e-05	-4.79564e-10	-1.01686	5.93888e-07	-4.79564e-10	-1.09588
118126170	chr11:118126170:C:G	3.75583e-15	-1.45619	-1.03435	5.61101e-06	-0.954078	-0.887806	1.41334e-07	-1.44386	-1.08759
118126436	chr11:118126436:T:C	1.06149e-14	-4.79564e-10	-1.45159	8.19331e-06	-4.79564e-10	-1.4633	4.27198e-07	-4.79564e-10	-1.42533
118126645	chr11:118126645:T:C	1.29804e-15	-2.26626	-1.28674	1.17029e-06	-2.16261	-1.24676	5.15874e-08	-2.24546	-1.29384
118126712	chr11:118126712:G:A	1.10624e-15	-2.27549	-1.4374	9.54617e-07	-2.19376	-1.4193	4.36613e-08	-2.26134	-1.44478
118126718	chr11:118126718:G:A	1.06038e-14	-4.79564e-10	-1.45264	8.18304e-06	-4.79564e-10	-1.46455	4.26624e-07	-4.79564e-10	-1.42667
118126758	chr11:118126758:A:G	1.32775e-15	-2.27307	-1.25729	1.19747e-06	-2.18337	-1.20303	5.27109e-08	-2.25659	-1.26116
118126855	chr11:118126855:A:T	4.93829e-15	-2.21683	-4.88941e-10	3.70071e-06	-2.25809	-4.88941e-10	1.98472e-07	-2.19192	-4.88941e-10
118127007	chr11:118127007:T:G	2.16017e-15	-1.83521	-1.20844	1.31875e-06	-2.09082	-1.19911	7.21675e-08	-2.00936	-1.19423
118127082	chr11:118127082:C:T	7.16548e-15	-1.84457	-4.88941e-10	5.37241e-06	-1.88534	-4.88941e-10	2.97061e-07	-1.78864	-4.88941e-10
118127247	chr11:118127247:A:G	1.0735e-14	-4.79564e-10	-1.44033	8.94322e-06	-4.79564e-10	-1.37572	4.19294e-07	-4.79564e-10	-1.444
118127318	chr11:118127318:T:C	1.52113e-14	-4.79564e-10	-1.09181	1.32609e-05	-4.79564e-10	-0.981794	6.27423e-07	-4.79564e-10	-1.04095
118127521	chr11:118127521:G:A	1.27353e-15	-2.26964	-1.30242	1.12781e-06	-2.1746	-1.27173	5.03117e-08	-2.25088	-1.31346
118127528	chr11:118127528:C:T	7.38237e-15	-1.81475	-4.88941e-10	7.65851e-06	-1.5308	-4.88941e-10	2.65176e-07	-1.90218	-4.88941e-10
118127962	chr11:118127962:G:A	1.11864e-14	-4.79564e-10	-1.39915	8.72047e-06	-4.79564e-10	-1.40094	4.35448e-07	-4.79564e-10	-1.4062
118128037	chr11:118128037:T:C	1.53922e-14	-0.167614	-0.912372	1.74697e-05	0.0628358	-0.76898	3.97927e-07	-0.557298	-0.939007
118128119	chr11:118128119:A:C	2.46645e-15	-1.80939	-1.10168	3.1168e-06	-1.43197	-0.997836	9.57802e-08	-1.80117	-1.11935
118128509	chr11:118128509:G:C	2.65205e-15	-1.76949	-1.06902	3.41123e-06	-1.37766	-0.961879	1.03017e-07	-1.76033	-1.08734
118128808	chr11:118128808:A:G	1.07442e-14	-4.79564e-10	-1.43949	8.51531e-06	-4.79564e-10	-1.42475	4.11963e-07	-4.79564e-10	-1.46164
118129112	chr11:118129112:G:T	1.83659e-14	-4.79564e-10	-0.903354	1.63936e-05	-4.79564e-10	-0.769721	6.93145e-07	-4.79564e-10	-0.941333
118129574	chr11:118129574:C:T	6.99311e-14	0.433663	-4.88941e-10	8.57898e-05	0.885286	-4.88941e-10	2.6188e-06	0.387898	-4.88941e-10
118130081	chr11:118130081:C:T	1.06953e-15	-2.25999	-1.48664	8.31683e-07	-2.27862	-1.47229	4.12098e-08	-2.27633	-1.48757
118130267	chr11:118130267:T:TC	2.43688e-15	-1.88423	-1.0389	3.02995e-06	-1.52991	-0.928155	9.43517e-08	-1.87829	-1.05725
118130730	chr11:118130730:C:T	1.36125e-15	-2.0194	-1.48604	8.7557e-07	-2.20179	-1.4977	4.75821e-08	-2.14041	-1.47971
118130747	chr11:118130747:T:C	1.02215e-14	-4.79564e-10	-1.48936	7.93453e-06	-4.79564e-10	-1.49539	4.07794e-07	-4.79564e-10	-1.47181
118130892	chr11:118130892:C:G	1.16424e-14	-4.79564e-10	-1.35919	9.82048e-06	-4.79564e-10	-1.28214	4.56981e-07	-4.79564e-10	-1.35793
118131194	chr11:118131194:T:C	1.02741e-14	-4.79564e-10	-1.48422	7.96992e-06	-4.79564e-10	-1.49094	4.10601e-07	-4.79564e-10	-1.46495
118131657	chr11:118131657:C:T	1.56168e-15	-2.01361	-1.35447	1.72228e-06	-1.71925	-1.30371	6.08652e-08	-2.00506	-1.36885
118131973	chr11:118131973:G:A	2.12245e-14	-4.79564e-10	-0.758693	1.9271e-05	-4.79564e-10	-0.608012	7.98453e-07	-4.79564e-10	-0.799896
118132172	chr11:118132172:C:A	1.1956e-14	-4.79564e-10	-1.33262	9.71229e-06	-4.79564e-10	-1.29322	4.69124e-07	-4.79564e-10	-1.33171
118132979	chr11:118132979:G:A	9.92717e-15	-1.51857	-4.88941e-10	5.01263e-06	-1.95465	-4.88941e-10	2.83192e-07	-1.83645	-4.88941e-10
118133032	chr11:118133032:G:C	1.42701e-14	-4.79564e-10	-1.15568	1.12994e-05	-4.79564e-10	-1.14186	5.45305e-07	-4.79564e-10	-1.18123
118133197	chr11:118133197:ATG:A	4.68523e-15	-2.26943	-4.88941e-10	3.61788e-06	-2.28073	-4.88941e-10	1.82988e-07	-2.27315	-4.88941e-10
118134075	chr11:118134075:C:T	3.70444e-14	-4.79564e-10	-0.201731	3.45532e-05	-4.79564e-10	-0.0241146	1.40207e-06	-4.79564e-10	-0.236868
118134148	chr11:118134148:A:G	1.88924e-15	-1.67364	-1.50404	1.14156e-06	-2.04865	-1.38557	6.64414e-08	-1.77613	-1.51012
118134242	chr11:118134242:G:A	2.27484e-14	-4.79564e-10	-0.689355	1.90327e-05	-4.79564e-10	-0.620454	8.72055e-07	-4.79564e-10	-0.711721
118134531	chr11:118134531:G:A	2.91911e-14	-4.79564e-10	-0.439983	2.69468e-05	-4.79564e-10	-0.27275	1.14869e-06	-4.79564e-10	-0.436194
118135065	chr11:118135065:G:A	1.35093e-14	-4.79564e-10	-1.21047	1.15153e-05	-4.79564e-10	-1.12293	5.09524e-07	-4.79564e-10	-1.2491
118135693	chr11:118135693:C:T	1.38051e-15	-2.07766	-1.41373	9.75628e-07	-2.14335	-1.44794	5.44076e-08	-2.04914	-1.43693
118135863	chr11:118135863:C:T	3.75662e-13	-4.79564e-10	2.11484	0.000298251	-4.79564e-10	2.13132	1.10021e-05	-4.79564e-10	1.82327
118135956	chr11:118135956:A:G	4.69946e-15	-2.2664	-4.88941e-10	3.62128e-06	-2.27978	-4.88941e-10	1.8255e-07	-2.27555	-4.88941e-10
118136138	chr11:118136138:C:T	6.63509e-15	-1.92148	-4.88941e-10	5.1924e-06	-1.91942	-4.88941e-10	2.52857e-07	-1.94975	-4.88941e-10
118136242	chr11:118136242:C:T	1.44188e-15	-2.10009	-1.34781	1.15169e-06	-2.07644	-1.34895	5.97896e-08	-2.04559	-1.34615
118136502	chr11:118136502:G:GA	4.66918e-15	-2.27287	-4.88941e-10	3.61756e-06	-2.28081	-4.88941e-10	1.83545e-07	-2.27011	-4.88941e-10
118138076	chr11:118138076:C:CCAACTTCAG	1.41219e-14	-4.79564e-10	-1.16612	1.18714e-05	-4.79564e-10	-1.09248	5.58378e-07	-4.79564e-10	-1.15754
118138491	chr11:118138491:T:C	2.41824e-14	-4.79564e-10	-0.628225	2.30414e-05	-4.79564e-10	-0.429322	1.05723e-06	-4.79564e-10	-0.519169
118138616	chr11:118138616:AG:CG	1.20625e-14	-4.79564e-10	-1.32375	9.45872e-06	-4.79564e-10	-1.31968	4.84846e-07	-4.79564e-10	-1.29874
118138670	chr11:118138670:A:G	1.28799e-15	-2.27559	-1.28518	1.15277e-06	-2.19123	-1.23322	5.11266e-08	-2.2618	-1.28647
118138959	chr11:118138959:T:C	1.17115e-15	-2.14928	-1.50658	9.51806e-07	-2.10909	-1.50692	4.3273e-08	-2.20715	-1.50789
118139064	chr11:118139064:G:A	1.00893e-14	-4.79564e-10	-1.50237	7.88296e-06	-4.79564e-10	-1.50191	3.95554e-07	-4.79564e-10	-1.50229
118139117	chr11:118139117:C:T	4.63667e-15	-2.27985	-4.88941e-10	3.67186e-06	-2.26591	-4.88941e-10	1.91027e-07	-2.23016	-4.88941e-10
118139842	chr11:118139842:C:A	1.17093e-14	-4.79564e-10	-1.35346	9.86066e-06	-4.79564e-10	-1.27806	4.78423e-07	-4.79564e-10	-1.31208
118139907	chr11:118139907:TC:T	9.68924e-15	-1.54283	-4.88941e-10	7.78517e-06	-1.51439	-4.88941e-10	3.90175e-07	-1.51598	-4.88941e-10
118140175	chr11:118140175:G:C	4.03628e-15	-2.06357	-0.354951	3.16967e-06	-2.04925	-0.363735	1.54539e-07	-2.05948	-0.382651
118141061	chr11:118141061:G:A	3.32606e-15	-1.10594	-1.50612	1.6591e-06	-1.56326	-1.49708	1.08062e-07	-1.28972	-1.51014
118141090	chr11:118141090:C:T	1.03014e-14	-1.61785	0.136286	8.60956e-06	-1.61084	0.1971	3.78081e-07	-1.658	0.110535
118141145	chr11:118141145:G:A	2.39639e-15	-1.78432	-1.15556	1.45717e-06	-2.01849	-1.17163	7.32185e-08	-2.00674	-1.18239
118141436	chr11:118141436:C:T	1.75015e-14	-4.79564e-10	-0.951562	1.32115e-05	-4.79564e-10	-0.985524	6.98358e-07	-4.79564e-10	-0.933841
118141437	chr11:118141437:C:T	1.73826e-14	-4.79564e-10	-0.958377	1.31251e-05	-4.79564e-10	-0.992089	6.93589e-07	-4.79564e-10	-0.940694
118141449	chr11:118141449:G:A	1.02702e-14	-1.60534	0.120734	8.48893e-06	-1.59758	0.169727	3.7505e-07	-1.64274	0.0872265
118141463	chr11:118141463:C:T	1.70072e-14	-4.79564e-10	-0.980212	1.30749e-05	-4.79564e-10	-0.995921	6.17453e-07	-4.79564e-10	-1.05697
118141467	chr11:118141467:AC:A	1.04612e-14	-4.79564e-10	-1.46618	8.36278e-06	-4.79564e-10	-1.44282	4.12066e-07	-4.79564e-10	-1.46139
118141579	chr11:118141579:A:G	1.26559e-14	-4.79564e-10	-1.27573	9.34466e-06	-4.79564e-10	-1.33181	5.03895e-07	-4.79564e-10	-1.2602
118141595	chr11:118141595:G:A	4.45717e-15	-2.25747	-0.0618648	2.68036e-06	-2.2643	-0.316364	1.81857e-07	-2.2654	-0.0139552
118141730	chr11:118141730:C:T	1.35532e-14	-4.79564e-10	-1.20723	1.13461e-05	-4.79564e-10	-1.13774	5.25352e-07	-4.79564e-10	-1.21851
118141908	chr11:118141908:C:T	2.22331e-15	-1.77656	-1.23829	1.87766e-06	-1.71647	-1.22011	8.17946e-08	-1.85095	-1.22741
118142079	chr11:118142079:G:C	1.38886e-14	-4.79564e-10	-1.18278	1.18826e-05	-4.79564e-10	-1.09154	5.56256e-07	-4.79564e-10	-1.16134
118142319	chr11:118142319:G:A	3.18257e-15	-1.51609	-1.14007	1.73481e-06	-1.82263	-1.19308	9.60196e-08	-1.78777	-1.13025
118142548	chr11:118142548:G:GT	2.34446e-15	-1.58737	-1.37442	1.22715e-06	-1.92768	-1.43424	8.42314e-08	-1.71803	-1.33097
118142784	chr11:118142784:C:G	1.03768e-14	-4.79564e-10	-1.47428	8.28065e-06	-4.79564e-10	-1.45269	4.0871e-07	-4.79564e-10	-1.46957
118142872	chr11:118142872:AG:A	2.41619e-15	-1.42251	-1.50915	2.04068e-06	-1.35623	-1.4971	8.64963e-08	-1.51248	-1.50999
118143217	chr11:118143217:C:T	1.22934e-14	-4.79564e-10	-1.30478	1.02127e-05	-4.79564e-10	-1.24299	5.06398e-07	-4.79564e-10	-1.25525
118143563	chr11:118143563:C:G	1.868e-14	-4.79564e-10	-0.886394	1.40873e-05	-4.79564e-10	-0.921342	7.46307e-07	-4.79564e-10	-0.867436
118144158	chr11:118144158:C:T	1.06853e-15	-2.27218	-1.47539	8.02912e-07	-2.28038	-1.50574	4.63823e-08	-2.1921	-1.45355
118144176	chr11:118144176:A:T	1.10949e-14	-4.79564e-10	-1.40736	8.18871e-06	-4.79564e-10	-1.46386	4.37841e-07	-4.79564e-10	-1.40072
118144618	chr11:118144618:G:A	6.11438e-14	-4.79564e-10	0.29938	4.74622e-05	-4.79564e-10	0.293319	2.40874e-06	-4.79564e-10	0.304287
118144944	chr11:118144944:G:T	1.22633e-14	-4.79564e-10	-1.30723	9.1342e-06	-4.79564e-10	-1.35459	4.78273e-07	-4.79564e-10	-1.31239
118145117	chr11:118145117:G:A	1.53379e-15	-2.19439	-1.19172	1.31266e-06	-2.18678	-1.10778	5.95193e-08	-2.22625	-1.17003
118145353	chr11:118145353:C:T	1.42678e-15	-1.94946	-1.50897	9.17742e-07	-2.14846	-1.50399	5.06454e-08	-2.0477	-1.51003
118145558	chr11:118145558:G:T	3.73247e-15	-1.24522	-1.25155	2.29931e-06	-1.53374	-1.20026	1.14699e-07	-1.48868	-1.25158
118145907	chr11:118145907:C:G	3.57173e-15	-2.22722	-0.313581	2.84662e-06	-2.21328	-0.3072	1.32043e-07	-2.26874	-0.330706
118146157	chr11:118146157:C:T	1.01835e-14	-4.79564e-10	-1.49308	8.2319e-06	-4.79564e-10	-1.4586	3.97516e-07	-4.79564e-10	-1.49734
118146257	chr11:118146257:A:G	1.07919e-14	-4.79564e-10	-1.43506	8.70351e-06	-4.79564e-10	-1.40289	4.26372e-07	-4.79564e-10	-1.42726
118146266	chr11:118146266:T:A	3.26406e-15	-1.57695	-1.05392	2.06672e-06	-1.82875	-1.0119	1.03321e-07	-1.79162	-1.05312
118146287	chr11:118146287:C:A	1.00088e-14	-4.79564e-10	-1.51038	7.90931e-06	-4.79564e-10	-1.49857	3.92117e-07	-4.79564e-10	-1.51101
118146373	chr11:118146373:G:A	3.08604e-15	-1.63229	-1.05466	1.97998e-06	-1.87069	-1.01284	9.88095e-08	-1.83511	-1.05427
118146378	chr11:118146378:G:A	3.1217e-15	-1.63046	-1.04501	2.00049e-06	-1.86978	-1.00344	9.9811e-08	-1.83424	-1.04505
118146480	chr11:118146480:CT:C	1.86523e-14	-4.79564e-10	-0.887879	1.26634e-05	-4.79564e-10	-1.02789	7.10117e-07	-4.79564e-10	-0.917143
118146650	chr11:118146650:G:T	3.8184e-15	-1.49239	-0.981631	2.5538e-06	-1.77739	-0.851644	1.18404e-07	-1.70679	-1.00168
118146719	chr11:118146719:C:A	3.1108e-15	-1.75016	-0.928814	3.13999e-06	-1.99465	-0.427741	1.0024e-07	-1.86854	-1.00646
118146730	chr11:118146730:A:G	3.24548e-15	-1.30976	-1.32683	2.12131e-06	-1.6495	-1.16509	1.00973e-07	-1.52188	-1.34584
118146930	chr11:118146930:T:C	2.28207e-15	-1.57686	-1.41191	1.54807e-06	-1.83891	-1.29069	7.25115e-08	-1.77535	-1.42348
118147050	chr11:118147050:C:T	2.58926e-15	-2.2808	-0.581678	2.08978e-06	-2.27559	-0.553963	9.18019e-08	-2.2806	-0.682337
118147307	chr11:118147307:A:G	3.46874e-15	-2.18348	-0.38658	3.10074e-06	-2.17222	-0.262758	1.22669e-07	-2.24169	-0.431395
118147803	chr11:118147803:G:A	5.90375e-15	-2.03826	-4.88941e-10	4.46296e-06	-2.0708	-4.88941e-10	2.32811e-07	-2.03234	-4.88941e-10
118148010	chr11:118148010:G:A	2.66256e-15	-1.79277	-1.04179	2.24268e-06	-2.02234	-0.736599	8.81776e-08	-1.93082	-1.0724
118148017	chr11:118148017:T:C	1.2366e-14	-4.79564e-10	-1.2989	1.01866e-05	-4.79564e-10	-1.24554	4.88478e-07	-4.79564e-10	-1.29128
118148052	chr11:118148052:G:A	2.95999e-15	-1.74228	-0.986377	2.49993e-06	-1.98712	-0.663233	9.70798e-08	-1.89084	-1.0162
118148113	chr11:118148113:G:T	1.00036e-14	-4.79564e-10	-1.51091	7.87857e-06	-4.79564e-10	-1.50247	3.92411e-07	-4.79564e-10	-1.51026
118148411	chr11:118148411:C:T	1.08349e-14	-4.79564e-10	-1.43108	8.74054e-06	-4.79564e-10	-1.39864	4.44002e-07	-4.79564e-10	-1.38674
118149191	chr11:118149191:T:C	5.18937e-15	-2.27468	0.107448	5.10523e-06	-2.27548	0.33913	1.93828e-07	-2.28021	0.0646058
118149212	chr11:118149212:A:G	1.11778e-14	-4.79564e-10	-1.39991	9.1004e-06	-4.79564e-10	-1.35829	4.42936e-07	-4.79564e-10	-1.38915
118149415	chr11:118149415:T:C	5.117e-15	-2.18128	-4.88941e-10	3.66004e-06	-2.26914	-4.88941e-10	1.82962e-07	-2.2733	-4.88941e-10
118149853	chr11:118149853:A:G	5.92448e-15	-2.06169	0.0269373	8.31564e-06	-2.20759	0.759111	1.97248e-07	-2.18321	-0.0149031
118151234	chr11:118151234:C:T	1.20135e-14	-4.79564e-10	-1.32782	9.82492e-06	-4.79564e-10	-1.28169	4.82584e-07	-4.79564e-10	-1.30342
118151392	chr11:118151392:C:T	1.98036e-15	-1.62773	-1.50283	1.07744e-06	-1.98851	-1.50351	6.72538e-08	-1.77611	-1.49799
118151893	chr11:118151893:G:A	4.27854e-15	-2.24914	-0.111099	3.93964e-06	-2.24445	0.0489253	1.59114e-07	-2.27558	-0.137369
118152998	chr11:118152998:G:C	7.33528e-14	-4.79564e-10	0.481432	7.23755e-05	-4.79564e-10	0.715255	2.96672e-06	-4.79564e-10	0.512638
118153514	chr11:118153514:T:C	2.08146e-14	-4.79564e-10	-0.778194	1.68169e-05	-4.79564e-10	-0.744231	8.03628e-07	-4.79564e-10	-0.793436
118153911	chr11:118153911:G:A	1.89217e-14	-4.79564e-10	-0.873541	1.28514e-05	-4.79564e-10	-1.01316	7.20334e-07	-4.79564e-10	-0.902857
118154838	chr11:118154838:T:A	1.00156e-14	-4.79564e-10	-1.5097	7.81417e-06	-4.79564e-10	-1.51068	3.9472e-07	-4.79564e-10	-1.5044
118155078	chr11:118155078:T:C	1.35352e-14	-4.79564e-10	-1.20855	1.05281e-05	-4.79564e-10	-1.21257	5.07447e-07	-4.79564e-10	-1.25318
118155202	chr11:118155202:G:A	2.29125e-14	0.634024	-1.31619	8.25987e-06	-0.0923001	-1.3629	5.09691e-07	0.07082	-1.31959
118155254	chr11:118155254:C:T	9.99379e-15	-1.60134	0.0894556	2.25059e-05	-0.843458	0.390621	2.81707e-07	-1.73034	-0.111365
118155834	chr11:118155834:G:A	3.07282e-14	0.646013	-1.03468	5.1019e-05	1.37197	-1.00638	1.01661e-06	0.528249	-1.0866
118155893	chr11:118155893:G:C	3.29413e-14	-4.79564e-10	-0.319122	2.47349e-05	-4.79564e-10	-0.358397	1.25424e-06	-4.79564e-10	-0.348291
118155960	chr11:118155960:T:C	2.39714e-15	-2.00071	-0.938861	1.63097e-06	-2.28081	-0.796627	8.45566e-08	-1.99321	-1.05194
118156687	chr11:118156687:C:T	1.00294e-14	-4.79564e-10	-1.50832	7.84454e-06	-4.79564e-10	-1.5068	3.93175e-07	-4.79564e-10	-1.50832
118156896	chr11:118156896:A:G	2.04213e-14	-4.79564e-10	-0.79727	1.53552e-05	-4.79564e-10	-0.835161	8.34256e-07	-4.79564e-10	-0.756033
118156977	chr11:118156977:A:G	1.0008e-14	-4.79564e-10	-1.51046	7.82076e-06	-4.79564e-10	-1.50983	3.92267e-07	-4.79564e-10	-1.51063
118157379	chr11:118157379:C:T	7.6573e-14	0.165706	0.358691	3.87225e-05	-0.476562	0.56637	2.33198e-06	-0.0478336	0.319735
118157452	chr11:118157452:A:C	4.84291e-15	-0.932092	-1.30424	1.67799e-06	-1.7121	-1.33691	1.85568e-07	-0.970226	-1.28893
118158327	chr11:118158327:C:T	1.01157e-14	-4.79564e-10	-1.49976	7.87274e-06	-4.79564e-10	-1.50321	3.96302e-07	-4.79564e-10	-1.5004
118158739	chr11:118158739:A:T	1.02448e-14	-4.79564e-10	-1.48708	7.9431e-06	-4.79564e-10	-1.49431	4.13429e-07	-4.79564e-10	-1.45809
118159061	chr11:118159061:A:G	1.00547e-14	-4.79564e-10	-1.50581	7.83438e-06	-4.79564e-10	-1.50809	3.93968e-07	-4.79564e-10	-1.5063
118159255	chr11:118159255:C:G	1.00387e-14	-4.79564e-10	-1.5074	7.82094e-06	-4.79564e-10	-1.50981	3.99441e-07	-4.79564e-10	-1.49251
118159337	chr11:118159337:T:A	2.13472e-15	-2.19758	-0.857938	2.3787e-06	-2.09315	-0.606911	7.48283e-08	-2.26828	-0.899096
118159371	chr11:118159371:G:C	9.95957e-15	-2.27595	0.760636	1.12331e-05	-1.81442	0.666672	3.83872e-07	-2.25148	0.719215
118159470	chr11:118159470:C:T	1.71844e-14	-2.13402	1.16417	9.77414e-06	-2.23585	0.948977	5.70729e-07	-2.20106	1.0654
118159691	chr11:118159691:G:A	1.24574e-14	-4.79564e-10	-1.29153	1.08385e-05	-4.79564e-10	-1.18351	4.86056e-07	-4.79564e-10	-1.29625
118159742	chr11:118159742:C:T	4.69221e-15	-2.26795	-4.88941e-10	3.66117e-06	-2.26883	-4.88941e-10	1.83086e-07	-2.27262	-4.88941e-10
118159773	chr11:118159773:T:C	2.16333e-15	-2.19133	-0.850866	2.41889e-06	-2.08395	-0.599355	7.55711e-08	-2.26583	-0.891667
118159918	chr11:118159918:G:A	3.84358e-15	-1.6602	-0.807242	1.92516e-06	-2.27913	-0.632478	1.41597e-07	-1.7034	-0.826193
118160491	chr11:118160491:G:T	1.23171e-15	-2.27396	-1.33148	1.50699e-06	-1.97033	-1.18617	4.69073e-08	-2.27826	-1.35614
118160496	chr11:118160496:G:A	1.87232e-14	-2.07581	1.19172	1.09195e-05	-2.26003	1.08396	6.36724e-07	-2.15787	1.13163
118160662	chr11:118160662:G:A	2.00716e-14	-4.79564e-10	-0.814542	1.66518e-05	-4.79564e-10	-0.754094	7.50718e-07	-4.79564e-10	-0.861542
118161271	chr11:118161271:G:A	1.47362e-14	-2.085	0.961458	7.96759e-06	-2.25781	0.766577	4.95384e-07	-2.16466	0.887423
118161513	chr11:118161513:T:C	2.14811e-15	-1.56226	-1.487	9.76e-07	-2.10111	-1.48979	8.32725e-08	-1.58611	-1.47434
118161527	chr11:118161527:C:A	2.6016e-15	-1.43925	-1.41847	1.09399e-06	-2.04969	-1.4271	1.02222e-07	-1.43222	-1.4232
118162186	chr11:118162186:C:T	1.02321e-14	-4.79564e-10	-1.48832	7.95585e-06	-4.79564e-10	-1.49271	4.00519e-07	-4.79564e-10	-1.48981
118162344	chr11:118162344:A:G	7.52944e-15	-0.658874	-1.13615	8.36501e-06	-0.267847	-1.17471	2.67646e-07	-0.780496	-1.11241
118162357	chr11:118162357:G:C	7.48581e-15	-0.660846	-1.13999	8.31679e-06	-0.269992	-1.17834	2.66096e-07	-0.782345	-1.11637
118162680	chr11:118162680:G:C	2.05027e-14	-4.79564e-10	-0.793294	1.70705e-05	-4.79564e-10	-0.72926	7.84525e-07	-4.79564e-10	-0.817495
118162803	chr11:118162803:G:A	1.00195e-14	-4.79564e-10	-1.50932	7.81338e-06	-4.79564e-10	-1.51078	3.9754e-07	-4.79564e-10	-1.49728
118162845	chr11:118162845:A:C	1.1375e-14	-4.79564e-10	-1.38243	8.59049e-06	-4.79564e-10	-1.41596	4.46028e-07	-4.79564e-10	-1.38219
118162903	chr11:118162903:C:A	1.851e-14	-4.79564e-10	-0.895536	1.37239e-05	-4.79564e-10	-0.947476	7.56049e-07	-4.79564e-10	-0.854467
118163097	chr11:118163097:A:C	1.41837e-14	-4.79564e-10	-1.16176	1.26171e-05	-4.79564e-10	-1.03156	5.51061e-07	-4.79564e-10	-1.17073
118163486	chr11:118163486:G:A	3.10161e-15	-1.37116	-1.31077	1.17427e-06	-2.26932	-1.13664	1.12689e-07	-1.39099	-1.36695
118163508	chr11:118163508:G:A	1.86588e-15	-1.81436	-1.37576	1.04484e-06	-2.27707	-1.24568	6.82648e-08	-1.84008	-1.41909
118163689	chr11:118163689:C:T	2.13229e-15	-2.21096	-0.845692	2.34535e-06	-2.11336	-0.600818	7.50754e-08	-2.27309	-0.890993
118163703	chr11:118163703:G:A	1.17099e-13	-4.79564e-10	0.94917	9.88356e-05	-4.79564e-10	1.02684	3.99232e-06	-4.79564e-10	0.809555
118163713	chr11:118163713:AAGTC:A	1.45211e-14	-2.06537	0.92713	7.65558e-06	-2.26299	0.731811	4.85613e-07	-2.14937	0.852209
118163804	chr11:118163804:G:C	1.41999e-14	-4.79564e-10	-1.16061	1.06691e-05	-4.79564e-10	-1.19926	5.64745e-07	-4.79564e-10	-1.1462
118164098	chr11:118164098:G:A	1.64624e-14	-4.79564e-10	-1.01277	1.2235e-05	-4.79564e-10	-1.06231	6.68137e-07	-4.79564e-10	-0.97808
118164155	chr11:118164155:G:A	2.89536e-15	-1.89406	-0.856682	1.86381e-06	-2.19413	-0.749859	1.05022e-07	-1.94653	-0.881875
118164342	chr11:118164342:C:T	2.21243e-15	-2.20537	-0.814387	2.45196e-06	-2.10514	-0.564591	7.75178e-08	-2.27116	-0.860906
118164371	chr11:118164371:C:T	4.58755e-15	-1.92464	-0.365863	3.06467e-06	-2.21485	-0.231819	1.59035e-07	-2.00076	-0.412694
118164372	chr11:118164372:A:G	3.76642e-14	-1.78139	1.59625	3.97008e-05	-2.17037	2.28513	1.16359e-06	-1.70849	1.28519
118164421	chr11:118164421:C:T	4.66788e-15	-2.27314	-4.88941e-10	3.80545e-06	-2.23018	-4.88941e-10	1.81753e-07	-2.27993	-4.88941e-10
118164663	chr11:118164663:T:G	1.01972e-14	-4.79564e-10	-1.49174	7.93496e-06	-4.79564e-10	-1.49534	3.99321e-07	-4.79564e-10	-1.49281
118165062	chr11:118165062:T:C	4.2111e-15	-1.84148	-0.534648	3.54851e-06	-2.02821	-0.271875	1.90366e-07	-1.5558	-0.677828
118165113	chr11:118165113:GC:G	1.06803e-14	-4.79564e-10	-1.44545	8.28027e-06	-4.79564e-10	-1.45274	4.1907e-07	-4.79564e-10	-1.44453
118165172	chr11:118165172:G:A	8.26177e-14	-4.79564e-10	0.600376	6.67507e-05	-4.79564e-10	0.634352	3.17392e-06	-4.79564e-10	0.58015
118165288	chr11:118165288:T:C	3.92102e-15	-1.82729	-0.620205	3.26058e-06	-2.01734	-0.36737	1.7929e-07	-1.5376	-0.755966
118165817	chr11:118165817:T:C	1.57267e-15	-1.85448	-1.50659	8.4171e-07	-2.23393	-1.505	6.1508e-08	-1.85523	-1.50818
118165879	chr11:118165879:C:T	2.9735e-15	-1.78572	-0.93839	1.838e-06	-2.11293	-0.845004	1.05965e-07	-1.85508	-0.964385
118165899	chr11:118165899:C:A	2.3597e-14	-4.79564e-10	-0.652728	2.15181e-05	-4.79564e-10	-0.497721	8.74666e-07	-4.79564e-10	-0.70873
118165987	chr11:118165987:TG:T	1.05752e-14	-4.79564e-10	-1.45533	8.21073e-06	-4.79564e-10	-1.46117	4.1528e-07	-4.79564e-10	-1.45362
118165996	chr11:118165996:C:T	2.25148e-14	-4.79564e-10	-0.699673	2.07679e-05	-4.79564e-10	-0.533206	8.39099e-07	-4.79564e-10	-0.750245
118166227	chr11:118166227:G:A	1.88446e-15	-1.67439	-1.50581	8.97106e-07	-2.17087	-1.50433	7.56062e-08	-1.65465	-1.50239
118166442	chr11:118166442:G:A	1.00549e-14	-4.79564e-10	-1.50579	8.00601e-06	-4.79564e-10	-1.48642	3.93363e-07	-4.79564e-10	-1.50784
118166849	chr11:118166849:G:A	2.90326e-15	-2.0558	-0.692214	1.5531e-06	-2.26476	-0.861607	1.06412e-07	-2.12696	-0.688292
118167098	chr11:118167098:G:T	1.53424e-14	-1.88806	0.804832	8.95101e-06	-2.23132	0.856469	5.67536e-07	-1.82435	0.683086
118167164	chr11:118167164:G:A	1.75672e-14	-4.79564e-10	-0.947813	1.53949e-05	-4.79564e-10	-0.832576	6.7973e-07	-4.79564e-10	-0.960878
118167216	chr11:118167216:G:A	2.60491e-15	-1.97761	-0.878842	2.05731e-06	-2.14009	-0.705128	1.09007e-07	-1.79825	-0.992914
118167763	chr11:118167763:C:T	1.15573e-14	-4.79564e-10	-1.36653	8.93199e-06	-4.79564e-10	-1.37697	4.58128e-07	-4.79564e-10	-1.35542
118167937	chr11:118167937:G:A	3.53195e-15	-2.09398	-0.458013	4.39485e-06	-1.86622	-0.219958	1.11083e-07	-2.19723	-0.575064
118167982	chr11:118167982:T:C	5.15522e-15	-1.59729	-0.576547	7.45741e-06	-1.2022	-0.35521	1.42575e-07	-1.83033	-0.69238
118168026	chr11:118168026:C:T	3.51663e-14	-1.11436	0.8606	7.76272e-05	-0.469302	1.25461	7.42237e-07	-1.42257	0.549668
118168447	chr11:118168447:A:G	1.63048e-14	-4.79564e-10	-1.02239	1.27097e-05	-4.79564e-10	-1.02425	6.754e-07	-4.79564e-10	-0.967268
118168558	chr11:118168558:T:C	1.84037e-13	-4.79564e-10	1.40129	0.000293581	-4.79564e-10	2.11554	5.42531e-06	-4.79564e-10	1.11626
118169061	chr11:118169061:C:T	1.76536e-14	-4.79564e-10	-0.942911	1.29303e-05	-4.79564e-10	-1.00704	7.16496e-07	-4.79564e-10	-0.9082
118169228	chr11:118169228:G:A	2.82401e-14	-4.79564e-10	-0.473105	2.82071e-05	-4.79564e-10	-0.22704	1.0002e-06	-4.79564e-10	-0.574616
118169639	chr11:118169639:A:G	1.77857e-14	-4.79564e-10	-0.935456	1.302e-05	-4.79564e-10	-1.00013	7.21975e-07	-4.79564e-10	-0.900583
118169895	chr11:118169895:C:T	1.80457e-14	-2.11593	1.19499	5.52343e-05	-1.57323	2.0182	5.10886e-07	-2.18697	0.940543
118170387	chr11:118170387:G:A	1.53617e-15	-2.22735	-1.1572	1.53262e-06	-1.90906	-1.23057	5.98447e-08	-2.2304	-1.16042
118170418	chr11:118170418:T:C	1.45205e-14	-2.06846	0.930172	4.52521e-05	-1.48163	1.72726	4.1406e-07	-2.15232	0.695753
118171005	chr11:118171005:A:G	6.43455e-14	-4.79564e-10	0.350419	7.87705e-05	-4.79564e-10	0.799925	2.20467e-06	-4.79564e-10	0.215759
118171010	chr11:118171010:G:A	1.26556e-14	-4.79564e-10	-1.27575	9.27274e-06	-4.79564e-10	-1.33953	4.88844e-07	-4.79564e-10	-1.29053
118171015	chr11:118171015:G:A	1.57632e-14	-4.79564e-10	-1.05617	1.24355e-05	-4.79564e-10	-1.04606	6.29335e-07	-4.79564e-10	-1.03791
118171025	chr11:118171025:T:C	8.24753e-15	-1.70393	-4.88941e-10	5.37161e-06	-1.88549	-4.88941e-10	2.92686e-07	-1.80347	-4.88941e-10
118171891	chr11:118171891:G:A	3.27571e-15	-2.02111	-0.606208	4.57745e-06	-1.64673	-0.398738	1.27255e-07	-2.06368	-0.572694
118171892	chr11:118171892:T:C	1.35105e-14	-4.79564e-10	-1.21038	1.08291e-05	-4.79564e-10	-1.18437	5.66693e-07	-4.79564e-10	-1.14275
118172009	chr11:118172009:A:G	1.241e-14	-4.79564e-10	-1.29534	1.0892e-05	-4.79564e-10	-1.17858	4.93723e-07	-4.79564e-10	-1.2806
118172339	chr11:118172339:AAAG:A	3.26404e-14	-4.79564e-10	-0.328298	2.98978e-05	-4.79564e-10	-0.168829	1.25835e-06	-4.79564e-10	-0.345013
118172518	chr11:118172518:G:A	6.08587e-15	-2.00788	-4.88941e-10	5.08216e-06	-1.94088	-4.88941e-10	3.14952e-07	-1.73015	-4.88941e-10
118172585	chr11:118172585:C:T	6.92278e-14	-4.79564e-10	0.423554	0.000122238	-4.79564e-10	1.23935	2.44482e-06	-4.79564e-10	0.319154
118172720	chr11:118172720:C:T	1.44903e-14	-4.79564e-10	-1.14037	1.32397e-05	-4.79564e-10	-0.983391	5.84336e-07	-4.79564e-10	-1.1121
118172960	chr11:118172960:T:C	1.35766e-14	-4.79564e-10	-1.2055	1.01876e-05	-4.79564e-10	-1.24544	5.45904e-07	-4.79564e-10	-1.18013
118173189	chr11:118173189:C:A	1.04546e-15	-2.27466	-1.49473	1.00897e-06	-2.05656	-1.50112	4.05822e-08	-2.27895	-1.50029
118173224	chr11:118173224:C:A	4.30926e-15	-1.13596	-1.21712	2.52237e-06	-1.41202	-1.2294	2.24762e-07	-0.771093	-1.29644
118173323	chr11:118173323:AG:A	1.14969e-14	-0.293147	-1.07863	1.80224e-05	0.145426	-0.820423	1.83275e-07	-1.10162	-1.16997
118173372	chr11:118173372:T:C	1.08793e-14	-4.79564e-10	-1.42699	8.20395e-06	-4.79564e-10	-1.462	4.29762e-07	-4.79564e-10	-1.41934
118173505	chr11:118173505:C:A	1.01186e-14	-4.79564e-10	-1.49948	7.99133e-06	-4.79564e-10	-1.48826	3.92996e-07	-4.79564e-10	-1.50877
118173645	chr11:118173645:A:G	1.03085e-15	-2.28068	-1.50278	9.40874e-07	-2.11763	-1.50993	4.03261e-08	-2.27957	-1.506
118173735	chr11:118173735:G:T	1.04718e-15	-2.25672	-1.51103	1.08329e-06	-1.97676	-1.50985	4.06936e-08	-2.26631	-1.51019
118174025	chr11:118174025:T:A	9.52245e-15	-2.27476	0.71456	1.83731e-05	-2.00972	1.35399	2.92675e-07	-2.27761	0.474099
118174655	chr11:118174655:T:G	1.01608e-14	-4.79564e-10	-1.49531	7.83872e-06	-4.79564e-10	-1.50754	3.99302e-07	-4.79564e-10	-1.49285
118174674	chr11:118174674:A:G	2.00724e-14	-4.79564e-10	-0.814501	1.77776e-05	-4.79564e-10	-0.688674	8.01245e-07	-4.79564e-10	-0.796407
118174708	chr11:118174708:G:A	1.11859e-14	-2.2656	0.866403	2.26547e-05	-1.96321	1.51697	3.35335e-07	-2.28069	0.613251
118174719	chr11:118174719:C:T	1.00735e-14	-4.79564e-10	-1.50394	7.94492e-06	-4.79564e-10	-1.49408	3.9239e-07	-4.79564e-10	-1.51032
118174848	chr11:118174848:C:T	2.00922e-14	-4.79564e-10	-0.813514	1.77946e-05	-4.79564e-10	-0.687717	8.02017e-07	-4.79564e-10	-0.795443
118174912	chr11:118174912:C:T	2.0086e-14	-4.79564e-10	-0.813826	1.77904e-05	-4.79564e-10	-0.687957	8.01827e-07	-4.79564e-10	-0.79568
118174958	chr11:118174958:C:A	7.05113e-14	-4.79564e-10	0.441925	0.000125624	-4.79564e-10	1.26668	2.48699e-06	-4.79564e-10	0.336255
118175018	chr11:118175018:A:C	7.28785e-14	-4.79564e-10	0.474945	0.000131204	-4.79564e-10	1.31014	2.58718e-06	-4.79564e-10	0.375751
118175131	chr11:118175131:G:A	1.71748e-15	-2.1733	-1.09969	1.74416e-06	-1.89818	-1.11216	6.925e-08	-2.19847	-1.04638
118175161	chr11:118175161:C:T	1.61777e-14	-1.03022	-4.88941e-10	4.74848e-06	-2.00879	-4.88941e-10	4.76013e-07	-1.31713	-4.88941e-10
118175334	chr11:118175334:G:C	1.65366e-14	-4.79564e-10	-1.00827	1.22596e-05	-4.79564e-10	-1.0603	6.69306e-07	-4.79564e-10	-0.976332
118175855	chr11:118175855:G:A	3.98721e-15	-1.45327	-0.97749	1.06804e-05	-0.544683	-0.653524	1.68823e-07	-1.33093	-1.02279
118176350	chr11:118176350:T:TGA	1.57019e-14	-4.79564e-10	-1.06006	1.15047e-05	-4.79564e-10	-1.12386	6.30616e-07	-4.79564e-10	-1.03588
118176919	chr11:118176919:A:G	1.54218e-14	-4.79564e-10	-1.07807	1.13e-05	-4.79564e-10	-1.14181	6.18405e-07	-4.79564e-10	-1.05543
118176942	chr11:118176942:T:C	1.5489e-14	-4.79564e-10	-1.07372	1.13466e-05	-4.79564e-10	-1.13769	6.21187e-07	-4.79564e-10	-1.05094
118177796	chr11:118177796:T:C	1.69263e-14	-4.79564e-10	-0.984981	1.4882e-05	-4.79564e-10	-0.866458	6.77293e-07	-4.79564e-10	-0.964469
118177831	chr11:118177831:C:T	1.01785e-14	-4.79564e-10	-1.49357	8.02005e-06	-4.79564e-10	-1.48467	3.96429e-07	-4.79564e-10	-1.50008
118178121	chr11:118178121:T:C	1.40629e-15	-2.2084	-1.26449	1.6374e-06	-1.79739	-1.27611	4.98369e-08	-2.25579	-1.31803
118178367	chr11:118178367:G:A	5.5626e-14	-4.79564e-10	0.204802	9.83635e-05	-4.79564e-10	1.02206	1.96601e-06	-4.79564e-10	0.101189
118178459	chr11:118178459:T:A	1.04176e-14	-4.79564e-10	-1.47036	7.81137e-06	-4.79564e-10	-1.51103	4.04045e-07	-4.79564e-10	-1.48105
118178542	chr11:118178542:C:G	1.04791e-15	-2.26162	-1.50543	1.12271e-06	-1.94752	-1.50335	4.01055e-08	-2.2802	-1.51086
118178711	chr11:118178711:G:T	1.1191e-14	-4.79564e-10	-1.39874	8.04175e-06	-4.79564e-10	-1.48197	4.28657e-07	-4.79564e-10	-1.42192
118179044	chr11:118179044:T:C	1.08351e-15	-2.27962	-1.45403	1.07598e-06	-2.0495	-1.44388	4.17423e-08	-2.27433	-1.47673
118179298	chr11:118179298:C:T	1.05844e-14	-4.79564e-10	-1.45446	8.18827e-06	-4.79564e-10	-1.46391	4.17056e-07	-4.79564e-10	-1.44935
118179633	chr11:118179633:T:G	1.06151e-15	-2.25525	-1.4989	1.15775e-06	-1.92327	-1.49687	4.02441e-08	-2.27868	-1.50892
118179835	chr11:118179835:C:T	1.4585e-13	-4.79564e-10	1.16873	9.74639e-05	-4.79564e-10	1.01287	5.61026e-06	-4.79564e-10	1.14978
118179887	chr11:118179887:G:A	1.59793e-14	-4.79564e-10	-1.04256	1.16864e-05	-4.79564e-10	-1.10819	6.41282e-07	-4.79564e-10	-1.0191
118180064	chr11:118180064:A:G	1.45578e-15	-2.15677	-1.28154	1.89195e-06	-1.66901	-1.26	5.09383e-08	-2.22129	-1.33067
118180095	chr11:118180095:G:A	1.50218e-14	-4.79564e-10	-1.10435	1.20747e-05	-4.79564e-10	-1.0755	6.05048e-07	-4.79564e-10	-1.07727
118180140	chr11:118180140:C:T	6.96514e-15	-2.13994	0.267013	2.04718e-05	-1.5628	1.01523	1.93157e-07	-2.22883	0.00975769
118180243	chr11:118180243:G:A	1.22402e-15	-2.18287	-1.42884	1.49757e-06	-1.76255	-1.40022	4.60668e-08	-2.21252	-1.43996
118180572	chr11:118180572:C:A	1.33513e-14	-4.79564e-10	-1.22223	1.09473e-05	-4.79564e-10	-1.17352	5.18976e-07	-4.79564e-10	-1.23072
118180931	chr11:118180931:A:G	1.65895e-15	-2.13469	-1.17298	2.93662e-06	-1.6226	-0.866753	5.82689e-08	-2.2085	-1.209
118181142	chr11:118181142:T:C	1.1241e-15	-2.18986	-1.507	1.318e-06	-1.78083	-1.50967	4.28832e-08	-2.21489	-1.5092
118181796	chr11:118181796:A:G	1.85919e-14	-4.79564e-10	-0.891122	1.64712e-05	-4.79564e-10	-0.765003	7.43849e-07	-4.79564e-10	-0.870735
118182056	chr11:118182056:G:A	6.95743e-14	-4.79564e-10	0.428547	0.000121689	-4.79564e-10	1.23485	2.42714e-06	-4.79564e-10	0.311895
118182337	chr11:118182337:G:A	1.2187e-14	-4.79564e-10	-1.31348	8.43749e-06	-4.79564e-10	-1.43393	4.63912e-07	-4.79564e-10	-1.34288
118182615	chr11:118182615:C:T	1.65015e-14	-4.79564e-10	-1.0104	1.36067e-05	-4.79564e-10	-0.956052	6.70794e-07	-4.79564e-10	-0.97411
118183048	chr11:118183048:G:A	5.38272e-14	0.17193	-4.88941e-10	6.16706e-05	0.555194	-4.88941e-10	2.0207e-06	0.128624	-4.88941e-10
118183144	chr11:118183144:A:C	1.12213e-15	-2.18926	-1.50936	1.31741e-06	-1.78008	-1.51086	4.28397e-08	-2.21443	-1.51068
118183413	chr11:118183413:T:C	2.89921e-15	-2.15504	-0.594373	1.6429e-06	-2.18461	-0.885539	1.27502e-07	-2.1428	-0.491639
118183609	chr11:118183609:T:C	1.574e-15	-2.18034	-1.17988	1.20284e-06	-2.27855	-1.10338	6.40523e-08	-2.18839	-1.13448
118183630	chr11:118183630:G:A	1.17535e-15	-2.14818	-1.50409	1.44939e-06	-1.68756	-1.50792	4.45393e-08	-2.17891	-1.50729
118183716	chr11:118183716:C:T	3.25752e-15	-2.0919	-0.540979	1.619e-06	-2.22806	-0.856743	1.43659e-07	-2.07607	-0.439062
118184267	chr11:118184267:GGGAGGCTGTGA:G	3.39056e-15	-2.11273	-0.480123	1.72423e-06	-2.21581	-0.806024	1.49868e-07	-2.09848	-0.374336
118184502	chr11:118184502:T:C	5.32703e-15	-2.06808	-0.0729728	2.44689e-06	-2.23899	-0.43281	2.47183e-07	-2.04713	0.0746867
118184558	chr11:118184558:C:T	3.05457e-15	-2.13179	-0.565425	1.62612e-06	-2.20287	-0.877549	1.3413e-07	-2.11837	-0.465389
118184658	chr11:118184658:G:A	1.98798e-14	-4.79564e-10	-0.824145	1.33062e-05	-4.79564e-10	-0.978381	7.4793e-07	-4.79564e-10	-0.865263
118184758	chr11:118184758:G:T	1.10631e-14	-4.79564e-10	-1.41023	9.67265e-06	-4.79564e-10	-1.29731	4.16604e-07	-4.79564e-10	-1.45044
118185018	chr11:118185018:C:T	3.18966e-15	-2.12666	-0.52728	1.67364e-06	-2.20695	-0.844658	1.40713e-07	-2.11238	-0.423465
118185086	chr11:118185086:G:A	2.74506e-15	-1.91838	-0.885663	1.28965e-06	-2.27492	-1.03732	1.26514e-07	-1.88233	-0.759889
118185332	chr11:118185332:A:G	2.28394e-15	-1.96681	-1.02113	1.17149e-06	-2.26682	-1.14152	1.03977e-07	-1.9336	-0.904803
118185377	chr11:118185377:T:C	3.5057e-15	-2.09335	-0.466107	1.72302e-06	-2.2271	-0.795435	1.55162e-07	-2.07771	-0.360394
118185384	chr11:118185384:T:C	1.1169e-14	-4.79564e-10	-1.40071	9.02709e-06	-4.79564e-10	-1.36638	4.23132e-07	-4.79564e-10	-1.43489
118185787	chr11:118185787:T:C	1.05057e-14	-4.79564e-10	-1.46193	8.33899e-06	-4.79564e-10	-1.44567	4.1152e-07	-4.79564e-10	-1.46272
118186007	chr11:118186007:G:A	2.51837e-15	-1.96073	-0.929507	1.24918e-06	-2.26785	-1.07627	1.15349e-07	-1.92629	-0.808318
118186108	chr11:118186108:C:T	1.10733e-15	-2.24205	-1.46985	1.21354e-06	-1.91948	-1.45359	4.26734e-08	-2.2597	-1.4693
118186512	chr11:118186512:C:T	2.19299e-15	-1.95825	-1.07033	1.11501e-06	-2.26848	-1.18928	9.91197e-08	-1.92423	-0.962017
118186928	chr11:118186928:A:G	1.28319e-14	-4.79564e-10	-1.26191	1.04563e-05	-4.79564e-10	-1.21941	5.17398e-07	-4.79564e-10	-1.23376
118186977	chr11:118186977:T:C	1.32567e-14	-4.79564e-10	-1.22935	1.08143e-05	-4.79564e-10	-1.18574	5.34768e-07	-4.79564e-10	-1.20074
118187068	chr11:118187068:C:G	1.17754e-15	-2.24585	-1.40457	1.30697e-06	-1.92821	-1.37069	4.55751e-08	-2.26292	-1.40029
118187262	chr11:118187262:G:A	1.25564e-14	-4.79564e-10	-1.28362	8.80344e-06	-4.79564e-10	-1.39147	4.90985e-07	-4.79564e-10	-1.28616
118187286	chr11:118187286:G:A	1.31787e-14	-4.79564e-10	-1.23525	1.07585e-05	-4.79564e-10	-1.19092	5.31876e-07	-4.79564e-10	-1.20616
118187388	chr11:118187388:C:T	1.18688e-14	-4.79564e-10	-1.33994	9.40968e-06	-4.79564e-10	-1.32487	4.92471e-07	-4.79564e-10	-1.28314
118187441	chr11:118187441:A:G	1.74664e-15	-2.27477	-0.981379	1.39282e-06	-2.02277	-1.21252	7.48423e-08	-2.26682	-0.900374
118187458	chr11:118187458:G:A	6.19686e-15	-1.98981	-4.88941e-10	4.12269e-06	-2.15011	-4.88941e-10	2.53661e-07	-1.94657	-4.88941e-10
118187643	chr11:118187643:A:G	1.65166e-15	-2.21311	-1.09895	1.20328e-06	-2.16355	-1.21801	7.30123e-08	-2.18684	-1.00511
118187827	chr11:118187827:C:T	1.07819e-15	-2.23857	-1.5	1.18995e-06	-1.90534	-1.48736	4.14876e-08	-2.25794	-1.49923
118188806	chr11:118188806:G:T	1.37503e-14	-4.79564e-10	-1.19279	1.11047e-05	-4.79564e-10	-1.15925	5.60269e-07	-4.79564e-10	-1.15416
118188842	chr11:118188842:T:C	1.72118e-15	-2.07088	-1.19996	1.09187e-06	-2.25512	-1.2236	6.91652e-08	-2.05555	-1.19052
118189199	chr11:118189199:T:C	1.07099e-15	-2.25002	-1.49524	1.15839e-06	-1.94106	-1.47852	4.13925e-08	-2.26621	-1.49327
118189227	chr11:118189227:A:G	1.1132e-14	-4.79564e-10	-1.40402	9.02266e-06	-4.79564e-10	-1.36687	4.23018e-07	-4.79564e-10	-1.43516
118189323	chr11:118189323:G:T	1.3292e-14	-4.79564e-10	-1.22669	1.0894e-05	-4.79564e-10	-1.1784	5.36387e-07	-4.79564e-10	-1.19772
118189834	chr11:118189834:T:C	2.21543e-15	-2.0163	-1.0021	1.14738e-06	-2.27145	-1.15768	8.59244e-08	-2.03339	-0.995714
118189845	chr11:118189845:A:G	4.45173e-14	-4.79564e-10	-0.0179694	6.89836e-05	-4.79564e-10	0.667256	1.57565e-06	-4.79564e-10	-0.120148
118189869	chr11:118189869:A:G	1.36702e-14	-4.79564e-10	-1.19863	9.32051e-06	-4.79564e-10	-1.3344	5.34215e-07	-4.79564e-10	-1.20177
118190312	chr11:118190312:C:T	1.90409e-14	-4.79564e-10	-0.867259	1.68497e-05	-4.79564e-10	-0.742278	7.69178e-07	-4.79564e-10	-0.83725
118190749	chr11:118190749:A:G	2.32662e-14	-4.79564e-10	-0.666848	2.96586e-05	-4.79564e-10	-0.176861	9.24215e-07	-4.79564e-10	-0.653628
118190765	chr11:118190765:C:T	1.14968e-15	-2.17748	-1.49689	8.54851e-07	-2.21726	-1.50618	4.5581e-08	-2.16702	-1.49606
118191052	chr11:118191052:G:A	1.33543e-15	-2.037	-1.4876	5.82973e-06	-0.297899	-1.50574	5.27712e-08	-2.01582	-1.50079
118191083	chr11:118191083:C:T	1.73348e-15	-2.1814	-1.08231	1.28222e-06	-2.20035	-1.11767	7.02647e-08	-2.16978	-1.06052
118191265	chr11:118191265:G:T	1.2901e-14	-4.79564e-10	-1.25654	1.05065e-05	-4.79564e-10	-1.21462	5.1985e-07	-4.79564e-10	-1.22903
118191553	chr11:118191553:C:T	1.44497e-15	-2.27203	-1.17374	2.71239e-06	-2.00436	-0.564423	4.99819e-08	-2.25422	-1.31669
118191794	chr11:118191794:G:C	4.7982e-15	-2.24561	-4.88941e-10	4.22406e-06	-2.12582	-4.88941e-10	1.82406e-07	-2.27634	-4.88941e-10
118192246	chr11:118192246:A:G	1.01215e-14	-4.79564e-10	-1.49919	7.82035e-06	-4.79564e-10	-1.50988	3.96936e-07	-4.79564e-10	-1.4988
118192315	chr11:118192315:T:C	1.32324e-15	-2.16109	-1.37267	9.63492e-07	-2.20974	-1.39406	5.25761e-08	-2.15154	-1.36877
118192520	chr11:118192520:T:A	1.03193e-14	-4.79564e-10	-1.47983	7.87656e-06	-4.79564e-10	-1.50272	4.03931e-07	-4.79564e-10	-1.48133
118192524	chr11:118192524:G:A	1.00626e-14	-4.79564e-10	-1.50502	7.96091e-06	-4.79564e-10	-1.49207	3.92222e-07	-4.79564e-10	-1.51075
118192570	chr11:118192570:G:T	1.03732e-14	-4.79564e-10	-1.47462	9.92072e-06	-4.79564e-10	-1.27199	4.0547e-07	-4.79564e-10	-1.47753
118192634	chr11:118192634:A:G	1.25932e-15	-2.26691	-1.31637	1.09987e-06	-2.21856	-1.25286	5.09404e-08	-2.24398	-1.30793
118192764	chr11:118192764:A:G	1.31599e-15	-2.25007	-1.28919	5.6281e-06	-1.12022	-0.71862	4.61935e-08	-2.25677	-1.39296
118193315	chr11:118193315:G:T	4.63318e-15	-2.2806	-4.88941e-10	3.90059e-06	-2.20548	-4.88941e-10	1.83003e-07	-2.27307	-4.88941e-10
118193816	chr11:118193816:G:A	2.46309e-14	-4.79564e-10	-0.609846	1.76138e-05	-4.79564e-10	-0.697929	9.99349e-07	-4.79564e-10	-0.575469
118193867	chr11:118193867:A:T	2.17826e-15	-1.58563	-1.44969	0.000370727	3.83982	-1.49097	7.06904e-08	-1.82727	-1.397
118193917	chr11:118193917:G:C	1.00572e-14	-4.79564e-10	-1.50556	8.55032e-06	-4.79564e-10	-1.42064	3.93687e-07	-4.79564e-10	-1.50702
118195115	chr11:118195115:G:A	4.76466e-15	-2.25262	-4.88941e-10	6.0626e-06	-1.76448	-4.88941e-10	1.95291e-07	-2.20808	-4.88941e-10
118195172	chr11:118195172:G:A	1.08501e-14	-4.79564e-10	-1.42967	8.35882e-06	-4.79564e-10	-1.4433	4.40382e-07	-4.79564e-10	-1.39493
118195389	chr11:118195389:A:G	2.41715e-15	-1.47976	-1.4515	0.000574395	4.27575	-1.48905	7.73939e-08	-1.73505	-1.39862
118195452	chr11:118195452:A:G	2.09365e-14	-4.79564e-10	-0.772355	1.2378e-05	-4.79564e-10	-1.0507	8.39343e-07	-4.79564e-10	-0.749954
118195746	chr11:118195746:A:AC	1.44376e-14	-1.14401	-4.88941e-10	1.32248e-05	-0.984521	-4.88941e-10	3.39217e-07	-1.65593	-4.88941e-10
118195867	chr11:118195867:T:C	2.15875e-15	-1.62708	-1.41723	0.000429803	4.0003	-1.50359	7.15673e-08	-1.85881	-1.35312
118195980	chr11:118195980:C:T	1.79571e-15	-1.76177	-1.46667	0.000333131	3.71897	-1.47705	5.93965e-08	-1.97671	-1.42162
118196197	chr11:118196197:C:T	1.64822e-15	-1.85025	-1.4639	8.1003e-07	-2.27074	-1.50655	5.62979e-08	-1.99648	-1.45544
118196212	chr11:118196212:A:G	1.10561e-14	-4.79564e-10	-1.41086	7.97854e-06	-4.79564e-10	-1.48986	4.35119e-07	-4.79564e-10	-1.40695
118196274	chr11:118196274:C:T	1.15336e-14	-4.79564e-10	-1.36859	8.15044e-06	-4.79564e-10	-1.46854	4.54084e-07	-4.79564e-10	-1.36429
118196294	chr11:118196294:A:G	2.22755e-15	-1.54419	-1.46875	0.00056676	4.24941	-1.47609	7.13551e-08	-1.79119	-1.42371
118196370	chr11:118196370:C:T	5.41396e-14	-4.79564e-10	0.177718	3.70303e-05	-4.79564e-10	0.0451226	2.23987e-06	-4.79564e-10	0.231599
118196417	chr11:118196417:C:T	4.1167e-15	-1.55051	-0.848282	0.000613228	4.26872	-1.4166	1.48194e-07	-1.80817	-0.675882
118196472	chr11:118196472:C:G	4.47142e-15	-1.45295	-0.863191	0.00116439	4.92635	-1.43301	1.53991e-07	-1.75685	-0.688831
118196477	chr11:118196477:C:A	2.04435e-15	-1.64133	-1.45743	0.000418531	3.9549	-1.48476	6.6981e-08	-1.87018	-1.40798
118196906	chr11:118196906:A:G	2.21672e-15	-1.61758	-1.40024	0.000443369	4.0345	-1.50671	7.37723e-08	-1.85078	-1.33081
118197714	chr11:118197714:G:A	1.02577e-14	-4.79564e-10	-1.48582	8.40748e-06	-4.79564e-10	-1.43749	3.98988e-07	-4.79564e-10	-1.49364
118197920	chr11:118197920:T:C	1.17671e-14	-4.79564e-10	-1.34854	9.62843e-06	-4.79564e-10	-1.30189	4.43975e-07	-4.79564e-10	-1.3868
118198037	chr11:118198037:T:C	1.22442e-15	-2.15477	-1.45661	4.92303e-06	-0.751426	-1.22126	4.27642e-08	-2.2324	-1.49447
118198234	chr11:118198234:C:T	4.0245e-15	-1.57018	-0.851268	0.000826873	4.58022	-1.42919	1.42083e-07	-1.8507	-0.675463
118198334	chr11:118198334:T:C	1.86539e-14	-4.79564e-10	-0.887791	1.14336e-05	-4.79564e-10	-1.13006	7.51002e-07	-4.79564e-10	-0.861165
118198848	chr11:118198848:G:C	2.46413e-15	-2.0205	-0.891514	1.59318e-05	0.336952	-1.13525	8.86749e-08	-2.0801	-0.917493
118199264	chr11:118199264:C:A	1.28025e-15	-2.05737	-1.50942	6.48572e-06	-0.311037	-1.38597	4.50241e-08	-2.16805	-1.50733
118199380	chr11:118199380:C:T	1.1935e-14	-4.79564e-10	-1.33437	8.33898e-06	-4.79564e-10	-1.44567	4.72802e-07	-4.79564e-10	-1.3239
118199549	chr11:118199549:G:A	4.71988e-15	-1.5875	-0.674566	0.000845222	4.52402	-1.35103	1.69509e-07	-1.86643	-0.483233
118199702	chr11:118199702:T:A	4.21382e-15	-2.06399	-0.311488	6.32199e-06	-1.70217	-0.0204068	1.55953e-07	-2.12254	-0.310475
118200073	chr11:118200073:G:A	1.2534e-15	-2.07859	-1.50939	6.07652e-06	-0.377918	-1.38426	4.43271e-08	-2.18356	-1.50742
118200382	chr11:118200382:T:C	4.93903e-15	-1.51493	-0.701746	0.00104247	4.75761	-1.37488	1.74597e-07	-1.81252	-0.507571
118200625	chr11:118200625:G:A	1.16881e-14	-4.79564e-10	-1.35528	8.23533e-06	-4.79564e-10	-1.45818	4.62704e-07	-4.79564e-10	-1.34549
118200766	chr11:118200766:A:G	2.37467e-14	-4.79564e-10	-0.646404	1.71897e-05	-4.79564e-10	-0.722302	9.54458e-07	-4.79564e-10	-0.621429
118200806	chr11:118200806:A:G	1.51976e-14	-4.79564e-10	-1.09271	1.89008e-05	-4.79564e-10	-0.62741	5.75022e-07	-4.79564e-10	-1.12816
118201006	chr11:118201006:C:T	2.49319e-14	-4.79564e-10	-0.597702	3.75285e-05	-4.79564e-10	0.0584863	9.14584e-07	-4.79564e-10	-0.664104
118201121	chr11:118201121:G:A	1.26923e-15	-2.06858	-1.50686	4.94666e-06	-0.470557	-1.49734	4.60756e-08	-2.15314	-1.49915
118201142	chr11:118201142:A:G	1.33337e-15	-2.02405	-1.50209	7.24297e-06	-0.245686	-1.3409	4.59811e-08	-2.14331	-1.51103
118201252	chr11:118201252:A:G	4.49044e-14	-4.79564e-10	-0.00931317	4.05198e-05	-4.79564e-10	0.135178	1.47421e-06	-4.79564e-10	-0.186698
118201466	chr11:118201466:T:C	1.83741e-15	-2.16759	-1.03791	1.0117e-05	-0.0116614	-1.24073	6.80209e-08	-2.21349	-1.04926
118201517	chr11:118201517:G:A	1.3245e-15	-2.02289	-1.50993	6.48406e-06	-0.265496	-1.43177	4.68704e-08	-2.14348	-1.49171
118201615	chr11:118201615:T:C	1.02974e-14	-4.79564e-10	-1.48196	8.49648e-06	-4.79564e-10	-1.42696	3.98098e-07	-4.79564e-10	-1.49587
118201658	chr11:118201658:G:A	1.37312e-15	-2.03032	-1.46644	2.13905e-05	0.663114	-1.16678	4.83636e-08	-2.13026	-1.47356
118201933	chr11:118201933:A:G	7.24148e-15	-1.83402	-4.88941e-10	8.32939e-06	-1.44682	-4.88941e-10	2.63409e-07	-1.90886	-4.88941e-10
118201975	chr11:118201975:A:G	5.2126e-15	-2.16277	-4.88941e-10	4.79207e-06	-1.99965	-4.88941e-10	1.98634e-07	-2.19111	-4.88941e-10
118201977	chr11:118201977:C:G	5.2133e-15	-2.16264	-4.88941e-10	4.79291e-06	-1.99948	-4.88941e-10	1.98656e-07	-2.191	-4.88941e-10
118201978	chr11:118201978:C:T	5.17737e-15	-2.16955	-4.88941e-10	4.74129e-06	-2.0103	-4.88941e-10	1.97487e-07	-2.1969	-4.88941e-10
118201979	chr11:118201979:A:G	5.21399e-15	-2.1625	-4.88941e-10	4.79401e-06	-1.99925	-4.88941e-10	1.9868e-07	-2.19088	-4.88941e-10
118201982	chr11:118201982:G:GAACT	5.33249e-15	-2.14003	-4.88941e-10	4.96106e-06	-1.965	-4.88941e-10	2.02685e-07	-2.17092	-4.88941e-10
118202001	chr11:118202001:C:T	1.25503e-15	-2.07949	-1.50719	5.43014e-06	-0.428053	-1.4466	4.54173e-08	-2.18343	-1.48325
118202200	chr11:118202200:G:A	4.63366e-15	-2.2805	-4.88941e-10	4.93157e-06	-1.97096	-4.88941e-10	1.84002e-07	-2.26763	-4.88941e-10
118202303	chr11:118202303:C:T	1.12105e-15	-2.27866	-1.42093	8.58812e-07	-2.21386	-1.50496	4.6446e-08	-2.27444	-1.36984
118202629	chr11:118202629:T:C	2.32084e-15	-1.50461	-1.4673	0.00247114	4.88225	-0.636423	6.30669e-08	-1.83343	-1.50495
118203318	chr11:118203318:G:A	2.31436e-15	-1.92703	-1.04768	4.13582e-06	-1.59618	-0.550745	7.63869e-08	-2.06524	-1.08152
118203402	chr11:118203402:A:G	1.89821e-15	-2.14462	-1.02831	1.12403e-05	0.0876131	-1.23472	6.96914e-08	-2.19605	-1.04245
118203622	chr11:118203622:A:G	2.04547e-15	-2.14862	-0.949599	1.17571e-05	0.0719708	-1.17413	7.51664e-08	-2.19901	-0.963861
118204437	chr11:118204437:C:A	1.38255e-15	-2.07349	-1.41643	5.86865e-06	-0.511296	-1.28569	4.83098e-08	-2.1576	-1.44734
118204681	chr11:118204681:G:A	1.02146e-14	-4.79564e-10	-1.49003	8.21817e-06	-4.79564e-10	-1.46027	3.99485e-07	-4.79564e-10	-1.4924
118205289	chr11:118205289:C:T	2.17127e-15	-1.62532	-1.41322	0.000576682	4.26326	-1.47258	7.07045e-08	-1.89481	-1.32925
118205354	chr11:118205354:T:G	3.09422e-15	-1.3056	-1.37871	0.0114357	5.50091	0.276969	7.4732e-08	-1.69496	-1.47371
118206238	chr11:118206238:T:A	3.21527e-15	-1.28027	-1.36567	0.0128266	5.56897	0.323686	7.67153e-08	-1.67587	-1.46661
118206974	chr11:118206974:C:T	2.08424e-15	-2.18262	-0.896825	1.05391e-05	-0.0784308	-1.13309	7.7105e-08	-2.22528	-0.912122
118206975	chr11:118206975:A:G	2.09664e-15	-2.17953	-0.893986	1.07168e-05	-0.0650123	-1.12979	7.75522e-08	-2.22311	-0.908508
118207432	chr11:118207432:G:A	1.00168e-14	-4.79564e-10	-1.50959	8.15536e-06	-4.79564e-10	-1.46794	3.92149e-07	-4.79564e-10	-1.51093
118207481	chr11:118207481:G:A	4.05682e-14	-4.79564e-10	-0.110864	6.93841e-05	-4.79564e-10	0.673045	1.48463e-06	-4.79564e-10	-0.179654
118207657	chr11:118207657:GT:G	2.32822e-14	-4.79564e-10	-0.666161	3.4527e-05	-4.79564e-10	-0.0248707	8.60668e-07	-4.79564e-10	-0.724864
118208003	chr11:118208003:G:A	1.29795e-15	-2.0496	-1.50346	6.48397e-06	-0.34768	-1.3496	4.50796e-08	-2.16353	-1.51062
118208046	chr11:118208046:C:T	1.39073e-15	-2.09356	-1.39046	1.8443e-05	0.335124	-0.98705	4.94743e-08	-2.17582	-1.4053
118208334	chr11:118208334:A:G	5.29854e-15	-2.14642	-4.88941e-10	4.91539e-06	-1.97424	-4.88941e-10	2.01461e-07	-2.17698	-4.88941e-10
118209152	chr11:118209152:G:T	3.10009e-15	-1.32064	-1.36178	0.0116415	5.45762	0.338094	7.45068e-08	-1.70712	-1.46456
118209370	chr11:118209370:G:A	1.32516e-15	-2.12526	-1.40705	1.27203e-06	-1.93962	-1.38637	5.00864e-08	-2.15794	-1.41089
118209418	chr11:118209418:G:T	3.01314e-15	-1.33645	-1.37442	0.0106165	5.41094	0.292606	7.30842e-08	-1.71942	-1.47154
118209553	chr11:118209553:C:T	1.2902e-15	-2.05535	-1.5037	6.37529e-06	-0.363398	-1.35079	4.48811e-08	-2.168	-1.51056
118209805	chr11:118209805:C:T	1.27121e-15	-2.06979	-1.50409	6.09911e-06	-0.405602	-1.35287	4.44271e-08	-2.17829	-1.51044
118209970	chr11:118209970:T:C	1.50678e-15	-1.91716	-1.48671	1.10087e-05	0.0248363	-1.19276	4.92768e-08	-2.07538	-1.50975
118210056	chr11:118210056:T:A	2.10907e-15	-2.14502	-0.922578	1.21329e-05	0.0852558	-1.15595	7.71664e-08	-2.19639	-0.940217
118210262	chr11:118210262:G:A	4.56613e-15	-1.30101	-0.994177	0.0323001	5.50985	1.30637	9.69164e-08	-1.69244	-1.21628
118210630	chr11:118210630:A:T	3.06707e-15	-1.32296	-1.37016	0.0111859	5.44866	0.307137	7.39741e-08	-1.70952	-1.46934
118210753	chr11:118210753:C:T	3.06722e-15	-1.32343	-1.36965	0.0111665	5.44508	0.308981	7.39207e-08	-1.71052	-1.46906
118212018	chr11:118212018:CT:C	4.55781e-15	-1.34251	-0.954501	0.0295258	5.3254	1.401	9.46984e-08	-1.74424	-1.18763
118212266	chr11:118212266:G:A	1.17128e-14	-4.79564e-10	-1.35316	8.24999e-06	-4.79564e-10	-1.4564	4.83395e-07	-4.79564e-10	-1.30174
118212329	chr11:118212329:G:A	1.33646e-14	-4.79564e-10	-1.22124	8.95971e-06	-4.79564e-10	-1.37388	5.64162e-07	-4.79564e-10	-1.14723
118212788	chr11:118212788:C:T	5.44124e-15	-2.11984	-4.88941e-10	5.11833e-06	-1.93379	-4.88941e-10	2.06304e-07	-2.15322	-4.88941e-10
118212949	chr11:118212949:A:G	1.99539e-15	-2.16682	-0.956187	1.0623e-05	-0.023957	-1.17963	7.278e-08	-2.21473	-0.980406
118214013	chr11:118214013:G:A	1.12171e-15	-2.18987	-1.50912	3.68006e-06	-0.825888	-1.4378	4.13027e-08	-2.25158	-1.51006
118214265	chr11:118214265:G:A	4.21963e-15	-1.26089	-1.11321	0.0362204	5.79402	1.13674	8.90923e-08	-1.68735	-1.30555
118215354	chr11:118215354:A:T	2.57147e-14	-0.866465	0.299679	0.000100327	-0.399343	1.44116	6.64154e-07	-1.1874	0.203341
118215491	chr11:118215491:A:G	2.28456e-14	-0.916324	0.231232	8.65658e-05	-0.457183	1.35147	5.92366e-07	-1.23269	0.134243
118215673	chr11:118215673:C:T	5.35522e-15	-2.13578	-4.88941e-10	4.224e-05	0.176755	-4.88941e-10	1.96311e-07	-2.20287	-4.88941e-10
118215746	chr11:118215746:T:A	1.41723e-14	-4.79564e-10	-1.16256	9.23181e-06	-4.79564e-10	-1.34396	5.96205e-07	-4.79564e-10	-1.09199
118216654	chr11:118216654:G:T	2.0072e-14	-0.923681	0.10916	7.41842e-05	-0.447961	1.1879	5.29233e-07	-1.23278	0.0216394
118216910	chr11:118216910:A:C	1.1096e-13	-4.79564e-10	0.895323	7.41011e-05	-4.79564e-10	0.738817	4.55004e-06	-4.79564e-10	0.940317
118217050	chr11:118217050:C:T	5.41861e-15	-2.12401	-4.88941e-10	5.37943e-06	-1.88403	-4.88941e-10	2.10052e-07	-2.13522	-4.88941e-10
118217126	chr11:118217126:G:A	1.22013e-15	-2.16638	-1.44851	4.64397e-06	-0.746245	-1.2848	4.30377e-08	-2.23885	-1.48165
118217179	chr11:118217179:G:A	5.19757e-14	-4.79564e-10	0.136928	4.70914e-05	-4.79564e-10	0.285478	1.69889e-06	-4.79564e-10	-0.0448407
118217241	chr11:118217241:A:G	2.208e-14	-0.853626	0.134448	8.32623e-05	-0.364942	1.22032	5.77294e-07	-1.17018	0.0459631
118217428	chr11:118217428:T:C	1.08992e-14	-4.79564e-10	-1.42516	9.58861e-06	-4.79564e-10	-1.30604	4.22806e-07	-4.79564e-10	-1.43566
118217489	chr11:118217489:T:C	1.00621e-14	-4.79564e-10	-1.50507	8.54117e-06	-4.79564e-10	-1.42172	3.93794e-07	-4.79564e-10	-1.50675
118217517	chr11:118217517:T:A	2.07024e-14	-0.93037	0.146773	7.74369e-05	-0.453863	1.23671	5.46916e-07	-1.23693	0.0586485
118217647	chr11:118217647:T:C	1.21181e-15	-2.17084	-1.45089	4.53913e-06	-0.764494	-1.28938	4.28414e-08	-2.24177	-1.4833
118217759	chr11:118217759:A:C	1.45211e-14	-4.79564e-10	-1.13824	9.39096e-06	-4.79564e-10	-1.32687	6.12403e-07	-4.79564e-10	-1.06518
118217917	chr11:118217917:G:C	2.22211e-14	-0.870137	0.157332	8.40296e-05	-0.384128	1.24868	5.81733e-07	-1.18481	0.0682447
118218130	chr11:118218130:G:A	1.66801e-14	-4.79564e-10	-0.999629	1.45277e-05	-4.79564e-10	-0.890559	6.4454e-07	-4.79564e-10	-1.01404
118218152	chr11:118218152:G:T	2.29997e-14	-0.850696	0.17233	8.7765e-05	-0.361616	1.26966	6.01068e-07	-1.16766	0.0837982
118218719	chr11:118218719:C:A	6.06987e-15	-1.60559	-0.404921	0.00052976	0.932003	1.77381	1.30576e-07	-1.89376	-0.716859
118218939	chr11:118218939:G:A	2.70181e-14	-0.676039	0.158696	0.000104924	-0.165194	1.25181	6.90731e-07	-1.01518	0.07036
118219089	chr11:118219089:AT:A	5.6142e-15	-1.62543	-0.463115	0.000458036	0.88769	1.67264	1.22471e-07	-1.90841	-0.766291
118219717	chr11:118219717:G:A	3.96504e-15	-1.244	-1.19233	0.0368203	5.95485	0.992344	8.40307e-08	-1.69213	-1.35926
118219966	chr11:118219966:C:G	2.92549e-14	-0.675545	0.237742	0.000116157	-0.164578	1.35291	7.46201e-07	-1.01473	0.147156
118220232	chr11:118220232:C:A	1.91259e-14	-4.79564e-10	-0.862804	1.15453e-05	-4.79564e-10	-1.12033	8.23781e-07	-4.79564e-10	-0.768669
118220352	chr11:118220352:C:T	1.60142e-15	-1.99318	-1.34977	7.17373e-06	-0.089448	-1.50674	5.97153e-08	-2.14546	-1.24752
118220374	chr11:118220374:T:C	1.28914e-15	-2.15481	-1.40506	8.00104e-06	-0.00262405	-1.48442	4.75941e-08	-2.21103	-1.40883
118220543	chr11:118220543:C:G	5.61743e-14	0.214611	-4.88941e-10	9.21656e-05	0.956974	-4.88941e-10	2.10097e-06	0.16758	-4.88941e-10
118220763	chr11:118220763:T:C	2.32899e-14	-0.881234	0.215408	8.94376e-05	-0.396797	1.32372	6.09447e-07	-1.19368	0.123662
118221032	chr11:118221032:C:G	1.31148e-15	-2.14838	-1.39432	8.26161e-06	0.023883	-1.47888	4.83428e-08	-2.20617	-1.39808
118221299	chr11:118221299:T:C	2.0172e-14	-0.878584	0.0690334	7.54305e-05	-0.3852	1.1418	5.29436e-07	-1.19456	-0.016202
118221321	chr11:118221321:G:A	1.06721e-14	-4.79564e-10	-1.44622	1.09923e-05	-4.79564e-10	-1.16942	4.20394e-07	-4.79564e-10	-1.44138
118221723	chr11:118221723:C:G	1.49743e-14	-4.79564e-10	-1.10751	1.1497e-05	-4.79564e-10	-1.12452	6.49728e-07	-4.79564e-10	-1.00602
118222832	chr11:118222832:C:T	2.77297e-15	-1.29623	-1.4977	0.0070024	5.79483	-0.507438	6.97454e-08	-1.7268	-1.51092
118222849	chr11:118222849:C:T	2.60781e-14	-0.771227	0.218474	0.00010204	-0.275453	1.3342	6.74754e-07	-1.0992	0.130979
118223085	chr11:118223085:ACT:A	3.22924e-14	-4.79564e-10	-0.339018	5.89179e-05	-4.79564e-10	0.509532	1.1962e-06	-4.79564e-10	-0.395667
118223443	chr11:118223443:A:G	2.93381e-14	-0.702351	0.267389	0.000117004	-0.196088	1.39168	7.49668e-07	-1.03793	0.174987
118223798	chr11:118223798:A:G	3.98381e-15	-1.26741	-1.1642	0.0382202	5.91135	1.07315	8.44286e-08	-1.70717	-1.3395
118223859	chr11:118223859:T:C	5.36385e-15	-2.13417	-4.88941e-10	5.00726e-06	-1.95572	-4.88941e-10	2.03644e-07	-2.1662	-4.88941e-10
118224041	chr11:118224041:T:C	1.26e-15	-2.10457	-1.47817	6.57554e-06	-0.340045	-1.34321	4.38614e-08	-2.20097	-1.50056
118224799	chr11:118224799:T:C	1.0037e-14	-4.79564e-10	-1.50757	7.85183e-06	-4.79564e-10	-1.50587	3.96387e-07	-4.79564e-10	-1.50018
118225088	chr11:118225088:C:T	1.24066e-15	-2.1678	-1.43041	5.34496e-06	-0.64478	-1.24568	4.36663e-08	-2.23784	-1.46815
118225268	chr11:118225268:T:C	1.00079e-14	-4.79564e-10	-1.51047	7.86293e-06	-4.79564e-10	-1.50445	3.92195e-07	-4.79564e-10	-1.51081
118225313	chr11:118225313:A:C	1.2624e-15	-2.16272	-1.41812	5.5668e-06	-0.62578	-1.22401	4.41978e-08	-2.23472	-1.45918
118225337	chr11:118225337:A:G	1.37906e-13	-4.79564e-10	1.11272	9.22641e-05	-4.79564e-10	0.958041	5.53555e-06	-4.79564e-10	1.13637
118225358	chr11:118225358:G:A	2.73084e-14	-0.716347	0.209691	0.000107275	-0.213402	1.32218	7.0183e-07	-1.05119	0.122308
118225547	chr11:118225547:T:C	1.19785e-14	-4.79564e-10	-1.33073	1.07019e-05	-4.79564e-10	-1.19619	4.68713e-07	-4.79564e-10	-1.33258
118225744	chr11:118225744:C:T	3.57569e-15	-1.03352	-1.50617	1.1812e-05	0.384622	-1.48212	8.51708e-08	-1.55288	-1.48503
118226103	chr11:118226103:G:A	1.32201e-15	-2.09131	-1.44339	6.0689e-06	-0.437483	-1.32595	4.62624e-08	-2.17972	-1.46853
118226176	chr11:118226176:C:T	1.36612e-15	-2.1713	-1.33057	7.02403e-06	-0.175894	-1.44138	5.06229e-08	-2.22373	-1.33444
118227326	chr11:118227326:A:G	1.34894e-15	-2.16131	-1.35322	7.21954e-06	-0.134471	-1.45535	4.98738e-08	-2.21599	-1.35708
118227597	chr11:118227597:G:A	1.89959e-14	-4.79564e-10	-0.869626	1.15529e-05	-4.79564e-10	-1.11967	8.18731e-07	-4.79564e-10	-0.774817
118227762	chr11:118227762:C:T	1.0732e-14	-4.79564e-10	-1.44062	8.0131e-06	-4.79564e-10	-1.48554	4.17881e-07	-4.79564e-10	-1.44738
118228247	chr11:118228247:G:A	6.6171e-15	-1.53708	-0.387113	0.000752637	1.23582	1.82115	1.41056e-07	-1.83402	-0.699403
118228725	chr11:118228725:AT:A	1.35155e-15	-2.17212	-1.34047	6.95779e-06	-0.179526	-1.44723	5.01144e-08	-2.22432	-1.34394
118228902	chr11:118228902:G:A	6.85196e-15	-1.16215	-0.727161	0.137473	6.21063	2.05393	1.26681e-07	-1.6267	-1.01421
118229020	chr11:118229020:G:A	4.64077e-15	-2.27897	-4.88941e-10	3.80429e-06	-2.23048	-4.88941e-10	1.82173e-07	-2.27762	-4.88941e-10
118229461	chr11:118229461:T:G	1.52694e-14	0.418008	-1.506	2.36887e-05	1.04059	-1.44221	1.66746e-07	-0.856255	-1.50985
118229616	chr11:118229616:C:A	1.017e-14	-4.79564e-10	-1.49441	8.09024e-06	-4.79564e-10	-1.47595	3.96774e-07	-4.79564e-10	-1.49921
118229789	chr11:118229789:G:A	3.26989e-14	-0.543362	0.216855	0.000131077	-0.0228886	1.33206	8.23472e-07	-0.898956	0.129912
118229806	chr11:118229806:C:T	3.73917e-14	-4.79564e-10	-0.192399	6.33366e-05	-4.79564e-10	0.581849	1.38e-06	-4.79564e-10	-0.252732
118229984	chr11:118229984:CAT:C	1.58108e-15	-1.96807	-1.38767	8.71023e-06	0.108749	-1.51086	5.81126e-08	-2.12365	-1.29654
118230367	chr11:118230367:C:T	2.7236e-14	-0.749974	0.240664	0.000108151	-0.246308	1.36322	7.0401e-07	-1.07965	0.153868
118230529	chr11:118230529:AT:A	3.78014e-14	-4.79564e-10	-0.181503	6.44582e-05	-4.79564e-10	0.599404	1.40818e-06	-4.79564e-10	-0.232522
118230731	chr11:118230731:G:A	2.48052e-14	-0.806269	0.203474	9.63195e-05	-0.312127	1.31318	6.44709e-07	-1.12985	0.116076
118230970	chr11:118230970:T:C	2.49902e-14	-0.664603	0.069239	9.52844e-05	-0.14801	1.13826	6.3946e-07	-1.00393	-0.0180226
118231343	chr11:118231343:C:T	5.49038e-15	-1.62922	-0.481632	0.000522461	1.03502	1.65691	1.21431e-07	-1.90438	-0.778843
118231468	chr11:118231468:GT:G	5.28259e-15	-1.66755	-0.481879	0.000478056	0.946637	1.65648	1.17875e-07	-1.9339	-0.779051
118232154	chr11:118232154:A:G	1.83556e-14	-4.79564e-10	-0.903915	1.1357e-05	-4.79564e-10	-1.13678	7.87237e-07	-4.79564e-10	-0.814044
118232634	chr11:118232634:G:A	2.41488e-14	-0.769503	0.13989	9.29201e-05	-0.268844	1.23397	6.25847e-07	-1.09699	0.0535268
118232652	chr11:118232652:G:A	4.63219e-15	-2.28082	-4.88941e-10	4.16562e-06	-2.13975	-4.88941e-10	1.83398e-07	-2.27092	-4.88941e-10
118233257	chr11:118233257:A:C	1.29128e-15	-2.13863	-1.41959	7.64539e-06	-0.0423167	-1.49019	4.76076e-08	-2.19953	-1.42005
118233261	chr11:118233261:C:T	4.35383e-14	-0.0402073	-4.88941e-10	6.93461e-05	0.672497	-4.88941e-10	1.63056e-06	-0.0858952	-4.88941e-10
118233495	chr11:118233495:TAC:T	1.02307e-14	-4.79564e-10	-1.48846	8.13902e-06	-4.79564e-10	-1.46994	3.9862e-07	-4.79564e-10	-1.49456
118233604	chr11:118233604:C:T	2.81475e-14	-4.79564e-10	-0.476389	1.59973e-05	-4.79564e-10	-0.794194	1.25144e-06	-4.79564e-10	-0.350524
118233708	chr11:118233708:T:C	2.10613e-14	-0.801773	0.0353632	7.82956e-05	-0.305955	1.09983	5.51931e-07	-1.12263	-0.0465184
118233862	chr11:118233862:T:C	2.59654e-14	-1.90893	1.35185	0.0015427	0.223055	3.55162	6.2225e-07	-2.07985	1.03062
118233912	chr11:118233912:G:A	3.8353e-15	-1.26057	-1.20902	0.0341286	5.92806	0.943217	8.23271e-08	-1.70022	-1.37166
118234507	chr11:118234507:C:T	1.47827e-15	-2.18859	-1.23439	6.8037e-06	-0.720999	-0.928147	5.05918e-08	-2.25027	-1.30852
118234518	chr11:118234518:T:C	2.17046e-14	-1.90917	1.17284	0.00122069	0.224976	3.31558	5.2682e-07	-2.07957	0.863851
118235017	chr11:118235017:C:T	1.10978e-14	-1.82915	0.422052	7.80482e-06	-1.49737	-0.0145019	4.35567e-07	-1.96809	0.562162
118235260	chr11:118235260:C:T	1.03871e-14	-4.79564e-10	-1.47328	7.87193e-06	-4.79564e-10	-1.50331	4.05212e-07	-4.79564e-10	-1.47816
118235538	chr11:118235538:A:C	1.00074e-14	-4.79564e-10	-1.51053	8.30333e-06	-4.79564e-10	-1.44996	3.93524e-07	-4.79564e-10	-1.50743
118235578	chr11:118235578:T:C	1.2882e-14	-4.79564e-10	-1.25802	1.09621e-05	-4.79564e-10	-1.17217	4.94115e-07	-4.79564e-10	-1.2798
118236089	chr11:118236089:T:C	2.07454e-14	-0.808681	0.0271581	7.69747e-05	-0.313998	1.09086	5.4341e-07	-1.13161	-0.0531008
118236127	chr11:118236127:A:G	2.75288e-14	-4.79564e-10	-0.498614	1.57413e-05	-4.79564e-10	-0.810327	1.22461e-06	-4.79564e-10	-0.372195
118236780	chr11:118236780:C:T	1.39815e-15	-2.17386	-1.30483	6.46568e-06	-0.665096	-1.03501	4.81328e-08	-2.24178	-1.36683
118236810	chr11:118236810:A:T	1.48927e-14	-4.79564e-10	-1.11298	1.11485e-05	-4.79564e-10	-1.15531	5.95564e-07	-4.79564e-10	-1.09306
118237090	chr11:118237090:A:G	1.30437e-15	-2.11408	-1.43405	8.32715e-06	0.0497049	-1.4968	4.78203e-08	-2.18075	-1.43437
118237355	chr11:118237355:T:C	2.05538e-14	-0.76201	-0.0287928	7.56089e-05	-0.2602	1.01916	5.36849e-07	-1.0903	-0.106557
118237532	chr11:118237532:C:T	2.34003e-14	-4.79564e-10	-0.661099	1.37413e-05	-4.79564e-10	-0.946205	1.02945e-06	-4.79564e-10	-0.545791
118237616	chr11:118237616:C:A	1.60976e-15	-2.09269	-1.24507	0.000768574	2.64394	0.433981	4.65491e-08	-2.24574	-1.39632
118238074	chr11:118238074:T:C	2.48608e-14	-4.79564e-10	-0.600555	1.44383e-05	-4.79564e-10	-0.896729	1.09827e-06	-4.79564e-10	-0.481081
118238113	chr11:118238113:G:A	4.58887e-14	-4.79564e-10	0.0123696	4.98489e-05	-4.79564e-10	0.342383	1.82897e-06	-4.79564e-10	0.0289378
118238382	chr11:118238382:G:A	1.8536e-15	-1.68775	-1.50897	4.94295e-05	1.56965	-1.23572	5.91385e-08	-1.9044	-1.49829
118238481	chr11:118238481:G:A	1.34677e-15	-2.19399	-1.32215	5.79984e-06	-0.747295	-1.06149	4.68965e-08	-2.25364	-1.38099
118238645	chr11:118238645:T:C	1.1176e-14	-1.18226	-0.217816	3.56154e-05	-0.749614	0.75578	3.13754e-07	-1.45114	-0.282825
118238833	chr11:118238833:A:G	2.40995e-14	-4.79564e-10	-0.631658	1.40764e-05	-4.79564e-10	-0.922115	1.06255e-06	-4.79564e-10	-0.514145
118238945	chr11:118238945:C:G	1.04815e-14	-4.79564e-10	-1.46424	9.01675e-06	-4.79564e-10	-1.36753	4.08187e-07	-4.79564e-10	-1.47085
118239487	chr11:118239487:A:T	4.14676e-15	-1.2426	-1.14893	0.0429223	5.98679	1.11374	8.70352e-08	-1.68697	-1.32929
118240193	chr11:118240193:G:A	2.39313e-14	-4.79564e-10	-0.638661	1.4004e-05	-4.79564e-10	-0.927272	1.05498e-06	-4.79564e-10	-0.5213
118240262	chr11:118240262:T:C	2.46778e-15	-2.08047	-0.830063	1.60256e-05	0.26896	-1.06138	8.72789e-08	-2.16087	-0.852589
118240631	chr11:118240631:G:A	1.88894e-15	-1.66751	-1.51033	5.30452e-05	1.61965	-1.21512	5.98276e-08	-1.88886	-1.50225
118241399	chr11:118241399:C:T	2.37432e-14	-4.79564e-10	-0.646553	1.3908e-05	-4.79564e-10	-0.934153	1.04595e-06	-4.79564e-10	-0.529889
118241673	chr11:118241673:C:G	1.23674e-14	-4.79564e-10	-1.29879	8.53851e-06	-4.79564e-10	-1.42203	5.13547e-07	-4.79564e-10	-1.24123
118241718	chr11:118241718:C:T	3.25945e-15	-2.02446	-0.607827	2.14968e-05	0.504677	-1.00339	1.23324e-07	-2.13535	-0.532404
118241731	chr11:118241731:C:T	2.16619e-14	-0.726018	-0.012276	8.01902e-05	-0.220444	1.03823	5.6302e-07	-1.05766	-0.0915992
118242126	chr11:118242126:T:A	1.34999e-15	-2.12405	-1.3897	8.20471e-06	0.0131869	-1.47509	4.95639e-08	-2.18866	-1.39065
118242196	chr11:118242196:G:A	1.13337e-15	-2.18372	-1.50493	3.98015e-06	-0.701778	-1.48352	4.23926e-08	-2.24766	-1.48794
118242330	chr11:118242330:T:A	2.40644e-15	-2.07319	-0.862513	1.60199e-05	0.294331	-1.08712	8.50332e-08	-2.15505	-0.884479
118242768	chr11:118242768:G:A	1.03199e-14	-4.79564e-10	-1.47977	7.81325e-06	-4.79564e-10	-1.51079	4.13564e-07	-4.79564e-10	-1.45776
118242882	chr11:118242882:A:C	4.00857e-14	-4.79564e-10	-0.122829	4.16939e-05	-4.79564e-10	0.163741	1.58073e-06	-4.79564e-10	-0.116932
118243192	chr11:118243192:G:C	1.31307e-15	-2.1367	-1.40478	7.74119e-06	-0.0368853	-1.48317	4.83558e-08	-2.19823	-1.40575
118243231	chr11:118243231:T:C	1.64971e-15	-2.17619	-1.13706	1.30312e-06	-1.96941	-1.33244	6.41021e-08	-2.2398	-1.08229
118243338	chr11:118243338:C:T	1.14635e-14	-4.79564e-10	-1.37468	9.38476e-06	-4.79564e-10	-1.32753	4.35105e-07	-4.79564e-10	-1.40698
118243535	chr11:118243535:G:A	1.00232e-14	-4.79564e-10	-1.50894	8.68177e-06	-4.79564e-10	-1.40539	3.927e-07	-4.79564e-10	-1.50953
118243629	chr11:118243629:A:G	1.33187e-15	-2.13934	-1.38793	7.74731e-06	-0.0450312	-1.47424	4.91071e-08	-2.19968	-1.38889
118243758	chr11:118243758:C:T	1.16155e-15	-2.15645	-1.50765	4.38108e-06	-0.604432	-1.48488	4.29141e-08	-2.23155	-1.49182
118243887	chr11:118243887:C:T	5.25858e-15	-2.15399	-4.88941e-10	4.85622e-06	-1.98635	-4.88941e-10	2.00155e-07	-2.18348	-4.88941e-10
118244098	chr11:118244098:T:C	1.3363e-15	-2.13569	-1.38826	7.83898e-06	-0.0330345	-1.47447	4.91868e-08	-2.19758	-1.38937
118244138	chr11:118244138:T:A	1.32742e-15	-2.13525	-1.39536	7.81813e-06	-0.0318697	-1.4783	4.88519e-08	-2.19734	-1.39644
118244277	chr11:118244277:C:G	1.6668e-15	-2.16079	-1.14215	1.33353e-06	-1.94306	-1.33572	6.43993e-08	-2.22998	-1.08749
118244432	chr11:118244432:G:A	1.22026e-15	-2.13481	-1.47998	4.61191e-06	-0.528676	-1.5093	4.56016e-08	-2.21729	-1.44534
118244778	chr11:118244778:C:A	5.30808e-15	-2.14462	-4.88941e-10	4.92588e-06	-1.97211	-4.88941e-10	2.01799e-07	-2.1753	-4.88941e-10
118244811	chr11:118244811:T:C	3.07331e-15	-1.37545	-1.31564	0.0122733	5.5671	0.281465	7.02025e-08	-1.7894	-1.44179
118244881	chr11:118244881:C:A	2.44454e-14	-0.704379	0.086973	9.26099e-05	-0.194895	1.15668	6.29545e-07	-1.03889	0.00131066
118245087	chr11:118245087:A:G	2.71336e-14	-0.620812	0.107736	0.000104695	-0.0989891	1.18342	6.91736e-07	-0.964707	0.021339
118245164	chr11:118245164:A:C	1.30291e-15	-2.13246	-1.41678	7.81946e-06	-0.0207586	-1.48924	4.79335e-08	-2.19492	-1.41783
118245165	chr11:118245165:G:A	2.31158e-15	-1.76362	-1.2123	0.000113058	1.38037	-0.219078	6.93435e-08	-1.96454	-1.27896
118245282	chr11:118245282:C:T	1.04213e-14	-4.79564e-10	-1.46999	7.8121e-06	-4.79564e-10	-1.51094	4.18699e-07	-4.79564e-10	-1.44542
118245336	chr11:118245336:C:T	1.34758e-14	-4.79564e-10	-1.21296	1.24846e-05	-4.79564e-10	-1.04212	5.2906e-07	-4.79564e-10	-1.21147
118245337	chr11:118245337:A:G	7.53466e-15	-1.79434	-4.88941e-10	3.85987e-06	-2.21598	-4.88941e-10	2.81221e-07	-1.84343	-4.88941e-10
118245410	chr11:118245410:CCATT:C	2.11141e-15	-1.81985	-1.24664	6.37255e-05	1.17084	-0.582874	6.81696e-08	-1.98547	-1.27511
118245781	chr11:118245781:T:C	1.21308e-15	-2.1374	-1.48329	4.5717e-06	-0.538269	-1.50846	4.52924e-08	-2.21933	-1.4501
118245807	chr11:118245807:C:A	1.28623e-15	-2.14161	-1.42053	7.52603e-06	-0.0568245	-1.49142	4.73777e-08	-2.20222	-1.4222
118245810	chr11:118245810:T:G	1.61921e-15	-2.16319	-1.16872	1.30442e-06	-1.94693	-1.35392	6.24886e-08	-2.23148	-1.11611
118246403	chr11:118246403:C:T	1.23106e-15	-2.12039	-1.48558	4.83842e-06	-0.482424	-1.5076	4.56295e-08	-2.208	-1.45401
118246899	chr11:118246899:G:A	4.06367e-15	-1.3052	-1.10656	0.0396548	5.80495	1.2164	8.533e-08	-1.73515	-1.30089
118246994	chr11:118246994:GA:G	2.33954e-15	-1.74397	-1.21993	0.000117087	1.43218	-0.23588	6.99502e-08	-1.94883	-1.28596
118247223	chr11:118247223:A:C	1.23611e-15	-2.12268	-1.4792	4.80075e-06	-0.488337	-1.5095	4.59993e-08	-2.20969	-1.44425
118248305	chr11:118248305:T:C	1.31353e-15	-2.15529	-1.38584	7.25654e-06	-0.111492	-1.47322	4.85948e-08	-2.21201	-1.38705
118248439	chr11:118248439:G:A	1.58025e-15	-2.19467	-1.1616	1.23945e-06	-2.00388	-1.34807	6.18353e-08	-2.25121	-1.10689
118248472	chr11:118248472:C:T	1.2714e-15	-2.16895	-1.40478	6.78677e-06	-0.168466	-1.48317	4.72273e-08	-2.22185	-1.40575
118248496	chr11:118248496:A:G	1.45958e-15	-2.04055	-1.39515	6.0626e-06	-0.287774	-1.4767	5.39019e-08	-2.14295	-1.35246
118248662	chr11:118248662:T:A	4.20701e-14	-4.79564e-10	-0.074512	7.33114e-05	-4.79564e-10	0.728102	1.53722e-06	-4.79564e-10	-0.144841
118248687	chr11:118248687:G:A	3.94488e-14	-4.79564e-10	-0.138845	6.751e-05	-4.79564e-10	0.645662	1.45179e-06	-4.79564e-10	-0.202019
118248833	chr11:118248833:A:C	1.60503e-15	-2.18669	-1.15402	1.26519e-06	-1.98751	-1.34388	6.2564e-08	-2.24628	-1.1001
118249022	chr11:118249022:A:T	1.47577e-15	-2.18269	-1.24198	1.20355e-06	-1.98239	-1.39894	5.74035e-08	-2.24423	-1.18824
118249242	chr11:118249242:T:G	2.23586e-15	-1.7988	-1.21042	0.000102921	1.28639	-0.219042	6.75478e-08	-1.99121	-1.27853
118249389	chr11:118249389:C:T	2.02123e-15	-2.10008	-1.01007	1.22206e-05	0.25176	-1.31525	7.62638e-08	-2.19077	-0.957601
118249552	chr11:118249552:C:T	1.04942e-14	-4.79564e-10	-1.46302	9.02711e-06	-4.79564e-10	-1.36638	4.08412e-07	-4.79564e-10	-1.4703
118249636	chr11:118249636:C:T	4.03082e-15	-1.34708	-1.07279	0.0383552	5.68531	1.30272	8.47251e-08	-1.76669	-1.27647
118250036	chr11:118250036:C:T	6.75343e-15	-1.9038	-4.88941e-10	6.11535e-06	-1.75581	-4.88941e-10	2.47657e-07	-1.97053	-4.88941e-10
118250387	chr11:118250387:G:A	1.00051e-14	-4.79564e-10	-1.51075	7.98896e-06	-4.79564e-10	-1.48855	3.92384e-07	-4.79564e-10	-1.51033
118250465	chr11:118250465:T:G	7.52091e-15	-1.79616	-4.88941e-10	9.44644e-06	-1.32098	-4.88941e-10	2.89874e-07	-1.81312	-4.88941e-10
118250530	chr11:118250530:T:G	7.57648e-15	-1.7888	-4.88941e-10	1.07802e-05	-1.1889	-4.88941e-10	3.32216e-07	-1.67679	-4.88941e-10
118250641	chr11:118250641:C:T	4.69739e-15	-2.26684	-4.88941e-10	3.69858e-06	-2.25866	-4.88941e-10	1.84827e-07	-2.26315	-4.88941e-10
118250706	chr11:118250706:G:A	3.59363e-15	-1.32122	-1.21346	0.0261722	5.75543	0.850412	7.85518e-08	-1.74786	-1.37095
118250838	chr11:118250838:G:C	3.53877e-15	-1.32457	-1.2255	0.0251944	5.74685	0.820911	7.77909e-08	-1.74996	-1.37859
118251007	chr11:118251007:A:C	4.97683e-15	-1.23355	-0.975505	2.03872e-05	-0.530773	-0.0209333	1.26606e-07	-1.57381	-1.06768
118251339	chr11:118251339:A:C	1.25209e-15	-2.17169	-1.41735	6.63265e-06	-0.183612	-1.491	4.64008e-08	-2.22441	-1.42085
118251362	chr11:118251362:T:C	1.25393e-15	-2.10572	-1.48185	5.0813e-06	-0.43235	-1.5087	4.63072e-08	-2.19829	-1.44899
118251488	chr11:118251488:T:G	9.06204e-15	-1.60975	-4.88941e-10	9.20485e-06	-1.34688	-4.88941e-10	3.39556e-07	-1.65493	-4.88941e-10
118251535	chr11:118251535:T:C	1.58236e-15	-2.17155	-1.18338	1.27483e-06	-1.96207	-1.36173	6.13841e-08	-2.23694	-1.12848
118251700	chr11:118251700:G:T	2.45575e-14	-0.698313	0.0854817	9.33432e-05	-0.187887	1.15756	6.33799e-07	-1.03348	0.00264444
118252022	chr11:118252022:A:G	1.25577e-15	-2.19	-1.3961	6.10564e-06	-0.27871	-1.47869	4.68724e-08	-2.23797	-1.39717
118252773	chr11:118252773:A:G	1.25752e-15	-2.18109	-1.40362	6.34094e-06	-0.236963	-1.48262	4.6805e-08	-2.23192	-1.40466
118252802	chr11:118252802:A:G	3.07135e-15	-1.7998	-0.891934	0.000499496	4.02244	-1.37545	1.09708e-07	-2.05984	-0.724913
118253034	chr11:118253034:CAGG:C	2.32972e-14	-0.765029	0.0995157	8.77702e-05	-0.266916	1.17502	6.04231e-07	-1.09367	0.015054
118253310	chr11:118253310:T:C	1.03985e-14	-4.79564e-10	-1.47219	8.03188e-06	-4.79564e-10	-1.4832	4.16503e-07	-4.79564e-10	-1.45068
118253377	chr11:118253377:T:C	1.31313e-15	-2.19437	-1.34707	6.8075e-06	-0.199277	-1.44931	4.89129e-08	-2.24022	-1.35232
118253732	chr11:118253732:G:A	1.62403e-15	-2.17919	-1.14975	1.28648e-06	-1.97501	-1.33969	6.32608e-08	-2.24169	-1.09362
118253886	chr11:118253886:T:C	1.69761e-15	-2.18254	-1.10209	1.32155e-06	-1.98112	-1.30669	6.64201e-08	-2.24386	-1.04271
118254146	chr11:118254146:T:G	1.00046e-14	-4.79564e-10	-1.5108	8.14141e-06	-4.79564e-10	-1.46965	3.9257e-07	-4.79564e-10	-1.50986
118254247	chr11:118254247:T:C	1.00553e-14	-4.79564e-10	-1.50575	8.53438e-06	-4.79564e-10	-1.42251	3.96873e-07	-4.79564e-10	-1.49896
118254329	chr11:118254329:A:G	1.54669e-14	-0.908089	-0.167054	5.18121e-05	-0.439149	0.820159	4.16171e-07	-1.2152	-0.236279
118254362	chr11:118254362:T:C	1.62696e-15	-1.91786	-1.40927	0.000209338	3.28777	-1.51043	5.52196e-08	-2.11217	-1.35908
118254468	chr11:118254468:C:T	1.02485e-14	-4.79564e-10	-1.48672	8.63952e-06	-4.79564e-10	-1.41027	3.99755e-07	-4.79564e-10	-1.49172
118254607	chr11:118254607:G:A	4.14156e-14	-4.79564e-10	-0.0901918	7.26253e-05	-4.79564e-10	0.718699	1.5265e-06	-4.79564e-10	-0.151842
118254615	chr11:118254615:A:G	1.75444e-14	-4.79564e-10	-0.949115	1.53147e-05	-4.79564e-10	-0.837799	6.76255e-07	-4.79564e-10	-0.966003
118254644	chr11:118254644:A:G	2.91831e-14	-0.512046	0.071789	0.000112827	0.020194	1.13905	7.35326e-07	-0.869872	-0.0123862
118254910	chr11:118254910:T:C	1.64629e-15	-1.9096	-1.40572	0.000216347	3.32044	-1.51017	5.57754e-08	-2.10611	-1.35513
118254957	chr11:118254957:G:A	3.97872e-15	-1.35061	-1.08227	0.0361165	5.64946	1.27843	8.35837e-08	-1.77328	-1.28344
118255646	chr11:118255646:T:A	2.02433e-14	-4.79564e-10	-0.806024	1.49723e-05	-4.79564e-10	-0.860411	8.18602e-07	-4.79564e-10	-0.774975
118255713	chr11:118255713:C:CT	1.61585e-15	-1.95529	-1.3787	0.000180918	3.13776	-1.50633	5.58179e-08	-2.13784	-1.32264
118255861	chr11:118255861:C:T	3.8003e-15	-1.64528	-0.833492	0.000696432	4.32102	-1.34166	1.29664e-07	-1.95945	-0.658181
118255960	chr11:118255960:T:C	3.65397e-15	-1.44545	-1.07258	0.0278363	5.36387	1.30361	7.84895e-08	-1.84343	-1.27617
118255967	chr11:118255967:C:A	1.24472e-15	-2.11939	-1.47554	4.84207e-06	-0.479072	-1.5102	4.63569e-08	-2.20723	-1.43897
118256038	chr11:118256038:G:A	2.74965e-14	-0.562447	0.0626584	0.000104605	-0.0436599	1.12724	6.97123e-07	-0.914978	-0.0206328
118256189	chr11:118256189:C:T	3.69048e-15	-1.41869	-1.0894	0.0289376	5.44526	1.26102	7.9074e-08	-1.82394	-1.28825
118256205	chr11:118256205:C:T	1.57799e-15	-1.95059	-1.40711	0.000183375	3.15525	-1.51033	5.40827e-08	-2.13468	-1.35738
118256255	chr11:118256255:ACTTT:A	3.75969e-15	-1.41281	-1.0767	0.0303716	5.46167	1.29298	8.01291e-08	-1.81973	-1.2792
118256377	chr11:118256377:G:A	5.3333e-15	-2.13988	-4.88941e-10	4.96288e-06	-1.96463	-4.88941e-10	2.02669e-07	-2.171	-4.88941e-10
118256599	chr11:118256599:G:A	1.61167e-15	-1.93841	-1.39816	0.000192801	3.20445	-1.50941	5.51171e-08	-2.12674	-1.34638
118256601	chr11:118256601:G:C	1.04451e-14	-4.79564e-10	-1.46772	7.81354e-06	-4.79564e-10	-1.51076	4.20205e-07	-4.79564e-10	-1.44183
118256632	chr11:118256632:A:G	1.62742e-15	-1.94077	-1.38609	0.000191335	3.19506	-1.50764	5.58602e-08	-2.12824	-1.33149
118256727	chr11:118256727:C:T	2.85717e-14	-0.539523	0.0780914	0.000110317	-0.00885733	1.1456	7.23762e-07	-0.891828	-0.00628209
118257753	chr11:118257753:G:A	2.99852e-14	-0.452735	0.0395902	0.000115905	0.0889801	1.09718	7.52158e-07	-0.81597	-0.0436569
118257857	chr11:118257857:A:T	1.63586e-15	-1.9473	-1.37438	0.000186504	3.16734	-1.5055	5.64133e-08	-2.13244	-1.31743
118257860	chr11:118257860:A:T	1.60626e-15	-1.94457	-1.39537	0.000187947	3.17859	-1.50904	5.50992e-08	-2.13071	-1.34273
118257862	chr11:118257862:TAGC:T	1.61021e-15	-1.95358	-1.3839	0.000181771	3.1434	-1.50727	5.55525e-08	-2.1365	-1.32874
118257905	chr11:118257905:G:A	5.49769e-15	-2.10952	-4.88941e-10	5.1962e-06	-1.91868	-4.88941e-10	2.0836e-07	-2.1433	-4.88941e-10
118257995	chr11:118257995:A:C	1.03914e-14	-4.79564e-10	-1.47287	7.81136e-06	-4.79564e-10	-1.51103	4.17494e-07	-4.79564e-10	-1.4483
118258552	chr11:118258552:T:C	1.00155e-14	-4.79564e-10	-1.50972	8.72461e-06	-4.79564e-10	-1.40047	3.92453e-07	-4.79564e-10	-1.51016
118258625	chr11:118258625:C:T	2.71646e-15	-1.50489	-1.30963	0.00826955	5.15355	0.300171	6.38805e-08	-1.88758	-1.43798
118258626	chr11:118258626:G:A	1.05004e-14	-4.79564e-10	-1.46243	8.0832e-06	-4.79564e-10	-1.47683	4.22913e-07	-4.79564e-10	-1.43541
118258868	chr11:118258868:A:T	1.29065e-15	-2.09316	-1.46554	4.76506e-06	-0.494288	-1.51101	4.77491e-08	-2.19012	-1.4265
118258990	chr11:118258990:T:C	1.10098e-15	-2.2442	-1.47344	4.52317e-06	-0.54754	-1.50986	4.19088e-08	-2.27163	-1.47545
118259253	chr11:118259253:C:T	1.69859e-15	-2.14109	-1.14295	1.37853e-06	-1.90974	-1.33586	6.52736e-08	-2.21643	-1.08755
118259434	chr11:118259434:A:G	2.47586e-14	-0.654959	0.0502828	9.27108e-05	-0.147207	1.11008	6.33122e-07	-0.998037	-0.0338729
118259484	chr11:118259484:T:C	3.28e-15	-1.42986	-1.19614	0.00687905	5.30715	-0.0375259	8.05145e-08	-1.80111	-1.29302
118260334	chr11:118260334:T:C	3.72967e-15	-1.38087	-1.11666	0.0300254	5.55674	1.18645	7.97935e-08	-1.79494	-1.3082
118260427	chr11:118260427:A:G	1.03078e-14	-4.79564e-10	-1.48094	8.72841e-06	-4.79564e-10	-1.40003	4.01475e-07	-4.79564e-10	-1.48743
118260508	chr11:118260508:C:T	3.79921e-15	-1.99372	-0.485337	0.000125295	0.652887	0.611167	1.24214e-07	-2.11354	-0.547027
118261016	chr11:118261016:A:C	1.01452e-14	-4.79564e-10	-1.49685	8.27494e-06	-4.79564e-10	-1.45338	3.97311e-07	-4.79564e-10	-1.49785
118261951	chr11:118261951:G:A	1.0309e-14	-4.79564e-10	-1.48083	7.81165e-06	-4.79564e-10	-1.511	4.15665e-07	-4.79564e-10	-1.45269
118261990	chr11:118261990:G:A	1.3525e-15	-2.01714	-1.49475	6.62484e-06	-0.276662	-1.39913	4.65424e-08	-2.13432	-1.50789
118261994	chr11:118261994:T:G	1.02995e-14	-4.79564e-10	-1.48175	7.81206e-06	-4.79564e-10	-1.51094	4.14382e-07	-4.79564e-10	-1.45578
118262619	chr11:118262619:T:C	1.02325e-14	-4.79564e-10	-1.48828	7.81452e-06	-4.79564e-10	-1.51063	4.07215e-07	-4.79564e-10	-1.47323
118263880	chr11:118263880:A:G	1.31768e-14	-4.79564e-10	-1.23539	1.11946e-05	-4.79564e-10	-1.15118	5.0817e-07	-4.79564e-10	-1.25176
118263882	chr11:118263882:C:T	4.83897e-15	-1.51892	-0.718231	0.00129874	3.28858	0.313955	1.23851e-07	-1.82166	-0.841831
118264438	chr11:118264438:C:T	1.19861e-15	-2.15861	-1.47408	1.1166e-06	-2.01477	-1.44155	4.47982e-08	-2.20011	-1.48029
118264734	chr11:118264734:C:T	1.1783e-14	-2.05998	0.712791	0.000166544	-0.230294	1.77894	3.13594e-07	-2.15402	0.419549
118264823	chr11:118264823:A:G	1.10413e-15	-2.2426	-1.47218	9.56902e-07	-2.15438	-1.45629	4.24424e-08	-2.26612	-1.46831
118265258	chr11:118265258:T:G	8.63904e-15	-0.887166	-0.770391	5.19173e-06	-1.30653	-0.613019	3.05131e-07	-0.965911	-0.795921
118265445	chr11:118265445:G:A	1.0118e-14	-2.19681	0.697274	8.31779e-06	-2.27759	0.82937	4.91367e-07	-2.12733	0.841947
118265647	chr11:118265647:C:G	1.25418e-14	-1.28478	-4.88941e-10	1.65604e-05	-0.759597	-4.88941e-10	4.82964e-07	-1.30263	-4.88941e-10
118265776	chr11:118265776:G:C	4.13563e-14	-4.79564e-10	-0.0916247	3.11768e-05	-4.79564e-10	-0.126939	1.34594e-06	-4.79564e-10	-0.277726
118266030	chr11:118266030:G:T	1.97654e-15	-2.28062	-0.85188	5.00036e-06	-1.6326	-0.324507	6.92459e-08	-2.27607	-0.968834
118266156	chr11:118266156:G:A	2.01399e-15	-2.28056	-0.833171	4.86082e-06	-1.68084	-0.304568	7.01615e-08	-2.27931	-0.952462
118266668	chr11:118266668:G:A	2.10806e-15	-2.26524	-0.802842	4.44802e-06	-1.87332	-0.200832	7.02343e-08	-2.27778	-0.952955
118266809	chr11:118266809:C:T	3.89755e-15	-1.93592	-0.517581	4.03765e-06	-1.57898	-0.591968	1.48673e-07	-2.01515	-0.465669
118266845	chr11:118266845:A:G	1.96688e-15	-2.28081	-0.856585	4.79964e-06	-1.65865	-0.339419	6.87385e-08	-2.27801	-0.974254
118266952	chr11:118266952:T:C	1.96266e-15	-2.28076	-0.85879	4.73523e-06	-1.66805	-0.343535	6.85149e-08	-2.27861	-0.976914
118267196	chr11:118267196:A:G	1.90298e-15	-2.2808	-0.889628	4.55153e-06	-1.66355	-0.387601	6.66134e-08	-2.27828	-1.00539
118267388	chr11:118267388:A:G	1.0583e-14	-4.79564e-10	-1.4546	8.09335e-06	-4.79564e-10	-1.47557	4.19627e-07	-4.79564e-10	-1.44321
118267665	chr11:118267665:A:G	1.03403e-14	-4.79564e-10	-1.4778	7.91452e-06	-4.79564e-10	-1.49791	4.13974e-07	-4.79564e-10	-1.45677
118267914	chr11:118267914:T:C	1.99718e-15	-2.28078	-0.841332	4.87376e-06	-1.66323	-0.319513	6.96497e-08	-2.27837	-0.960725
118268207	chr11:118268207:C:T	2.01386e-15	-2.28074	-0.833053	5.03548e-06	-1.64256	-0.307548	7.03265e-08	-2.2768	-0.95262
118268283	chr11:118268283:G:A	2.05469e-15	-2.28053	-0.813189	4.96631e-06	-1.68152	-0.282419	7.13687e-08	-2.27934	-0.93537
118269421	chr11:118269421:C:T	1.77037e-15	-2.28081	-0.961849	4.12488e-06	-1.65956	-0.490019	6.23802e-08	-2.27803	-1.0713
118269533	chr11:118269533:T:C	1.18136e-14	-4.79564e-10	-1.3446	9.57886e-06	-4.79564e-10	-1.30705	4.6417e-07	-4.79564e-10	-1.34232
118271904	chr11:118271904:C:T	1.41593e-15	-2.20501	-1.26106	2.74307e-06	-1.63462	-0.92292	5.10368e-08	-2.1884	-1.36163
118272215	chr11:118272215:C:T	1.37324e-15	-2.20742	-1.28925	2.61078e-06	-1.62716	-0.979803	4.96256e-08	-2.19105	-1.38701
118272216	chr11:118272216:A:G	5.26699e-15	-2.15239	-4.88941e-10	4.74881e-06	-2.00872	-4.88941e-10	1.99565e-07	-2.18643	-4.88941e-10
118272437	chr11:118272437:G:T	1.09993e-14	-4.79564e-10	-1.41602	8.80308e-06	-4.79564e-10	-1.39151	4.76192e-07	-4.79564e-10	-1.31675
118272653	chr11:118272653:C:T	1.33996e-15	-2.20242	-1.31879	1.00929e-06	-2.2721	-1.28527	5.86906e-08	-2.13943	-1.27086
118272871	chr11:118272871:G:A	1.38538e-15	-2.21334	-1.27453	2.75153e-06	-1.60888	-0.945574	5.00312e-08	-2.19771	-1.37222
118273189	chr11:118273189:T:C	1.37525e-14	-4.79564e-10	-1.19263	1.00591e-05	-4.79564e-10	-1.25814	5.47378e-07	-4.79564e-10	-1.17743
118273494	chr11:118273494:A:G	2.11111e-15	-2.26093	-0.805699	4.35668e-06	-1.89464	-0.200264	7.04709e-08	-2.27571	-0.951659
118273565	chr11:118273565:G:A	2.06218e-15	-2.26224	-0.827841	4.2548e-06	-1.88787	-0.230693	6.90367e-08	-2.27643	-0.971505
118273730	chr11:118273730:A:G	1.35224e-15	-2.22922	-1.28286	2.86729e-06	-1.55418	-0.95907	4.88289e-08	-2.21545	-1.3788
118274089	chr11:118274089:T:G	1.35058e-15	-2.2307	-1.28261	2.84763e-06	-1.54974	-0.970385	4.86008e-08	-2.21677	-1.38217
118274543	chr11:118274543:T:C	1.03936e-14	-4.79564e-10	-1.47266	7.98284e-06	-4.79564e-10	-1.48932	4.11421e-07	-4.79564e-10	-1.46295
118275584	chr11:118275584:T:G	1.03878e-14	-4.79564e-10	-1.47321	7.97946e-06	-4.79564e-10	-1.48974	4.11169e-07	-4.79564e-10	-1.46357
118275795	chr11:118275795:C:T	1.42986e-15	-2.2297	-1.22657	3.13869e-06	-1.55128	-0.871529	5.10083e-08	-2.21595	-1.33463
118276169	chr11:118276169:A:T	3.75237e-15	-2.03096	-0.460501	3.7171e-06	-1.71735	-0.536316	1.45352e-07	-2.09709	-0.40633
118276378	chr11:118276378:G:C	1.00524e-14	-4.79564e-10	-1.50604	7.99425e-06	-4.79564e-10	-1.48789	3.92597e-07	-4.79564e-10	-1.50979
118276419	chr11:118276419:C:T	1.03484e-14	-4.79564e-10	-1.47702	7.91603e-06	-4.79564e-10	-1.49772	4.14126e-07	-4.79564e-10	-1.4564
118277431	chr11:118277431:A:G	1.27291e-15	-2.27509	-1.29745	3.43788e-06	-1.32724	-1.00452	4.50865e-08	-2.27823	-1.39577
118277556	chr11:118277556:C:T	1.82585e-15	-2.15687	-1.05493	5.31023e-06	-1.31402	-0.582956	6.74764e-08	-2.09175	-1.17904
118278407	chr11:118278407:T:C	6.29625e-15	-2.21838	0.244488	1.30334e-05	-2.07582	1.07673	1.9355e-07	-2.25694	0.0399045
118278466	chr11:118278466:G:A	1.05331e-14	-4.79564e-10	-1.45933	8.18969e-06	-4.79564e-10	-1.46374	4.23319e-07	-4.79564e-10	-1.43445
118279544	chr11:118279544:T:G	1.60464e-14	0.472664	-1.51103	2.2136e-05	1.00769	-1.4771	1.71944e-07	-0.836261	-1.49914
118280167	chr11:118280167:C:A	5.40941e-15	-2.12571	-4.88941e-10	6.34759e-06	-1.71854	-4.88941e-10	2.12824e-07	-2.12211	-4.88941e-10
118280420	chr11:118280420:T:C	1.31555e-15	-2.20201	-1.33758	2.17445e-06	-1.61707	-1.17277	4.52654e-08	-2.25174	-1.41829
118280614	chr11:118280614:A:T	5.31042e-15	-2.14418	-4.88941e-10	3.89391e-06	-2.2072	-4.88941e-10	2.16734e-07	-2.1039	-4.88941e-10
118280731	chr11:118280731:G:A	1.22947e-15	-2.17492	-1.43235	2.25619e-06	-1.53089	-1.22205	4.28603e-08	-2.23856	-1.48607
118281437	chr11:118281437:G:A	2.32832e-14	-0.666116	-4.88941e-10	2.46421e-05	-0.362155	-4.88941e-10	8.03103e-07	-0.79409	-4.88941e-10
118281537	chr11:118281537:T:A	3.67092e-14	-0.21082	-4.88941e-10	5.75305e-05	0.485702	-4.88941e-10	1.48108e-06	-0.182044	-4.88941e-10
118282982	chr11:118282982:A:G	2.07721e-15	-2.26576	-0.817064	4.38571e-06	-1.86911	-0.219148	6.94948e-08	-2.27809	-0.963227
118283399	chr11:118283399:G:T	1.27308e-15	-2.1949	-1.37751	2.11967e-06	-1.59662	-1.21873	4.43402e-08	-2.24732	-1.44337
118284080	chr11:118284080:G:A	1.23543e-15	-2.21123	-1.39119	1.97775e-06	-1.64581	-1.23884	4.34825e-08	-2.25733	-1.45288
118284083	chr11:118284083:G:C	1.16838e-15	-2.21623	-1.442	1.77917e-06	-1.66078	-1.32969	4.18507e-08	-2.26024	-1.48822
118284285	chr11:118284285:A:T	1.26075e-15	-2.19427	-1.38787	2.08894e-06	-1.59611	-1.23384	4.40358e-08	-2.24701	-1.45056
118284359	chr11:118284359:G:A	1.2447e-15	-2.21146	-1.38349	1.99849e-06	-1.64659	-1.22763	4.37072e-08	-2.25746	-1.4476
118284482	chr11:118284482:C:T	1.00024e-14	-4.79564e-10	-1.51102	7.85993e-06	-4.79564e-10	-1.50484	3.92726e-07	-4.79564e-10	-1.50946
118284621	chr11:118284621:G:C	1.27107e-15	-2.20497	-1.36902	2.08116e-06	-1.62748	-1.20621	4.43355e-08	-2.25357	-1.43721
118285019	chr11:118285019:C:A	1.26878e-15	-2.20685	-1.36894	2.09667e-06	-1.62017	-1.20609	4.4286e-08	-2.25421	-1.43769
118285089	chr11:118285089:G:A	1.40686e-15	-2.23383	-1.23866	1.36e-06	-2.27846	-0.980665	5.39251e-08	-2.27746	-1.21752
118285099	chr11:118285099:G:A	1.25765e-15	-2.19684	-1.38777	2.07798e-06	-1.60182	-1.23339	4.39802e-08	-2.24849	-1.45034
118285138	chr11:118285138:C:T	4.67156e-15	-2.27236	-4.88941e-10	3.6517e-06	-2.27142	-4.88941e-10	1.82372e-07	-2.27652	-4.88941e-10
118285282	chr11:118285282:T:C	1.30131e-15	-2.20318	-1.34729	2.1628e-06	-1.62104	-1.17417	4.51302e-08	-2.25231	-1.42071
118285664	chr11:118285664:C:T	5.32156e-15	-2.14208	-4.88941e-10	4.82988e-06	-1.99179	-4.88941e-10	2.01084e-07	-2.17885	-4.88941e-10
118285695	chr11:118285695:T:C	1.19245e-15	-2.22033	-1.41751	1.8452e-06	-1.67527	-1.27876	4.24987e-08	-2.26285	-1.47025
118285699	chr11:118285699:G:A	5.15344e-15	-2.17418	-4.88941e-10	4.59579e-06	-2.04147	-4.88941e-10	1.95787e-07	-2.20554	-4.88941e-10
118286003	chr11:118286003:C:T	1.29266e-15	-2.2049	-1.35225	2.13546e-06	-1.62645	-1.18148	4.49075e-08	-2.25342	-1.42455
118286334	chr11:118286334:T:A	1.3173e-15	-2.20531	-1.33295	2.19295e-06	-1.62721	-1.15415	4.55486e-08	-2.25363	-1.41016
118286535	chr11:118286535:C:T	1.57678e-15	-2.24479	-1.11367	1.68841e-06	-2.27503	-0.767792	6.21476e-08	-2.27985	-1.07321
118286618	chr11:118286618:TG:T	4.30466e-14	-4.79564e-10	-0.0515657	3.18266e-05	-4.79564e-10	-0.106311	1.39364e-06	-4.79564e-10	-0.242899
118286876	chr11:118286876:G:A	5.06822e-15	-2.19086	-4.88941e-10	4.48045e-06	-2.06689	-4.88941e-10	1.93086e-07	-2.21944	-4.88941e-10
118286908	chr11:118286908:C:G	1.19275e-15	-2.19747	-1.44012	2.07323e-06	-1.59721	-1.24029	4.21119e-08	-2.25247	-1.48978
118286966	chr11:118286966:C:T	1.45264e-15	-2.23127	-1.2092	1.34049e-06	-2.279	-0.994579	5.61625e-08	-2.2772	-1.17712
118287287	chr11:118287287:T:C	1.24792e-15	-2.19256	-1.39982	2.06223e-06	-1.59199	-1.25084	4.37454e-08	-2.24595	-1.45824
118287340	chr11:118287340:T:C	1.22748e-15	-2.21029	-1.3986	1.96359e-06	-1.64286	-1.24897	4.33144e-08	-2.25669	-1.4574
118287510	chr11:118287510:A:G	5.16531e-15	-2.17188	-4.88941e-10	4.61121e-06	-2.03812	-4.88941e-10	1.96184e-07	-2.20352	-4.88941e-10
118287566	chr11:118287566:G:A	1.22738e-15	-2.19697	-1.412	1.99831e-06	-1.60466	-1.26966	4.32511e-08	-2.24879	-1.46676
118287726	chr11:118287726:G:A	1.24459e-15	-2.18472	-1.41032	2.07534e-06	-1.56922	-1.26727	4.36461e-08	-2.2408	-1.46566
118287813	chr11:118287813:G:A	1.03453e-14	-4.79564e-10	-1.47732	7.91076e-06	-4.79564e-10	-1.49839	4.08589e-07	-4.79564e-10	-1.46986
118287987	chr11:118287987:T:C	1.23216e-15	-2.20979	-1.3953	1.9782e-06	-1.6406	-1.24383	4.34331e-08	-2.25628	-1.45507
118288909	chr11:118288909:C:T	5.3159e-15	-2.14315	-4.88941e-10	4.81919e-06	-1.99401	-4.88941e-10	2.00726e-07	-2.18063	-4.88941e-10
118288969	chr11:118288969:C:T	1.62903e-15	-2.27998	-1.04589	3.89305e-06	-1.60645	-0.600969	5.82088e-08	-2.27372	-1.14481
118289894	chr11:118289894:A:G	1.40413e-14	-4.79564e-10	-1.17184	1.02521e-05	-4.79564e-10	-1.23913	5.58729e-07	-4.79564e-10	-1.15691
118290017	chr11:118290017:T:C	1.00026e-14	-4.79564e-10	-1.511	7.85755e-06	-4.79564e-10	-1.50514	3.92767e-07	-4.79564e-10	-1.50936
118290136	chr11:118290136:A:G	1.73249e-15	-2.28079	-0.983497	4.08657e-06	-1.64644	-0.512473	6.13969e-08	-2.2771	-1.08812
118291176	chr11:118291176:G:A	1.11339e-15	-2.22825	-1.47819	1.65514e-06	-1.68839	-1.37434	4.08621e-08	-2.26698	-1.50539
118291432	chr11:118291432:G:C	2.17362e-15	-2.27233	-0.765126	4.91948e-06	-1.83062	-0.142787	7.31572e-08	-2.28031	-0.90965
118291781	chr11:118291781:T:C	1.17193e-15	-2.22577	-1.42943	1.80042e-06	-1.68083	-1.29776	4.20057e-08	-2.26584	-1.47893
118291886	chr11:118291886:G:GC	1.18874e-15	-2.23414	-1.40682	1.83472e-06	-1.70907	-1.25065	4.252e-08	-2.26998	-1.46261
118292081	chr11:118292081:G:A	7.78647e-15	-2.21764	0.456183	1.66076e-05	-2.08663	1.32988	2.3804e-07	-2.25623	0.246097
118292147	chr11:118292147:G:A	1.13327e-15	-2.23273	-1.45601	1.68127e-06	-1.70418	-1.34288	4.11827e-08	-2.26932	-1.49523
118292501	chr11:118292501:T:C	7.11263e-15	-2.21756	0.365585	1.49196e-05	-2.08668	1.22275	2.18746e-07	-2.25613	0.161467
118292709	chr11:118292709:GATTAA:G	1.02522e-14	-4.79564e-10	-1.48636	7.81574e-06	-4.79564e-10	-1.51047	3.95241e-07	-4.79564e-10	-1.50308
118292991	chr11:118292991:T:C	1.04472e-14	-4.79564e-10	-1.46752	8.33222e-06	-4.79564e-10	-1.44648	4.10613e-07	-4.79564e-10	-1.46492
118293157	chr11:118293157:G:A	1.14522e-15	-2.22496	-1.45329	1.74931e-06	-1.67936	-1.32803	4.14689e-08	-2.26534	-1.49229
118293201	chr11:118293201:G:A	4.95912e-15	-2.21262	-4.88941e-10	3.71856e-06	-2.25328	-4.88941e-10	2.00369e-07	-2.18241	-4.88941e-10
118293205	chr11:118293205:G:A	1.12209e-15	-2.24056	-1.4581	1.62772e-06	-1.73297	-1.34646	4.09854e-08	-2.27301	-1.49634
118293207	chr11:118293207:G:A	5.14741e-15	-2.17535	-4.88941e-10	4.57985e-06	-2.04495	-4.88941e-10	1.95442e-07	-2.20731	-4.88941e-10
118293518	chr11:118293518:C:T	1.15967e-15	-2.2301	-1.43561	1.7745e-06	-1.69566	-1.29743	4.18101e-08	-2.26799	-1.48144
118294154	chr11:118294154:AT:A	1.16981e-15	-2.23579	-1.42122	1.78309e-06	-1.71478	-1.27349	4.20841e-08	-2.2707	-1.4722
118295240	chr11:118295240:C:T	2.24218e-15	-2.2713	-0.735099	5.05272e-06	-1.8387	-0.107988	7.48874e-08	-2.28001	-0.886576
118295497	chr11:118295497:A:C	6.97215e-15	-2.21291	0.340988	1.42377e-05	-2.09524	1.18452	2.13046e-07	-2.25308	0.132016
118295782	chr11:118295782:T:C	1.08092e-15	-2.22544	-1.5106	1.46173e-06	-1.69945	-1.48755	4.08991e-08	-2.26079	-1.51068
118295882	chr11:118295882:A:G	6.60431e-15	-1.92613	-4.88941e-10	3.87945e-06	-2.21092	-4.88941e-10	2.42615e-07	-1.9911	-4.88941e-10
118295893	chr11:118295893:T:C	1.17532e-15	-2.24124	-1.41107	1.77462e-06	-1.73569	-1.25734	4.22622e-08	-2.27326	-1.46542
118296307	chr11:118296307:C:G	1.06601e-14	-4.79564e-10	-1.44734	8.1365e-06	-4.79564e-10	-1.47025	4.229e-07	-4.79564e-10	-1.43544
118296420	chr11:118296420:G:T	1.10015e-14	-4.79564e-10	-1.41582	8.31644e-06	-4.79564e-10	-1.44838	4.25751e-07	-4.79564e-10	-1.42872
118296475	chr11:118296475:T:C	1.08526e-15	-2.22418	-1.50785	1.43775e-06	-1.69645	-1.50708	4.134e-08	-2.26017	-1.50058
118296791	chr11:118296791:A:T	1.10519e-15	-2.25596	-1.45787	8.93719e-07	-2.22405	-1.45493	4.2397e-08	-2.26641	-1.46908
118296992	chr11:118296992:C:T	1.19796e-15	-2.2293	-1.40393	1.8738e-06	-1.69233	-1.24631	4.27133e-08	-2.26744	-1.46062
118297036	chr11:118297036:A:G	1.09496e-14	-4.79564e-10	-1.42055	8.88572e-06	-4.79564e-10	-1.38217	4.19787e-07	-4.79564e-10	-1.44283
118297044	chr11:118297044:G:A	1.13346e-15	-2.26003	-1.42854	1.60517e-06	-1.80781	-1.28557	4.1525e-08	-2.27953	-1.47675
118297262	chr11:118297262:G:A	2.17275e-14	-4.79564e-10	-0.73527	1.60543e-05	-4.79564e-10	-0.790639	7.25679e-07	-4.79564e-10	-0.895465
118297441	chr11:118297441:T:C	1.18249e-15	-2.23784	-1.40839	1.80596e-06	-1.72244	-1.25309	4.24075e-08	-2.27164	-1.46361
118297624	chr11:118297624:G:A	1.06653e-14	-4.79564e-10	-1.44685	8.62237e-06	-4.79564e-10	-1.41225	4.11543e-07	-4.79564e-10	-1.46266
118297828	chr11:118297828:G:T	1.13355e-15	-2.23903	-1.44947	1.66191e-06	-1.72707	-1.33157	4.1211e-08	-2.27226	-1.49161
118297853	chr11:118297853:C:A	1.17088e-15	-2.23707	-1.41902	1.77942e-06	-1.72014	-1.27018	4.2121e-08	-2.27128	-1.47075
118297902	chr11:118297902:A:G	1.10413e-15	-2.21599	-1.4988	1.54659e-06	-1.67088	-1.45968	4.14109e-08	-2.25385	-1.50518
118298792	chr11:118298792:A:G	1.0078e-14	-4.79564e-10	-1.5035	7.85706e-06	-4.79564e-10	-1.5052	3.92833e-07	-4.79564e-10	-1.50919
118299075	chr11:118299075:T:C	1.11174e-15	-2.24657	-1.46135	1.58416e-06	-1.75463	-1.35193	4.08237e-08	-2.27543	-1.49788
118299110	chr11:118299110:G:A	2.15172e-15	-2.27468	-0.7729	4.93593e-06	-1.81303	-0.15704	7.24425e-08	-2.28073	-0.919047
118300343	chr11:118300343:A:G	1.15251e-15	-2.23342	-1.43848	1.72674e-06	-1.70677	-1.3136	4.15882e-08	-2.26958	-1.48517
118300524	chr11:118300524:T:G	2.24641e-15	-2.26926	-0.73526	4.97627e-06	-1.85183	-0.110106	7.4913e-08	-2.27934	-0.886907
118300570	chr11:118300570:T:C	1.68126e-15	-2.25801	-1.03629	1.88098e-06	-2.26917	-0.665652	6.71153e-08	-2.28074	-0.995421
118300904	chr11:118300904:A:T	1.05163e-14	-4.79564e-10	-1.46092	8.47158e-06	-4.79564e-10	-1.4299	4.0659e-07	-4.79564e-10	-1.47477
118301234	chr11:118301234:C:A	1.20288e-15	-2.23987	-1.38926	1.78688e-06	-1.72995	-1.25619	4.30207e-08	-2.27179	-1.4491
118301345	chr11:118301345:G:A	1.05258e-14	-4.79564e-10	-1.46002	8.48138e-06	-4.79564e-10	-1.42874	4.06945e-07	-4.79564e-10	-1.4739
118301417	chr11:118301417:C:T	1.18791e-15	-2.25979	-1.38186	1.66221e-06	-1.81304	-1.24543	4.29269e-08	-2.27944	-1.44363
118301627	chr11:118301627:T:A	1.20364e-15	-2.23078	-1.39772	1.82132e-06	-1.69888	-1.26817	4.29598e-08	-2.2674	-1.45491
118301699	chr11:118301699:G:A	1.02342e-14	-4.79564e-10	-1.48811	8.16647e-06	-4.79564e-10	-1.46658	3.9752e-07	-4.79564e-10	-1.49733
118301805	chr11:118301805:A:G	1.72216e-15	-2.28058	-0.989687	3.99472e-06	-1.67735	-0.504287	6.08441e-08	-2.27927	-1.09499
118301820	chr11:118301820:C:T	1.17234e-15	-2.24016	-1.41468	1.74767e-06	-1.73165	-1.27668	4.20796e-08	-2.27261	-1.4704
118302887	chr11:118302887:CT:C	5.10106e-15	-2.1844	-4.88941e-10	4.52469e-06	-2.05706	-4.88941e-10	1.941e-07	-2.2142	-4.88941e-10
118302912	chr11:118302912:T:C	1.05045e-14	-4.79564e-10	-1.46205	8.44462e-06	-4.79564e-10	-1.43308	4.09211e-07	-4.79564e-10	-1.46834
118303068	chr11:118303068:C:T	1.33104e-15	-2.21644	-1.31144	2.17219e-06	-1.64952	-1.14136	4.58944e-08	-2.26045	-1.39578
118303089	chr11:118303089:T:C	5.03758e-15	-2.19692	-4.88941e-10	4.43762e-06	-2.0765	-4.88941e-10	1.92031e-07	-2.22491	-4.88941e-10
118303720	chr11:118303720:C:T	6.50369e-15	-1.94148	-4.88941e-10	8.77374e-06	-1.39485	-4.88941e-10	2.86368e-07	-1.82529	-4.88941e-10
118303913	chr11:118303913:C:T	1.5052e-14	-4.79564e-10	-1.10234	1.0878e-05	-4.79564e-10	-1.17987	5.97612e-07	-4.79564e-10	-1.08963
118303914	chr11:118303914:A:G	1.20695e-15	-2.22058	-1.40518	1.90252e-06	-1.66245	-1.26098	4.27395e-08	-2.263	-1.46445
118304170	chr11:118304170:A:G	1.23111e-15	-2.09508	-1.51085	8.38995e-07	-2.23137	-1.5108	4.34526e-08	-2.20015	-1.51076
118304277	chr11:118304277:G:A	2.40995e-15	-2.27036	-0.663887	5.51642e-06	-1.84529	-0.0135938	7.99356e-08	-2.27975	-0.821599
118304724	chr11:118304724:G:A	1.63568e-15	-2.2679	-1.05389	1.85487e-06	-2.26068	-0.688122	6.61523e-08	-2.27895	-1.01166
118304825	chr11:118304825:A:G	1.55133e-15	-2.24239	-1.13234	1.64255e-06	-2.27727	-0.793091	6.09796e-08	-2.27933	-1.09271
118305176	chr11:118305176:G:A	1.05842e-14	-4.79564e-10	-1.45448	8.0891e-06	-4.79564e-10	-1.4761	4.195e-07	-4.79564e-10	-1.44351
118305382	chr11:118305382:A:G	1.20648e-15	-2.24054	-1.38561	1.81751e-06	-1.73704	-1.23211	4.28855e-08	-2.27255	-1.45148
118306539	chr11:118306539:C:T	1.30717e-14	-4.79564e-10	-1.2434	9.64681e-06	-4.79564e-10	-1.29999	5.22318e-07	-4.79564e-10	-1.2243
118306653	chr11:118306653:G:A	1.14761e-14	-4.79564e-10	-1.37358	8.61503e-06	-4.79564e-10	-1.41311	4.55857e-07	-4.79564e-10	-1.36039
118307292	chr11:118307292:C:T	1.93841e-15	-2.254	-0.897986	2.24939e-06	-2.2723	-0.483653	7.51817e-08	-2.28077	-0.8819
118308042	chr11:118308042:G:A	4.01826e-15	-1.83872	-0.58428	4.33449e-06	-1.44265	-0.657356	1.52259e-07	-1.9236	-0.533393
118308327	chr11:118308327:T:C	1.41096e-14	-4.79564e-10	-1.16699	1.20062e-05	-4.79564e-10	-1.08119	4.97348e-07	-4.79564e-10	-1.27328
118308482	chr11:118308482:A:G	1.7648e-15	-2.2601	-0.98571	3.27735e-06	-1.91268	-0.466902	6.1205e-08	-2.27426	-1.09408
118308485	chr11:118308485:G:A	1.12201e-15	-2.27229	-1.42644	1.47872e-06	-1.88833	-1.2871	4.16246e-08	-2.28061	-1.47328
118309226	chr11:118309226:T:G	1.53537e-15	-2.27278	-1.1123	3.0611e-06	-1.80398	-0.643865	5.45944e-08	-2.27936	-1.20329
118309440	chr11:118309440:G:C	2.00475e-15	-2.22659	-0.89174	2.20675e-06	-2.28035	-0.494744	7.79518e-08	-2.27496	-0.851519
118310172	chr11:118310172:T:C	4.06598e-15	-1.76268	-0.648514	4.56455e-06	-1.33586	-0.712429	1.54066e-07	-1.85392	-0.591273
118310766	chr11:118310766:C:A	5.37139e-15	-2.13276	-4.88941e-10	3.90479e-06	-2.20441	-4.88941e-10	2.20484e-07	-2.08675	-4.88941e-10
118311381	chr11:118311381:G:A	1.20224e-14	-4.79564e-10	-1.32708	9.90323e-06	-4.79564e-10	-1.27375	4.58391e-07	-4.79564e-10	-1.35485
118311508	chr11:118311508:A:C	1.03881e-14	-4.79564e-10	-1.47319	9.08818e-06	-4.79564e-10	-1.35964	4.11157e-07	-4.79564e-10	-1.4636
118311663	chr11:118311663:T:C	1.09323e-14	-4.79564e-10	-1.42213	9.27977e-06	-4.79564e-10	-1.33878	4.24981e-07	-4.79564e-10	-1.43053
118311842	chr11:118311842:T:C	1.09688e-14	-4.79564e-10	-1.4188	8.3022e-06	-4.79564e-10	-1.45009	4.3507e-07	-4.79564e-10	-1.40707
118312086	chr11:118312086:G:A	1.93445e-15	-2.25281	-0.901222	3.75251e-06	-1.94062	-0.303563	6.53295e-08	-2.27033	-1.0328
118312601	chr11:118312601:C:T	3.92272e-14	-0.144478	-4.88941e-10	4.37294e-05	0.211408	-4.88941e-10	1.34346e-06	-0.279568	-4.88941e-10
118313018	chr11:118313018:C:T	2.1238e-15	-2.2432	-0.817443	2.42179e-06	-2.27708	-0.405027	8.31582e-08	-2.27938	-0.78245
118313556	chr11:118313556:T:C	3.20273e-15	-1.75656	-0.893283	3.40817e-06	-1.36851	-0.971932	1.18167e-07	-1.86873	-0.841741
118313635	chr11:118313635:C:T	1.12259e-14	-4.79564e-10	-1.39562	9.17162e-06	-4.79564e-10	-1.3505	4.32557e-07	-4.79564e-10	-1.41286
118313652	chr11:118313652:G:A	1.10709e-14	-4.79564e-10	-1.40953	8.96001e-06	-4.79564e-10	-1.37384	4.27517e-07	-4.79564e-10	-1.42458
118313861	chr11:118313861:C:T	4.92807e-15	-2.2189	-4.88941e-10	4.28751e-06	-2.11091	-4.88941e-10	1.88696e-07	-2.24244	-4.88941e-10
118314425	chr11:118314425:T:C	1.45816e-15	-2.23798	-1.19869	1.43916e-06	-2.27875	-0.923806	5.61394e-08	-2.27822	-1.17651
118314631	chr11:118314631:G:A	1.835e-15	-2.23384	-0.972966	1.984e-06	-2.27943	-0.602069	7.1391e-08	-2.27711	-0.937291
118314777	chr11:118314777:T:C	1.43907e-15	-2.24062	-1.20923	1.41156e-06	-2.27801	-0.943912	5.5252e-08	-2.27879	-1.19188
118315204	chr11:118315204:A:G	2.5407e-15	-2.23653	-0.644882	2.90981e-06	-2.26021	-0.238319	9.55795e-08	-2.22714	-0.695479
118315590	chr11:118315590:C:A	4.6948e-15	-2.26739	-4.88941e-10	3.61791e-06	-2.28072	-4.88941e-10	1.86693e-07	-2.25311	-4.88941e-10
118315738	chr11:118315738:C:G	1.29942e-13	-4.79564e-10	1.05324	0.000148829	-4.79564e-10	1.43619	6.18676e-06	-4.79564e-10	1.24759
118316410	chr11:118316410:G:A	4.87514e-15	-2.2297	-4.88941e-10	4.20283e-06	-2.13085	-4.88941e-10	1.87027e-07	-2.25132	-4.88941e-10
118316415	chr11:118316415:A:C	2.34253e-14	-4.79564e-10	-0.660033	2.02236e-05	-4.79564e-10	-0.559765	8.7045e-07	-4.79564e-10	-0.713562
118316501	chr11:118316501:A:G	4.88814e-15	-2.22704	-4.88941e-10	5.87974e-06	-1.7951	-4.88941e-10	1.94918e-07	-2.20999	-4.88941e-10
118316596	chr11:118316596:G:A	4.78606e-15	-2.24814	-4.88941e-10	4.06132e-06	-2.1651	-4.88941e-10	1.84338e-07	-2.2658	-4.88941e-10
118316641	chr11:118316641:G:A	1.26121e-14	-4.79564e-10	-1.27919	1.15593e-05	-4.79564e-10	-1.11912	4.76778e-07	-4.79564e-10	-1.31552
118316680	chr11:118316680:T:A	1.81342e-15	-2.16242	-1.05621	1.64551e-06	-1.96	-1.10857	7.22659e-08	-2.21177	-0.990451
118316702	chr11:118316702:G:GGGCT	6.25101e-15	-1.98111	-4.88941e-10	1.20587e-05	-1.07683	-4.88941e-10	2.8068e-07	-1.84536	-4.88941e-10
118316763	chr11:118316763:G:A	1.11272e-14	-4.79564e-10	-1.40446	8.21875e-06	-4.79564e-10	-1.4602	4.5713e-07	-4.79564e-10	-1.3576
118317302	chr11:118317302:T:C	1.79827e-15	-2.14495	-1.08208	1.61849e-06	-1.99944	-1.08568	7.04074e-08	-2.18364	-1.04464
118317453	chr11:118317453:G:A	1.10646e-14	-4.79564e-10	-1.4101	9.73584e-06	-4.79564e-10	-1.2908	4.1953e-07	-4.79564e-10	-1.44344
118317561	chr11:118317561:G:A	1.19129e-15	-2.22784	-1.41097	1.11536e-06	-2.25318	-1.20425	4.75615e-08	-2.15205	-1.4685
118317795	chr11:118317795:C:T	3.74071e-14	-4.79564e-10	-0.191987	3.25252e-05	-4.79564e-10	-0.0845998	1.53376e-06	-4.79564e-10	-0.147096
118318318	chr11:118318318:G:GAC	3.51042e-14	-4.79564e-10	-0.255529	3.06794e-05	-4.79564e-10	-0.143021	1.45097e-06	-4.79564e-10	-0.202584
118318321	chr11:118318321:T:C	5.04178e-15	-2.19609	-4.88941e-10	4.13804e-06	-2.14639	-4.88941e-10	1.94086e-07	-2.21427	-4.88941e-10
118318389	chr11:118318389:G:A	3.55364e-14	-4.79564e-10	-0.243292	3.08625e-05	-4.79564e-10	-0.137071	1.46011e-06	-4.79564e-10	-0.196308
118318533	chr11:118318533:G:A	1.91413e-14	-4.79564e-10	-0.862001	1.59544e-05	-4.79564e-10	-0.796877	7.14937e-07	-4.79564e-10	-0.910378
118319250	chr11:118319250:C:T	2.84003e-15	-1.28322	-1.48682	6.54174e-06	-0.18416	-1.50425	7.17642e-08	-1.77536	-1.43383
118320005	chr11:118320005:T:C	1.56007e-14	-4.79564e-10	-1.06653	1.57268e-05	-4.79564e-10	-0.811247	5.79879e-07	-4.79564e-10	-1.11975
118320019	chr11:118320019:A:AT	1.1338e-14	-4.79564e-10	-1.38569	9.99849e-06	-4.79564e-10	-1.26418	4.37514e-07	-4.79564e-10	-1.40146
118320559	chr11:118320559:T:C	3.2111e-15	-1.83211	-0.815125	1.90948e-06	-2.26118	-0.658606	8.5909e-08	-2.11106	-0.918219
118320976	chr11:118320976:A:C	2.02098e-15	-1.64611	-1.46415	1.04025e-06	-2.11861	-1.40854	5.25868e-08	-2.02372	-1.49639
118322359	chr11:118322359:C:T	2.21681e-14	-4.79564e-10	-0.715194	1.67264e-05	-4.79564e-10	-0.749626	7.96542e-07	-4.79564e-10	-0.802293
118322400	chr11:118322400:G:A	1.07404e-14	-4.79564e-10	-1.43984	8.14647e-06	-4.79564e-10	-1.46903	4.23838e-07	-4.79564e-10	-1.43322
118322657	chr11:118322657:C:A	4.01753e-14	-4.79564e-10	-0.120596	3.94359e-05	-4.79564e-10	0.108064	1.69095e-06	-4.79564e-10	-0.0495246
118322791	chr11:118322791:A:C	2.21659e-14	-4.79564e-10	-0.715291	1.6726e-05	-4.79564e-10	-0.749648	7.96559e-07	-4.79564e-10	-0.802271
118323034	chr11:118323034:G:A	1.00653e-14	-4.79564e-10	-1.50475	7.84721e-06	-4.79564e-10	-1.50646	3.92548e-07	-4.79564e-10	-1.50991
118323058	chr11:118323058:G:A	1.10415e-14	-4.79564e-10	-1.41218	9.15769e-06	-4.79564e-10	-1.35202	4.49541e-07	-4.79564e-10	-1.37435
118323200	chr11:118323200:A:G	1.18098e-14	-4.79564e-10	-1.34492	1.06739e-05	-4.79564e-10	-1.19881	4.41213e-07	-4.79564e-10	-1.39304
118323312	chr11:118323312:C:T	2.14073e-14	-4.79564e-10	-0.750117	1.60607e-05	-4.79564e-10	-0.790236	7.67619e-07	-4.79564e-10	-0.839279
118323347	chr11:118323347:T:C	2.92897e-14	-4.79564e-10	-0.436611	3.39006e-05	-4.79564e-10	-0.0431808	1.03885e-06	-4.79564e-10	-0.536704
118323383	chr11:118323383:A:G	2.20556e-14	-4.79564e-10	-0.720284	1.66436e-05	-4.79564e-10	-0.754588	7.92774e-07	-4.79564e-10	-0.807034
118323626	chr11:118323626:G:T	4.77487e-15	-2.25048	-4.88941e-10	4.02035e-06	-2.17524	-4.88941e-10	1.84259e-07	-2.26623	-4.88941e-10
118323679	chr11:118323679:A:G	1.03271e-14	-4.79564e-10	-1.47908	8.10655e-06	-4.79564e-10	-1.47394	4.00494e-07	-4.79564e-10	-1.48987
118323884	chr11:118323884:C:T	1.22722e-15	-2.13475	-1.47435	9.81001e-07	-2.24131	-1.34448	5.32587e-08	-2.00428	-1.50313
118323932	chr11:118323932:C:G	1.4201e-13	1.14205	-4.88941e-10	5.74963e-05	0.485107	-4.88941e-10	3.72525e-06	0.740316	-4.88941e-10
118324090	chr11:118324090:A:T	2.51838e-14	-4.79564e-10	-0.587646	1.89527e-05	-4.79564e-10	-0.624668	8.98764e-07	-4.79564e-10	-0.681552
118324145	chr11:118324145:T:TA	2.20873e-14	-4.79564e-10	-0.718844	1.6668e-05	-4.79564e-10	-0.753122	7.93864e-07	-4.79564e-10	-0.80566
118326612	chr11:118326612:C:G	1.65934e-14	-4.79564e-10	-1.00485	1.23676e-05	-4.79564e-10	-1.05153	6.82786e-07	-4.79564e-10	-0.956391
118326771	chr11:118326771:T:C	1.16626e-15	-2.18965	-1.47039	9.60677e-07	-2.27412	-1.33262	5.00337e-08	-2.06934	-1.50054
118326930	chr11:118326930:A:T	1.12719e-15	-2.21138	-1.48274	9.34513e-07	-2.27894	-1.3554	4.80959e-08	-2.10328	-1.5061
118327227	chr11:118327227:G:A	2.63312e-14	-0.543094	-4.88941e-10	6.34395e-06	-1.71911	-4.88941e-10	6.39157e-07	-1.02242	-4.88941e-10
118328386	chr11:118328386:G:C	2.40151e-14	-4.79564e-10	-0.635166	1.81793e-05	-4.79564e-10	-0.666331	8.62208e-07	-4.79564e-10	-0.723076
118328478	chr11:118328478:A:G	1.28487e-14	-4.79564e-10	-1.26061	9.19704e-06	-4.79564e-10	-1.34773	4.72834e-07	-4.79564e-10	-1.32383
118328555	chr11:118328555:A:G	1.16736e-14	-4.79564e-10	-1.35652	1.05036e-05	-4.79564e-10	-1.2149	4.36885e-07	-4.79564e-10	-1.4029
118328580	chr11:118328580:A:G	2.69006e-15	-1.63789	-1.1864	1.4222e-06	-2.14401	-1.0704	6.57447e-08	-2.00788	-1.28892
118328974	chr11:118328974:A:G	4.73501e-15	-2.25886	-4.88941e-10	3.95605e-06	-2.19137	-4.88941e-10	1.83177e-07	-2.27212	-4.88941e-10
118329200	chr11:118329200:T:C	2.21618e-14	-4.79564e-10	-0.71548	1.67234e-05	-4.79564e-10	-0.749803	7.96425e-07	-4.79564e-10	-0.80244
118329314	chr11:118329314:T:A	1.09338e-14	-4.79564e-10	-1.42199	8.25818e-06	-4.79564e-10	-1.45541	4.31582e-07	-4.79564e-10	-1.41511
118329330	chr11:118329330:CAA:C	2.21155e-14	-4.79564e-10	-0.71757	1.66889e-05	-4.79564e-10	-0.751872	7.94812e-07	-4.79564e-10	-0.804468
118329421	chr11:118329421:A:G	1.49045e-14	-4.79564e-10	-1.11218	1.22492e-05	-4.79564e-10	-1.06115	5.62165e-07	-4.79564e-10	-1.15078
118329681	chr11:118329681:A:G	2.20873e-14	-4.79564e-10	-0.718844	1.6668e-05	-4.79564e-10	-0.753122	7.93864e-07	-4.79564e-10	-0.80566
118329717	chr11:118329717:C:G	1.19846e-14	-4.79564e-10	-1.33022	1.10307e-05	-4.79564e-10	-1.16593	4.48062e-07	-4.79564e-10	-1.37764
118329799	chr11:118329799:G:C	2.20007e-14	-4.79564e-10	-0.722774	1.66034e-05	-4.79564e-10	-0.757007	7.90894e-07	-4.79564e-10	-0.809409
118329942	chr11:118329942:T:A	1.21438e-15	-2.15572	-1.46389	9.84874e-07	-2.26273	-1.31913	5.27862e-08	-2.01919	-1.49714
118331951	chr11:118331951:T:C	1.04994e-14	-4.79564e-10	-1.46253	8.00417e-06	-4.79564e-10	-1.48665	4.13686e-07	-4.79564e-10	-1.45747
118332000	chr11:118332000:C:T	1.72924e-15	-2.13812	-1.12805	1.6115e-06	-1.90609	-1.18336	6.72909e-08	-2.19743	-1.07612
118332170	chr11:118332170:C:T	2.24122e-14	-4.79564e-10	-0.704243	1.6881e-05	-4.79564e-10	-0.740427	8.03996e-07	-4.79564e-10	-0.792978
118332358	chr11:118332358:G:T	4.75244e-15	-2.25519	-4.88941e-10	3.98451e-06	-2.1842	-4.88941e-10	1.8367e-07	-2.26943	-4.88941e-10
118332403	chr11:118332403:G:A	2.24532e-14	-4.79564e-10	-0.702415	1.69329e-05	-4.79564e-10	-0.737353	8.05496e-07	-4.79564e-10	-0.791114
118332499	chr11:118332499:G:A	1.67401e-14	-4.79564e-10	-0.99604	1.37889e-05	-4.79564e-10	-0.942753	6.25836e-07	-4.79564e-10	-1.04349
118332527	chr11:118332527:T:C	2.28691e-14	-4.79564e-10	-0.684063	1.7246e-05	-4.79564e-10	-0.719036	8.20444e-07	-4.79564e-10	-0.772727
118332532	chr11:118332532:T:C	2.32929e-14	-4.79564e-10	-0.665698	1.77276e-05	-4.79564e-10	-0.691492	8.41199e-07	-4.79564e-10	-0.747745
118332533	chr11:118332533:G:A	2.25161e-14	-4.79564e-10	-0.699619	1.69845e-05	-4.79564e-10	-0.734311	8.08394e-07	-4.79564e-10	-0.787523
118333192	chr11:118333192:C:T	1.24956e-14	-4.79564e-10	-1.28847	1.16804e-05	-4.79564e-10	-1.1087	4.64661e-07	-4.79564e-10	-1.34126
118333633	chr11:118333633:G:A	1.36257e-14	-1.20189	-4.88941e-10	4.35047e-06	-2.09633	-4.88941e-10	3.67905e-07	-1.57475	-4.88941e-10
118334264	chr11:118334264:T:C	5.47096e-14	-4.79564e-10	0.188191	5.13763e-05	-4.79564e-10	0.372563	2.26687e-06	-4.79564e-10	0.243581
118334297	chr11:118334297:A:G	3.57759e-14	-4.79564e-10	-0.236574	3.45016e-05	-4.79564e-10	-0.0256084	1.48454e-06	-4.79564e-10	-0.179711
118334343	chr11:118334343:A:G	4.77837e-15	-2.24975	-4.88941e-10	4.02557e-06	-2.17395	-4.88941e-10	1.84327e-07	-2.26586	-4.88941e-10
118334652	chr11:118334652:G:A	1.28859e-14	-4.79564e-10	-1.25772	9.95404e-06	-4.79564e-10	-1.26863	4.77423e-07	-4.79564e-10	-1.31417
118334671	chr11:118334671:C:T	1.18087e-14	-4.79564e-10	-1.34501	9.16979e-06	-4.79564e-10	-1.3507	4.62812e-07	-4.79564e-10	-1.34525
118334921	chr11:118334921:G:A	1.16854e-15	-2.17363	-1.48447	9.35359e-07	-2.26899	-1.36445	5.08967e-08	-2.0456	-1.50718
118334987	chr11:118334987:A:G	3.08503e-15	-1.76925	-0.918036	1.72128e-06	-2.24641	-0.777139	8.11497e-08	-2.07164	-1.01464
118335406	chr11:118335406:G:A	2.17119e-13	1.5666	-4.88941e-10	7.79734e-05	0.789755	-4.88941e-10	5.68452e-06	1.16293	-4.88941e-10
118335547	chr11:118335547:G:A	3.05266e-14	-4.79564e-10	-0.395249	2.51124e-05	-4.79564e-10	-0.343252	1.07186e-06	-4.79564e-10	-0.50542
118335818	chr11:118335818:C:A	1.18471e-14	-4.79564e-10	-1.34176	1.07369e-05	-4.79564e-10	-1.19293	4.42693e-07	-4.79564e-10	-1.3897
118335978	chr11:118335978:G:C	5.11118e-15	-2.18242	-4.88941e-10	4.1962e-06	-2.13243	-4.88941e-10	1.94467e-07	-2.21231	-4.88941e-10
118336140	chr11:118336140:A:C	1.48373e-14	-4.79564e-10	-1.1167	1.20666e-05	-4.79564e-10	-1.07617	5.56013e-07	-4.79564e-10	-1.16178
118336175	chr11:118336175:C:G	1.10741e-15	-2.2256	-1.48623	9.24447e-07	-2.28063	-1.36454	4.6855e-08	-2.12785	-1.50767
118336424	chr11:118336424:T:A	1.01782e-14	-4.79564e-10	-1.4936	7.85205e-06	-4.79564e-10	-1.50584	4.04098e-07	-4.79564e-10	-1.48091
118337368	chr11:118337368:G:A	8.01835e-15	-1.73212	-4.88941e-10	4.25911e-06	-2.11755	-4.88941e-10	2.95147e-07	-1.7951	-4.88941e-10
118337548	chr11:118337548:A:G	3.3972e-15	-1.68482	-0.906072	1.78887e-06	-2.22122	-0.763811	8.68204e-08	-2.01566	-1.00307
118337931	chr11:118337931:G:A	1.00905e-14	-4.79564e-10	-1.50226	7.86571e-06	-4.79564e-10	-1.5041	3.93057e-07	-4.79564e-10	-1.50862
118338035	chr11:118338035:T:C	9.67247e-15	-1.26394	-0.28063	4.27173e-06	-2.08495	-0.0296426	2.42841e-07	-1.58006	-0.410112
118338624	chr11:118338624:G:A	6.95777e-15	-1.87399	-4.88941e-10	4.39043e-06	-2.08719	-4.88941e-10	2.97187e-07	-1.78821	-4.88941e-10
118339103	chr11:118339103:G:A	9.94833e-14	-4.79564e-10	0.786142	9.26627e-05	-4.79564e-10	0.962352	4.09502e-06	-4.79564e-10	0.834953
118339245	chr11:118339245:A:C	4.17032e-15	-1.77577	-0.610082	3.45824e-06	-2.19233	-0.133524	9.08891e-08	-2.11513	-0.857803
118339391	chr11:118339391:G:C	3.46649e-15	-1.72868	-0.84202	1.88369e-06	-2.23439	-0.698985	8.93176e-08	-2.04408	-0.946298
118339757	chr11:118339757:C:T	1.20737e-14	-4.79564e-10	-1.32282	9.71027e-06	-4.79564e-10	-1.29343	4.61174e-07	-4.79564e-10	-1.3488
118340950	chr11:118340950:CAGA:C	1.00114e-14	-4.79564e-10	-1.51012	7.82491e-06	-4.79564e-10	-1.5093	3.92256e-07	-4.79564e-10	-1.51066
118341082	chr11:118341082:T:C	7.12993e-15	-1.84955	-4.88941e-10	1.05044e-05	-1.21482	-4.88941e-10	3.31698e-07	-1.67835	-4.88941e-10
118341189	chr11:118341189:G:T	1.66591e-14	-4.79564e-10	-1.00089	1.42842e-05	-4.79564e-10	-0.907456	6.43539e-07	-4.79564e-10	-1.01559
118341956	chr11:118341956:C:T	1.72826e-14	0.410335	-1.37448	8.33301e-06	0.00719483	-1.45358	5.31112e-07	0.0942324	-1.30183
118342047	chr11:118342047:C:A	1.03654e-14	-4.79564e-10	-1.47537	7.98606e-06	-4.79564e-10	-1.48892	4.13871e-07	-4.79564e-10	-1.45702
118342264	chr11:118342264:G:A	7.00205e-15	-1.86765	-4.88941e-10	1.02092e-05	-1.24333	-4.88941e-10	3.25436e-07	-1.69741	-4.88941e-10
118342917	chr11:118342917:C:T	3.81928e-14	1.20459	-1.37579	4.12524e-05	1.43299	-1.27989	1.22491e-06	1.04271	-1.41465
118343086	chr11:118343086:G:A	2.24093e-14	-0.704371	-4.88941e-10	2.72776e-05	-0.260548	-4.88941e-10	8.42577e-07	-0.746108	-4.88941e-10
118343352	chr11:118343352:G:A	3.45915e-14	1.10393	-1.37417	3.74525e-05	1.33425	-1.27779	1.11197e-06	0.944632	-1.41332
118343552	chr11:118343552:G:A	2.46761e-15	-1.43429	-1.47631	1.93233e-06	-1.42953	-1.47836	9.0289e-08	-1.50773	-1.47183
118343663	chr11:118343663:C:T	1.39906e-14	-4.79564e-10	-1.17547	1.16182e-05	-4.79564e-10	-1.11404	5.36232e-07	-4.79564e-10	-1.19801
118343847	chr11:118343847:C:T	3.38384e-14	1.0708	-1.36305	3.71557e-05	1.31073	-1.26223	1.09375e-06	0.917035	-1.40224
118345288	chr11:118345288:A:G	1.01017e-14	-4.79564e-10	-1.50115	7.88109e-06	-4.79564e-10	-1.50215	3.94179e-07	-4.79564e-10	-1.50577
118345519	chr11:118345519:C:A	1.35601e-14	-0.0138373	-1.19288	7.47061e-06	-0.295	-1.26064	3.97887e-07	-0.332882	-1.16352
118345708	chr11:118345708:A:G	2.88672e-15	-1.26062	-1.4931	1.86812e-06	-1.48176	-1.45992	1.12827e-07	-1.25672	-1.5
118345719	chr11:118345719:G:A	2.13301e-14	-4.79564e-10	-0.75373	1.93301e-05	-4.79564e-10	-0.604952	8.03005e-07	-4.79564e-10	-0.794212
118347763	chr11:118347763:T:A	6.69123e-15	-1.91305	-4.88941e-10	9.47392e-06	-1.31807	-4.88941e-10	3.07882e-07	-1.75286	-4.88941e-10
118348000	chr11:118348000:G:C	1.08834e-14	-4.79564e-10	-1.42661	8.50823e-06	-4.79564e-10	-1.42558	4.30977e-07	-4.79564e-10	-1.41652
118348695	chr11:118348695:C:T	1.0035e-14	-4.79564e-10	-1.50777	7.83314e-06	-4.79564e-10	-1.50825	3.92481e-07	-4.79564e-10	-1.51009
118349096	chr11:118349096:G:A	1.02153e-14	-4.79564e-10	-1.48997	8.07363e-06	-4.79564e-10	-1.47801	3.98035e-07	-4.79564e-10	-1.49603
118349312	chr11:118349312:T:C	4.61141e-15	-2.18345	-0.101865	4.84204e-06	-2.1529	0.163621	1.55755e-07	-2.25714	-0.177152
118349320	chr11:118349320:T:C	3.06551e-15	-1.2204	-1.47323	2.04153e-06	-1.43388	-1.41903	1.19819e-07	-1.21146	-1.48513
118349396	chr11:118349396:G:C	3.32001e-14	-4.79564e-10	-0.311295	3.06606e-05	-4.79564e-10	-0.143636	1.33096e-06	-4.79564e-10	-0.288914
118349540	chr11:118349540:G:A	1.02527e-14	-4.79564e-10	-1.48631	8.10929e-06	-4.79564e-10	-1.4736	4.11606e-07	-4.79564e-10	-1.46251
118350061	chr11:118350061:A:G	1.38438e-14	-4.79564e-10	-1.18601	1.05838e-05	-4.79564e-10	-1.20729	5.52823e-07	-4.79564e-10	-1.16754
118350422	chr11:118350422:C:T	2.0292e-14	0.64767	-1.45129	1.93911e-05	0.894231	-1.49603	7.06118e-07	0.509995	-1.43279
118350759	chr11:118350759:G:A	2.59632e-15	-1.36987	-1.48988	1.71965e-06	-1.56995	-1.45454	1.02672e-07	-1.35408	-1.49695
118350940	chr11:118350940:A:C	4.97765e-15	-2.20889	-4.88941e-10	3.63016e-06	-2.27734	-4.88941e-10	1.93569e-07	-2.21694	-4.88941e-10
118351347	chr11:118351347:T:C	9.95491e-15	-0.476153	-1.03963	5.66376e-06	-0.717084	-1.11544	3.05396e-07	-0.741424	-1.01954
118351919	chr11:118351919:T:C	1.74236e-14	0.402636	-1.35866	1.63669e-05	0.648795	-1.42015	5.84122e-07	0.237445	-1.34991
118352541	chr11:118352541:CA:C	1.36176e-14	-4.79564e-10	-1.20248	1.36004e-05	-4.79564e-10	-0.956516	5.47218e-07	-4.79564e-10	-1.17772
118352647	chr11:118352647:G:A	6.78587e-15	-1.89901	-4.88941e-10	5.00941e-06	-1.95529	-4.88941e-10	2.97501e-07	-1.78715	-4.88941e-10
118353246	chr11:118353246:G:A	7.28754e-14	-4.79564e-10	0.474902	5.39254e-05	-4.79564e-10	0.420989	2.823e-06	-4.79564e-10	0.462983
118353826	chr11:118353826:T:C	2.2157e-14	-4.79564e-10	-0.715694	1.53297e-05	-4.79564e-10	-0.836822	8.89039e-07	-4.79564e-10	-0.692432
118354550	chr11:118354550:T:C	1.00351e-14	-4.79564e-10	-1.50776	7.84893e-06	-4.79564e-10	-1.50624	3.92161e-07	-4.79564e-10	-1.5109
118354737	chr11:118354737:T:A	1.90528e-14	0.441721	-1.30836	1.77666e-05	0.689632	-1.37893	6.39867e-07	0.275401	-1.29671
118355553	chr11:118355553:A:G	1.63705e-14	-4.79564e-10	-1.01836	1.27956e-05	-4.79564e-10	-1.01751	6.21083e-07	-4.79564e-10	-1.05111
118357069	chr11:118357069:T:C	3.90384e-14	-4.79564e-10	-0.149303	3.96915e-05	-4.79564e-10	0.114524	1.55767e-06	-4.79564e-10	-0.131627
118357289	chr11:118357289:G:A	1.05794e-14	-4.79564e-10	-1.45494	7.8798e-06	-4.79564e-10	-1.50231	4.09991e-07	-4.79564e-10	-1.46644
118357399	chr11:118357399:C:T	1.75962e-14	0.391003	-1.33717	1.6453e-05	0.636558	-1.40266	5.90695e-07	0.226392	-1.32767
118357438	chr11:118357438:C:A	1.0703e-14	-4.79564e-10	-1.44333	8.25673e-06	-4.79564e-10	-1.45558	4.25058e-07	-4.79564e-10	-1.43035
118357909	chr11:118357909:G:C	1.78218e-14	0.397616	-1.33104	1.66879e-05	0.644952	-1.39688	5.98655e-07	0.232141	-1.32003
118358008	chr11:118358008:T:G	1.13758e-14	-4.79564e-10	-1.38236	8.80556e-06	-4.79564e-10	-1.39123	4.64081e-07	-4.79564e-10	-1.34251
118358346	chr11:118358346:T:A	4.36459e-14	0.78679	-0.82453	4.31771e-05	1.07654	-0.877847	1.46883e-06	0.607428	-0.79778
118358964	chr11:118358964:G:A	2.04258e-14	0.609752	-1.4068	1.93037e-05	0.863436	-1.46975	7.19338e-07	0.477478	-1.38172
118359701	chr11:118359701:CG:C	6.93339e-15	-1.8775	-4.88941e-10	1.00335e-05	-1.26068	-4.88941e-10	3.21389e-07	-1.70992	-4.88941e-10
118360282	chr11:118360282:T:A	1.04213e-14	-4.79564e-10	-1.47	8.10089e-06	-4.79564e-10	-1.47464	4.16446e-07	-4.79564e-10	-1.45082
118360454	chr11:118360454:G:A	1.00119e-14	-4.79564e-10	-1.51007	7.82553e-06	-4.79564e-10	-1.50922	3.92195e-07	-4.79564e-10	-1.51081
118360869	chr11:118360869:A:G	1.4585e-14	-0.420282	-0.71357	8.94278e-06	-0.997808	-0.377958	4.57933e-07	-0.622946	-0.732904
118361311	chr11:118361311:C:T	8.92292e-15	-1.62523	-4.88941e-10	1.16486e-05	-1.11143	-4.88941e-10	3.70039e-07	-1.56897	-4.88941e-10
118362363	chr11:118362363:A:G	1.98722e-14	0.551596	-1.37613	1.85389e-05	0.803063	-1.4498	6.98469e-07	0.42212	-1.3558
118362699	chr11:118362699:G:C	1.13775e-14	-4.79564e-10	-1.38221	8.80704e-06	-4.79564e-10	-1.39106	4.64169e-07	-4.79564e-10	-1.34233
118362919	chr11:118362919:A:G	6.40842e-15	-1.95624	-4.88941e-10	8.79256e-06	-1.39271	-4.88941e-10	2.92026e-07	-1.80573	-4.88941e-10
118363281	chr11:118363281:C:T	1.04022e-14	-4.79564e-10	-1.47183	8.27404e-06	-4.79564e-10	-1.45349	4.04433e-07	-4.79564e-10	-1.48009
118363370	chr11:118363370:C:T	2.74365e-14	-4.79564e-10	-0.501973	2.71936e-05	-4.79564e-10	-0.263631	1.09486e-06	-4.79564e-10	-0.48419
118363476	chr11:118363476:G:A	2.00639e-14	0.488611	-1.30354	1.86143e-05	0.731528	-1.37421	6.7137e-07	0.318122	-1.29137
118363963	chr11:118363963:A:G	2.16097e-14	0.659435	-1.40014	2.06884e-05	0.927287	-1.46433	7.55596e-07	0.517333	-1.3724
118364314	chr11:118364314:G:A	1.01158e-14	-4.79564e-10	-1.49975	7.93596e-06	-4.79564e-10	-1.49521	3.93961e-07	-4.79564e-10	-1.50632
118364531	chr11:118364531:G:A	3.08649e-15	-2.23694	-0.449869	2.58996e-06	-2.09183	-0.523142	1.30813e-07	-2.26584	-0.342966
118364643	chr11:118364643:G:T	2.05308e-15	-2.2342	-0.860301	1.7225e-06	-2.0694	-0.953438	7.2519e-08	-2.2614	-0.937328
118364774	chr11:118364774:G:A	3.36062e-14	-4.79564e-10	-0.299138	3.09491e-05	-4.79564e-10	-0.134268	1.34603e-06	-4.79564e-10	-0.277656
118364775	chr11:118364775:T:C	1.2667e-14	-0.244264	-1.03059	6.86736e-06	-0.534759	-1.10507	3.95342e-07	-0.494461	-1.00836
118364947	chr11:118364947:T:C	1.00851e-14	-4.79564e-10	-1.50279	7.85065e-06	-4.79564e-10	-1.50602	3.99121e-07	-4.79564e-10	-1.49331
118365291	chr11:118365291:G:T	1.03642e-14	-4.79564e-10	-1.47549	7.95957e-06	-4.79564e-10	-1.49224	4.07545e-07	-4.79564e-10	-1.47242
118366690	chr11:118366690:C:G	2.67814e-15	-1.3445	-1.48422	1.76745e-06	-1.55421	-1.44287	1.06327e-07	-1.32571	-1.49034
118367787	chr11:118367787:C:T	4.74234e-15	-2.25732	-4.88941e-10	4.4223e-06	-2.07995	-4.88941e-10	1.92219e-07	-2.22394	-4.88941e-10
118367962	chr11:118367962:A:C	1.03672e-14	-4.79564e-10	-1.47521	7.9612e-06	-4.79564e-10	-1.49203	4.07665e-07	-4.79564e-10	-1.47213
118368261	chr11:118368261:A:G	1.04222e-14	-4.79564e-10	-1.46991	7.9926e-06	-4.79564e-10	-1.4881	4.09931e-07	-4.79564e-10	-1.46659
118368551	chr11:118368551:G:A	2.38457e-14	0.756949	-1.39919	2.26164e-05	1.01685	-1.46479	8.36773e-07	0.620034	-1.37305
118368595	chr11:118368595:G:A	4.99174e-15	-2.20606	-4.88941e-10	4.90358e-06	-1.97665	-4.88941e-10	2.04634e-07	-2.16135	-4.88941e-10
118368813	chr11:118368813:C:A	1.02238e-14	-4.79564e-10	-1.48913	8.08313e-06	-4.79564e-10	-1.47683	4.10071e-07	-4.79564e-10	-1.46624
118370801	chr11:118370801:G:A	3.35649e-15	-1.09319	-1.50976	2.17942e-06	-1.29481	-1.49274	1.37689e-07	-1.04655	-1.51103
118370940	chr11:118370940:G:T	1.00054e-14	-4.79564e-10	-1.51073	7.81131e-06	-4.79564e-10	-1.51104	3.93432e-07	-4.79564e-10	-1.50767
118371280	chr11:118371280:T:C	2.44713e-15	-1.78647	-1.13246	1.22974e-06	-2.26912	-1.0907	7.99531e-08	-1.88216	-1.21897
118371763	chr11:118371763:A:G	1.33322e-14	-4.79564e-10	-1.22367	1.04868e-05	-4.79564e-10	-1.21649	4.89768e-07	-4.79564e-10	-1.28864
118372174	chr11:118372174:G:A	6.61227e-15	-1.92492	-4.88941e-10	9.29751e-06	-1.33687	-4.88941e-10	3.04315e-07	-1.76451	-4.88941e-10
118374079	chr11:118374079:G:A	4.64739e-15	-2.27754	-4.88941e-10	3.70303e-06	-2.25746	-4.88941e-10	1.98107e-07	-2.19376	-4.88941e-10
118374129	chr11:118374129:C:T	5.61208e-15	-2.08893	-4.88941e-10	3.97637e-06	-2.18624	-4.88941e-10	2.24898e-07	-2.06693	-4.88941e-10
118374146	chr11:118374146:C:G	1.54391e-14	-4.79564e-10	-1.07695	1.35841e-05	-4.79564e-10	-0.957711	5.42744e-07	-4.79564e-10	-1.18594
118374328	chr11:118374328:C:T	2.21501e-14	-4.79564e-10	-0.716008	1.92951e-05	-4.79564e-10	-0.606761	8.13378e-07	-4.79564e-10	-0.781377
118374850	chr11:118374850:ATT:A	1.59544e-14	-4.79564e-10	-1.04412	1.36011e-05	-4.79564e-10	-0.956466	5.99995e-07	-4.79564e-10	-1.08565
118375306	chr11:118375306:T:G	7.73118e-15	-1.76859	-4.88941e-10	1.19117e-05	-1.08909	-4.88941e-10	3.67104e-07	-1.57693	-4.88941e-10
118375333	chr11:118375333:G:C	8.04753e-15	-0.231789	-1.49669	6.93759e-06	-0.118627	-1.51103	2.82075e-07	-0.355338	-1.48506
118375951	chr11:118375951:G:A	1.00236e-14	-4.79564e-10	-1.50891	7.82301e-06	-4.79564e-10	-1.50954	3.95302e-07	-4.79564e-10	-1.50292
118376191	chr11:118376191:C:T	4.63075e-15	-1.14801	-1.13312	2.5945e-06	-1.39483	-1.21839	1.50456e-07	-1.35782	-1.11108
118377090	chr11:118377090:T:A	7.42054e-15	-1.8096	-4.88941e-10	1.12108e-05	-1.14974	-4.88941e-10	3.50493e-07	-1.62323	-4.88941e-10
118377659	chr11:118377659:C:A	7.3192e-15	-1.82335	-4.88941e-10	1.0978e-05	-1.17072	-4.88941e-10	3.45e-07	-1.63903	-4.88941e-10
118378271	chr11:118378271:AG:A	8.39306e-15	-0.212638	-1.47381	7.12817e-06	-0.0974144	-1.50515	2.9427e-07	-0.339319	-1.45876
118378514	chr11:118378514:A:G	1.64866e-14	-4.79564e-10	-1.0113	1.17154e-05	-4.79564e-10	-1.10571	6.53369e-07	-4.79564e-10	-1.00043
118379030	chr11:118379030:A:G	2.38762e-14	-4.79564e-10	-0.640967	2.08864e-05	-4.79564e-10	-0.527515	8.72938e-07	-4.79564e-10	-0.710709
118379871	chr11:118379871:A:G	8.71395e-15	-0.138147	-1.51078	7.73497e-06	-0.021727	-1.49913	3.01878e-07	-0.264359	-1.50819
118379987	chr11:118379987:T:C	1.0711e-14	-1.44258	-4.88941e-10	4.73589e-06	-2.01144	-4.88941e-10	3.60168e-07	-1.596	-4.88941e-10
118380059	chr11:118380059:C:G	1.00372e-14	-4.79564e-10	-1.50755	7.85711e-06	-4.79564e-10	-1.50519	3.92125e-07	-4.79564e-10	-1.51099
118380153	chr11:118380153:G:A	1.15723e-14	-4.79564e-10	-1.36524	1.00989e-05	-4.79564e-10	-1.25419	4.42233e-07	-4.79564e-10	-1.39074
118380252	chr11:118380252:A:T	1.01356e-14	-4.79564e-10	-1.49779	7.84697e-06	-4.79564e-10	-1.50649	3.99188e-07	-4.79564e-10	-1.49314
118380692	chr11:118380692:C:G	1.00318e-14	-4.79564e-10	-1.50809	7.85082e-06	-4.79564e-10	-1.506	3.92108e-07	-4.79564e-10	-1.51104
118380819	chr11:118380819:G:A	5.63024e-15	-2.0857	-4.88941e-10	3.72323e-06	-2.25202	-4.88941e-10	2.21553e-07	-2.08191	-4.88941e-10
118381265	chr11:118381265:A:T	8.27089e-15	-0.195736	-1.50537	7.1949e-06	-0.0845785	-1.50866	2.88615e-07	-0.319582	-1.4979
118381287	chr11:118381287:T:G	1.41097e-14	-4.79564e-10	-1.16699	1.10446e-05	-4.79564e-10	-1.16467	5.40646e-07	-4.79564e-10	-1.18981
118381908	chr11:118381908:A:G	9.68324e-14	-4.79564e-10	0.759133	9.74359e-05	-4.79564e-10	1.01258	3.73322e-06	-4.79564e-10	0.742453
118383747	chr11:118383747:A:G	1.7709e-14	-4.79564e-10	-0.939773	1.39427e-05	-4.79564e-10	-0.931658	6.76622e-07	-4.79564e-10	-0.96546
118383995	chr11:118383995:A:G	7.22002e-15	-1.83699	-4.88941e-10	1.07302e-05	-1.19355	-4.88941e-10	3.38518e-07	-1.658	-4.88941e-10
118384071	chr11:118384071:C:T	1.09553e-14	-4.79564e-10	-1.42002	8.59081e-06	-4.79564e-10	-1.41592	4.44383e-07	-4.79564e-10	-1.38589
118384563	chr11:118384563:G:A	1.31414e-15	-2.04212	-1.49854	1.05476e-06	-2.00344	-1.50986	5.39318e-08	-2.00023	-1.49463
118385482	chr11:118385482:C:G	1.00485e-14	-4.79564e-10	-1.50643	7.88942e-06	-4.79564e-10	-1.50109	3.97335e-07	-4.79564e-10	-1.49779
118385655	chr11:118385655:G:A	2.26335e-14	-4.79564e-10	-0.694417	1.66081e-05	-4.79564e-10	-0.756723	8.41681e-07	-4.79564e-10	-0.747172
118385922	chr11:118385922:G:A	1.03046e-14	-4.79564e-10	-1.48126	7.9463e-06	-4.79564e-10	-1.49391	4.07941e-07	-4.79564e-10	-1.47145
118386057	chr11:118386057:G:A	1.88745e-14	-4.79564e-10	-0.876035	1.49878e-05	-4.79564e-10	-0.859376	7.27221e-07	-4.79564e-10	-0.893342
118386318	chr11:118386318:T:C	1.8754e-14	-4.79564e-10	-0.882443	1.48649e-05	-4.79564e-10	-0.867613	7.22354e-07	-4.79564e-10	-0.900057
118386366	chr11:118386366:G:A	4.64914e-15	-1.78102	-0.496145	2.86145e-06	-2.06436	-0.450923	1.4117e-07	-2.04025	-0.492362
118386587	chr11:118386587:C:T	4.67867e-15	-2.27084	-4.88941e-10	3.82513e-06	-2.22502	-4.88941e-10	1.82205e-07	-2.27744	-4.88941e-10
118387141	chr11:118387141:AATT:A	1.00485e-14	-4.79564e-10	-1.50643	7.88942e-06	-4.79564e-10	-1.50109	3.97334e-07	-4.79564e-10	-1.4978
118387341	chr11:118387341:G:A	3.50022e-15	-1.27354	-1.28748	2.01476e-06	-1.50624	-1.35987	1.14132e-07	-1.46627	-1.27894
118388389	chr11:118388389:G:A	1.19331e-14	-4.79564e-10	-1.33453	8.47116e-06	-4.79564e-10	-1.42995	4.52781e-07	-4.79564e-10	-1.36716
118388447	chr11:118388447:G:A	7.30767e-15	-1.82492	-4.88941e-10	1.09652e-05	-1.17189	-4.88941e-10	3.43992e-07	-1.64195	-4.88941e-10
118388603	chr11:118388603:C:A	1.00027e-14	-4.79564e-10	-1.511	7.81555e-06	-4.79564e-10	-1.5105	3.92913e-07	-4.79564e-10	-1.50898
118388664	chr11:118388664:A:C	7.67061e-15	-0.349793	-1.42666	6.29721e-06	-0.245483	-1.48102	2.72409e-07	-0.470446	-1.40482
118389271	chr11:118389271:T:A	1.73447e-14	-4.79564e-10	-0.960561	1.37579e-05	-4.79564e-10	-0.944997	6.69108e-07	-4.79564e-10	-0.976627
118391021	chr11:118391021:C:A	6.88193e-15	-0.388181	-1.49677	5.90984e-06	-0.278965	-1.51103	2.42785e-07	-0.504949	-1.48545
118391119	chr11:118391119:TTC:T	1.41806e-14	-4.79564e-10	-1.16198	1.23744e-05	-4.79564e-10	-1.05099	5.05686e-07	-4.79564e-10	-1.25666
118391218	chr11:118391218:G:C	4.441e-14	-4.79564e-10	-0.0203846	4.11081e-05	-4.79564e-10	0.149593	1.71859e-06	-4.79564e-10	-0.0333123
118391382	chr11:118391382:G:A	1.07051e-14	-4.79564e-10	-1.44313	8.25265e-06	-4.79564e-10	-1.45608	4.11071e-07	-4.79564e-10	-1.46381
118391420	chr11:118391420:C:T	7.52085e-15	-1.79617	-4.88941e-10	1.1458e-05	-1.12793	-4.88941e-10	3.55583e-07	-1.60881	-4.88941e-10
118391692	chr11:118391692:A:G	1.26236e-15	-2.07455	-1.50631	1.02083e-06	-2.03535	-1.51065	5.15365e-08	-2.03831	-1.50197
118391850	chr11:118391850:A:G	1.90518e-14	-4.79564e-10	-0.866686	1.67873e-05	-4.79564e-10	-0.745989	7.69449e-07	-4.79564e-10	-0.836898
118391991	chr11:118391991:C:T	1.45764e-14	0.227122	-1.36157	0.000113764	2.67748	-1.50997	2.85453e-07	-0.552941	-1.27555
118392339	chr11:118392339:G:A	4.50454e-15	-1.20509	-1.10367	2.53637e-06	-1.44798	-1.1879	1.47533e-07	-1.40829	-1.08023
118392403	chr11:118392403:A:C	1.97716e-14	-4.79564e-10	-0.8296	1.57103e-05	-4.79564e-10	-0.812295	7.61343e-07	-4.79564e-10	-0.847488
118392867	chr11:118392867:A:C	1.88509e-14	-4.79564e-10	-0.877287	1.49696e-05	-4.79564e-10	-0.860595	7.26355e-07	-4.79564e-10	-0.894534
118393537	chr11:118393537:G:A	1.01172e-14	-4.79564e-10	-1.49961	7.84962e-06	-4.79564e-10	-1.50615	3.97656e-07	-4.79564e-10	-1.49699
118394512	chr11:118394512:T:C	4.40967e-15	-1.67535	-0.654694	2.72827e-06	-1.99754	-0.565402	1.21251e-07	-1.9773	-0.707411
118395019	chr11:118395019:T:G	5.74618e-15	-1.66179	-0.403523	3.40471e-06	-1.9868	-0.354657	1.69063e-07	-1.95591	-0.396389
118395364	chr11:118395364:G:A	4.83633e-15	-2.23769	-4.88941e-10	3.69599e-06	-2.25936	-4.88941e-10	1.86283e-07	-2.25531	-4.88941e-10
118395397	chr11:118395397:G:A	1.00523e-14	-4.79564e-10	-1.50605	7.87219e-06	-4.79564e-10	-1.50328	3.92256e-07	-4.79564e-10	-1.51066
118395405	chr11:118395405:G:A	1.39507e-14	-4.79564e-10	-1.17832	1.11083e-05	-4.79564e-10	-1.15892	5.4322e-07	-4.79564e-10	-1.18506
118395441	chr11:118395441:C:T	1.38413e-14	-4.79564e-10	-1.18619	1.10184e-05	-4.79564e-10	-1.16704	5.38997e-07	-4.79564e-10	-1.19286
118395711	chr11:118395711:A:G	1.84611e-14	-4.79564e-10	-0.898183	1.43486e-05	-4.79564e-10	-0.902961	7.31327e-07	-4.79564e-10	-0.887713
118395837	chr11:118395837:G:A	2.95719e-14	-4.79564e-10	-0.427022	2.54787e-05	-4.79564e-10	-0.328772	1.12152e-06	-4.79564e-10	-0.46013
118396474	chr11:118396474:A:G	3.04489e-14	-4.79564e-10	-0.397799	2.77897e-05	-4.79564e-10	-0.241946	1.22092e-06	-4.79564e-10	-0.375215
118396971	chr11:118396971:C:T	2.89624e-15	-2.1772	-0.573237	2.41208e-06	-1.99869	-0.687438	1.1667e-07	-2.22903	-0.494199
118397031	chr11:118397031:A:T	8.75026e-15	-1.64477	-4.88941e-10	6.39923e-06	-1.71044	-4.88941e-10	3.29853e-07	-1.68393	-4.88941e-10
118397048	chr11:118397048:T:C	5.87751e-15	-1.6462	-0.396513	3.47049e-06	-1.97632	-0.346002	1.72429e-07	-1.9448	-0.387782
118397188	chr11:118397188:G:A	7.35323e-15	-1.81871	-4.88941e-10	1.10572e-05	-1.16353	-4.88941e-10	3.46682e-07	-1.63416	-4.88941e-10
118397898	chr11:118397898:A:G	8.29677e-15	-0.205851	-1.49213	7.12014e-06	-0.0928558	-1.51083	2.91068e-07	-0.32967	-1.47934
118398959	chr11:118398959:A:G	4.80423e-15	-2.24435	-4.88941e-10	4.31869e-06	-2.10366	-4.88941e-10	1.86314e-07	-2.25514	-4.88941e-10
118399264	chr11:118399264:C:A	4.45667e-14	-4.79564e-10	-0.0168614	4.12596e-05	-4.79564e-10	0.15327	1.72463e-06	-4.79564e-10	-0.029805
118399417	chr11:118399417:C:T	3.74643e-14	-4.79564e-10	-0.190459	3.468e-05	-4.79564e-10	-0.0204499	1.50673e-06	-4.79564e-10	-0.164874
118400000	chr11:118400000:G:A	4.36753e-15	-1.18542	-1.15423	2.47574e-06	-1.42832	-1.23176	1.42733e-07	-1.38992	-1.13168
118400853	chr11:118400853:G:A	1.03897e-14	-4.79564e-10	-1.47303	7.99527e-06	-4.79564e-10	-1.48776	4.11652e-07	-4.79564e-10	-1.46239
118401044	chr11:118401044:A:G	1.26841e-15	-2.06728	-1.5088	1.02604e-06	-2.0307	-1.51021	5.18313e-08	-2.02768	-1.5069
118401145	chr11:118401145:C:G	1.20984e-15	-2.11663	-1.50672	9.73754e-07	-2.08226	-1.51095	4.92671e-08	-2.0812	-1.50411
118401343	chr11:118401343:A:G	1.11858e-14	-4.79564e-10	-1.3992	8.87962e-06	-4.79564e-10	-1.38286	4.54477e-07	-4.79564e-10	-1.36343
118401739	chr11:118401739:C:G	5.04373e-15	-2.1957	-4.88941e-10	3.63275e-06	-2.27662	-4.88941e-10	2.00242e-07	-2.18305	-4.88941e-10
118402069	chr11:118402069:A:G	4.95403e-15	-2.21365	-4.88941e-10	3.91886e-06	-2.20081	-4.88941e-10	1.8962e-07	-2.23755	-4.88941e-10
118402222	chr11:118402222:A:G	2.02013e-14	-4.79564e-10	-0.8081	1.86674e-05	-4.79564e-10	-0.639832	7.10095e-07	-4.79564e-10	-0.917175
118402248	chr11:118402248:A:G	4.93774e-14	0.0856453	-4.88941e-10	6.62674e-06	-1.6755	-4.88941e-10	1.03572e-06	-0.539719	-4.88941e-10
118402353	chr11:118402353:G:A	1.00105e-14	-4.79564e-10	-1.51021	7.82748e-06	-4.79564e-10	-1.50897	3.92319e-07	-4.79564e-10	-1.5105
118402684	chr11:118402684:TTTTC:T	1.66953e-13	-4.79564e-10	1.30386	0.000123806	-4.79564e-10	1.25211	6.47164e-06	-4.79564e-10	1.29261
118402887	chr11:118402887:C:T	7.60325e-15	-1.78527	-4.88941e-10	1.16516e-05	-1.11117	-4.88941e-10	3.60667e-07	-1.59462	-4.88941e-10
118403134	chr11:118403134:C:T	1.43378e-14	-4.79564e-10	-1.15095	1.10713e-05	-4.79564e-10	-1.16226	5.80827e-07	-4.79564e-10	-1.11812
118403238	chr11:118403238:G:T	3.32097e-14	-4.79564e-10	-0.311006	3.05362e-05	-4.79564e-10	-0.1477	1.33691e-06	-4.79564e-10	-0.284455
118403526	chr11:118403526:T:G	4.74729e-15	-2.25628	-4.88941e-10	3.62358e-06	-2.27915	-4.88941e-10	1.94433e-07	-2.21248	-4.88941e-10
118403677	chr11:118403677:C:G	1.45062e-14	-4.79564e-10	-1.13927	1.22617e-05	-4.79564e-10	-1.06013	5.47802e-07	-4.79564e-10	-1.17666
118403887	chr11:118403887:T:G	7.32392e-15	-1.8227	-4.88941e-10	1.09886e-05	-1.16975	-4.88941e-10	3.45057e-07	-1.63886	-4.88941e-10
118404110	chr11:118404110:G:A	1.00058e-14	-4.79564e-10	-1.51069	7.82118e-06	-4.79564e-10	-1.50978	3.9254e-07	-4.79564e-10	-1.50993
118404383	chr11:118404383:TC:T	5.89546e-14	0.26292	-4.88941e-10	3.0997e-05	-0.132722	-4.88941e-10	1.94206e-06	0.0889297	-4.88941e-10
118404397	chr11:118404397:A:G	1.31871e-14	-4.79564e-10	-1.23461	1.04771e-05	-4.79564e-10	-1.21743	5.13407e-07	-4.79564e-10	-1.2415
118404623	chr11:118404623:C:A	2.60658e-14	-4.79564e-10	-0.553224	1.90267e-05	-4.79564e-10	-0.620772	9.64802e-07	-4.79564e-10	-0.61065
118405282	chr11:118405282:G:A	9.03074e-15	-0.252689	-1.36053	6.9607e-06	-0.163198	-1.46314	3.30803e-07	-0.355241	-1.32581
118405531	chr11:118405531:T:C	9.25369e-15	-0.212738	-1.37609	7.18849e-06	-0.12276	-1.47137	3.38881e-07	-0.316118	-1.34081
118405777	chr11:118405777:G:A	1.10343e-14	-0.161351	-1.25149	8.23548e-06	-0.068426	-1.38974	4.09285e-07	-0.267586	-1.20057
118406095	chr11:118406095:A:G	7.52107e-15	-1.79614	-4.88941e-10	1.14411e-05	-1.1294	-4.88941e-10	3.55311e-07	-1.60958	-4.88941e-10
118406560	chr11:118406560:C:G	1.29862e-14	-4.79564e-10	-1.24996	1.02538e-05	-4.79564e-10	-1.23896	5.02349e-07	-4.79564e-10	-1.26328
118406883	chr11:118406883:C:T	2.02558e-14	-4.79564e-10	-0.805409	1.76972e-05	-4.79564e-10	-0.693208	7.57784e-07	-4.79564e-10	-0.852174
118407366	chr11:118407366:C:T	1.14962e-14	-4.79564e-10	-1.37183	8.2484e-06	-4.79564e-10	-1.45659	4.3742e-07	-4.79564e-10	-1.40168
118407761	chr11:118407761:A:G	3.14597e-14	-4.79564e-10	-0.365141	2.83688e-05	-4.79564e-10	-0.221323	1.21062e-06	-4.79564e-10	-0.383683
118407764	chr11:118407764:T:C	7.32845e-15	-1.82208	-4.88941e-10	1.09696e-05	-1.17148	-4.88941e-10	3.44727e-07	-1.63982	-4.88941e-10
118408038	chr11:118408038:T:C	3.27478e-14	-4.79564e-10	-0.325013	2.99624e-05	-4.79564e-10	-0.166671	1.31251e-06	-4.79564e-10	-0.302879
118408283	chr11:118408283:T:G	5.00829e-15	-1.70454	-0.498213	8.84092e-06	-0.980147	-0.407075	2.59451e-07	-1.47703	-0.446978
118408612	chr11:118408612:A:G	2.65343e-14	-4.79564e-10	-0.53541	2.36998e-05	-4.79564e-10	-0.401149	1.02281e-06	-4.79564e-10	-0.552264
118409221	chr11:118409221:T:C	5.708e-15	-1.71143	-0.360554	3.43235e-06	-2.02266	-0.310706	1.6984e-07	-1.9932	-0.354517
118409714	chr11:118409714:T:G	1.09606e-14	-4.79564e-10	-1.41954	8.61745e-06	-4.79564e-10	-1.41282	4.21183e-07	-4.79564e-10	-1.43951
118410541	chr11:118410541:C:T	1.12763e-13	-4.79564e-10	0.911443	0.000115029	-4.79564e-10	1.17857	4.36671e-06	-4.79564e-10	0.899192
118410703	chr11:118410703:A:C	5.32665e-15	-1.2368	-0.904329	2.7869e-06	-1.47963	-1.06205	1.76126e-07	-1.41902	-0.89235
118411526	chr11:118411526:A:G	1.25871e-15	-2.10061	-1.48315	1.07101e-06	-2.06343	-1.43458	5.165e-08	-2.05272	-1.48536
118411936	chr11:118411936:C:T	1.00411e-14	-4.79564e-10	-1.50717	7.82875e-06	-4.79564e-10	-1.50881	3.92181e-07	-4.79564e-10	-1.51085
118412143	chr11:118412143:G:A	1.14974e-14	-4.79564e-10	-1.37173	9.1289e-06	-4.79564e-10	-1.35517	4.39651e-07	-4.79564e-10	-1.39659
118412188	chr11:118412188:G:C	1.09077e-14	-4.79564e-10	-1.42438	8.451e-06	-4.79564e-10	-1.43233	4.35694e-07	-4.79564e-10	-1.40563
118412370	chr11:118412370:G:A	2.08159e-14	-4.79564e-10	-0.778129	1.9831e-05	-4.79564e-10	-0.579369	7.41109e-07	-4.79564e-10	-0.874426
118412668	chr11:118412668:G:A	8.09601e-15	-1.72248	-4.88941e-10	1.27712e-05	-1.01942	-4.88941e-10	3.88262e-07	-1.52089	-4.88941e-10
118413259	chr11:118413259:A:G	1.00199e-14	-4.79564e-10	-1.50927	7.83671e-06	-4.79564e-10	-1.50779	3.95346e-07	-4.79564e-10	-1.50281
118413690	chr11:118413690:C:A	1.04196e-14	-4.79564e-10	-1.47016	7.98051e-06	-4.79564e-10	-1.48961	4.16723e-07	-4.79564e-10	-1.45015
118413935	chr11:118413935:C:T	9.99525e-15	-0.046666	-1.46507	8.29116e-06	0.0575778	-1.509	3.64659e-07	-0.138945	-1.44467
118414269	chr11:118414269:C:T	1.33095e-15	-2.02201	-1.50595	1.08499e-06	-1.97509	-1.50995	5.53107e-08	-1.96825	-1.50135
118414654	chr11:118414654:C:T	5.06143e-15	-2.1922	-4.88941e-10	3.61876e-06	-2.28048	-4.88941e-10	1.94496e-07	-2.21216	-4.88941e-10
118415074	chr11:118415074:A:G	5.23674e-15	-1.72029	-0.437864	3.11325e-06	-2.03661	-0.394334	1.55697e-07	-2.001	-0.43366
118415280	chr11:118415280:G:A	1.73028e-14	0.111362	-1.07434	1.41687e-05	0.264357	-1.17993	6.19942e-07	0.00356013	-1.05651
118416389	chr11:118416389:C:T	8.57986e-14	-4.79564e-10	0.638155	8.65117e-05	-4.79564e-10	0.893666	3.32952e-06	-4.79564e-10	0.628012
118416853	chr11:118416853:A:G	5.66143e-15	-2.08017	-4.88941e-10	3.74391e-06	-2.24648	-4.88941e-10	2.13619e-07	-2.11838	-4.88941e-10
118416907	chr11:118416907:A:G	8.37971e-15	-1.68803	-4.88941e-10	1.34807e-05	-0.965352	-4.88941e-10	4.0345e-07	-1.48252	-4.88941e-10
118419019	chr11:118419019:C:T	8.27341e-15	-1.7008	-4.88941e-10	1.32925e-05	-0.979413	-4.88941e-10	3.9859e-07	-1.49464	-4.88941e-10
118419454	chr11:118419454:G:A	1.11854e-14	-0.00265382	-1.39659	9.21926e-06	0.135491	-1.48081	4.08344e-07	-0.0943956	-1.37607
118419728	chr11:118419728:A:G	7.97455e-15	-1.73759	-4.88941e-10	1.25848e-05	-1.03412	-4.88941e-10	3.82051e-07	-1.53702	-4.88941e-10
118419744	chr11:118419744:G:C	5.6831e-15	-2.07635	-4.88941e-10	3.75879e-06	-2.24252	-4.88941e-10	2.26543e-07	-2.05964	-4.88941e-10
118420974	chr11:118420974:T:C	1.13195e-14	-4.79564e-10	-1.38732	8.90293e-06	-4.79564e-10	-1.38023	4.4129e-07	-4.79564e-10	-1.39287
118420975	chr11:118420975:G:A	1.13119e-14	-4.79564e-10	-1.38799	8.89658e-06	-4.79564e-10	-1.38095	4.40996e-07	-4.79564e-10	-1.39354
118420980	chr11:118420980:T:C	1.13203e-14	-4.79564e-10	-1.38725	8.90296e-06	-4.79564e-10	-1.38023	4.41296e-07	-4.79564e-10	-1.39286
118421029	chr11:118421029:C:T	1.00026e-14	-4.79564e-10	-1.51101	7.83089e-06	-4.79564e-10	-1.50854	3.92109e-07	-4.79564e-10	-1.51103
118424286	chr11:118424286:T:C	4.74918e-15	-2.25588	-4.88941e-10	4.21036e-06	-2.12907	-4.88941e-10	1.84623e-07	-2.26425	-4.88941e-10
118424402	chr11:118424402:T:C	1.82456e-15	-1.93297	-1.27954	1.56309e-06	-1.87032	-1.24963	5.94724e-08	-2.08187	-1.31519
118425292	chr11:118425292:T:C	1.42725e-14	-0.0431047	-1.11241	1.21225e-05	0.118637	-1.19018	5.00226e-07	-0.166199	-1.10131
118425469	chr11:118425469:G:A	7.94979e-15	-1.7407	-4.88941e-10	1.24761e-05	-1.0428	-4.88941e-10	3.79881e-07	-1.54272	-4.88941e-10
118425943	chr11:118425943:G:A	2.03701e-14	-0.799778	-4.88941e-10	7.24327e-06	-1.58654	-4.88941e-10	6.50521e-07	-1.0048	-4.88941e-10
118425951	chr11:118425951:T:C	1.24074e-14	-4.79564e-10	-1.29556	9.86874e-06	-4.79564e-10	-1.27724	5.09285e-07	-4.79564e-10	-1.24957
118426176	chr11:118426176:G:T	1.1596e-14	-4.79564e-10	-1.36319	9.92924e-06	-4.79564e-10	-1.27113	4.4875e-07	-4.79564e-10	-1.37611
118426332	chr11:118426332:C:T	8.6737e-15	-1.65355	-4.88941e-10	6.59155e-06	-1.68082	-4.88941e-10	3.3116e-07	-1.67997	-4.88941e-10
118426676	chr11:118426676:A:G	1.36369e-14	0.235357	-1.43642	1.16557e-05	0.387244	-1.49806	4.69771e-07	0.0880611	-1.41839
118426904	chr11:118426904:C:T	3.67305e-14	-4.79564e-10	-0.210241	2.5046e-05	-4.79564e-10	-0.345898	1.51222e-06	-4.79564e-10	-0.161238
118427955	chr11:118427955:C:T	9.07852e-14	-4.79564e-10	0.694648	9.27253e-05	-4.79564e-10	0.963027	3.55146e-06	-4.79564e-10	0.692542
118428096	chr11:118428096:A:C	2.61249e-14	-4.79564e-10	-0.55096	2.25395e-05	-4.79564e-10	-0.451345	9.96405e-07	-4.79564e-10	-0.578419
118428644	chr11:118428644:G:A	4.67098e-15	-2.27248	-4.88941e-10	4.45239e-06	-2.07317	-4.88941e-10	1.84822e-07	-2.26318	-4.88941e-10
118429271	chr11:118429271:G:A	4.81591e-15	-2.24192	-4.88941e-10	3.66678e-06	-2.2673	-4.88941e-10	1.98112e-07	-2.19374	-4.88941e-10
118429394	chr11:118429394:T:TA	3.14431e-14	-0.365668	-4.88941e-10	1.13981e-05	-1.13317	-4.88941e-10	1.09379e-06	-0.485169	-4.88941e-10
118429525	chr11:118429525:A:G	1.12461e-14	0.0768944	-1.47072	9.4159e-06	0.184576	-1.50879	4.06572e-07	-0.0189564	-1.45586
118429566	chr11:118429566:A:C	1.07179e-13	-4.79564e-10	0.860649	9.90117e-05	-4.79564e-10	1.02862	4.37226e-06	-4.79564e-10	0.900463
118429706	chr11:118429706:C:G	4.89439e-14	0.0768261	-4.88941e-10	2.04135e-05	-0.550417	-4.88941e-10	1.7501e-06	-0.015142	-4.88941e-10
118430035	chr11:118430035:G:A	2.30676e-14	-4.79564e-10	-0.67542	1.69909e-05	-4.79564e-10	-0.733935	8.83107e-07	-4.79564e-10	-0.699127
118430168	chr11:118430168:G:A	1.0718e-14	-4.79564e-10	-1.44192	8.19601e-06	-4.79564e-10	-1.46297	4.24921e-07	-4.79564e-10	-1.43067
118430195	chr11:118430195:G:A	2.81405e-14	-4.79564e-10	-0.47664	2.42361e-05	-4.79564e-10	-0.378771	1.06464e-06	-4.79564e-10	-0.512182
118430417	chr11:118430417:C:T	1.0637e-14	-4.79564e-10	-1.44951	7.92783e-06	-4.79564e-10	-1.49623	4.06979e-07	-4.79564e-10	-1.47381
118430651	chr11:118430651:C:T	1.13743e-14	-4.79564e-10	-1.38249	8.80397e-06	-4.79564e-10	-1.39141	4.61658e-07	-4.79564e-10	-1.34775
118431250	chr11:118431250:G:T	4.951e-15	-2.21426	-4.88941e-10	4.87984e-06	-1.9815	-4.88941e-10	2.05429e-07	-2.15747	-4.88941e-10
118431405	chr11:118431405:A:C	3.36279e-14	-4.79564e-10	-0.298493	3.14481e-05	-4.79564e-10	-0.118274	1.36872e-06	-4.79564e-10	-0.26094
118431597	chr11:118431597:G:A	1.07298e-14	-4.79564e-10	-1.44082	8.22695e-06	-4.79564e-10	-1.4592	4.26196e-07	-4.79564e-10	-1.42767
118431631	chr11:118431631:A:G	1.20126e-14	-4.79564e-10	-1.3279	9.50136e-06	-4.79564e-10	-1.31518	4.58824e-07	-4.79564e-10	-1.35391
118431972	chr11:118431972:T:TC	1.22969e-14	-4.79564e-10	-1.3045	9.21321e-06	-4.79564e-10	-1.34597	5.02759e-07	-4.79564e-10	-1.26246
118432153	chr11:118432153:A:G	2.80066e-14	-4.79564e-10	-0.481407	2.21128e-05	-4.79564e-10	-0.470458	1.10777e-06	-4.79564e-10	-0.472471
118432467	chr11:118432467:T:C	8.48836e-15	-1.67515	-4.88941e-10	1.37842e-05	-0.943087	-4.88941e-10	4.07488e-07	-1.47256	-4.88941e-10
118432485	chr11:118432485:T:C	8.32977e-15	-1.69401	-4.88941e-10	1.33754e-05	-0.973194	-4.88941e-10	3.98596e-07	-1.49462	-4.88941e-10
118432762	chr11:118432762:TG:T	3.52749e-14	-4.79564e-10	-0.250676	3.31389e-05	-4.79564e-10	-0.0659048	1.43703e-06	-4.79564e-10	-0.212236
118433107	chr11:118433107:C:A	1.29616e-14	0.106654	-1.35851	9.80702e-06	0.165705	-1.44922	5.22988e-07	0.0513652	-1.27438
118433811	chr11:118433811:G:A	1.10094e-14	-4.79564e-10	-1.4151	8.54489e-06	-4.79564e-10	-1.42128	4.45622e-07	-4.79564e-10	-1.3831
118434793	chr11:118434793:T:C	1.23086e-14	-4.79564e-10	-1.30355	9.36842e-06	-4.79564e-10	-1.32927	4.60803e-07	-4.79564e-10	-1.3496
118436165	chr11:118436165:C:T	1.29119e-14	-4.79564e-10	-1.2557	1.00477e-05	-4.79564e-10	-1.25927	5.33418e-07	-4.79564e-10	-1.20327
118436601	chr11:118436601:C:G	7.33438e-15	-1.82128	-4.88941e-10	6.27279e-06	-1.73039	-4.88941e-10	2.06646e-07	-2.15156	-4.88941e-10
118436670	chr11:118436670:C:T	4.71932e-15	-2.26218	-4.88941e-10	3.8167e-06	-2.22723	-4.88941e-10	2.0798e-07	-2.14513	-4.88941e-10
118437370	chr11:118437370:CCTCTCGGGCGT:C	1.52696e-15	-2.26865	-1.12192	1.05413e-06	-2.2707	-1.24319	6.23149e-08	-2.23727	-1.11311
118437784	chr11:118437784:C:T	1.17167e-14	-1.35283	-4.88941e-10	2.17069e-05	-0.488983	-4.88941e-10	5.85563e-07	-1.11	-4.88941e-10
118439401	chr11:118439401:C:T	1.1617e-14	-4.79564e-10	-1.36137	8.48743e-06	-4.79564e-10	-1.42803	4.58777e-07	-4.79564e-10	-1.35401
118440195	chr11:118440195:A:G	1.00919e-14	-4.79564e-10	-1.50211	7.8946e-06	-4.79564e-10	-1.50043	4.0038e-07	-4.79564e-10	-1.49016
118440595	chr11:118440595:G:T	1.15833e-14	-4.79564e-10	-1.36429	9.38839e-06	-4.79564e-10	-1.32714	4.42869e-07	-4.79564e-10	-1.3893
118441154	chr11:118441154:A:G	1.6711e-14	-0.997782	-4.88941e-10	3.6352e-05	0.0266354	-4.88941e-10	8.80042e-07	-0.702603	-4.88941e-10
118441275	chr11:118441275:G:A	2.78322e-14	-4.79564e-10	-0.487654	2.30876e-05	-4.79564e-10	-0.427316	1.02906e-06	-4.79564e-10	-0.546174
118441395	chr11:118441395:A:G	1.11886e-14	-4.79564e-10	-1.39896	8.62367e-06	-4.79564e-10	-1.4121	4.43963e-07	-4.79564e-10	-1.38683
118441401	chr11:118441401:T:C	2.81554e-14	0.701568	-1.17768	1.05387e-05	-0.147059	-1.0645	1.27662e-06	0.929455	-1.26006
118442155	chr11:118442155:A:G	4.12242e-15	-2.24178	-0.155628	7.09209e-06	-1.87777	0.27014	1.70562e-07	-2.18153	-0.16194
118443655	chr11:118443655:AAG:A	5.35237e-15	-2.13631	-4.88941e-10	3.63723e-06	-2.27539	-4.88941e-10	1.95537e-07	-2.20682	-4.88941e-10
118444134	chr11:118444134:C:T	7.17408e-15	-1.84337	-4.88941e-10	1.22895e-05	-1.05787	-4.88941e-10	3.2187e-07	-1.70842	-4.88941e-10
118445016	chr11:118445016:A:G	1.67945e-15	-2.06455	-1.23083	1.33291e-06	-2.12896	-1.15028	5.99088e-08	-2.17035	-1.2194
118445291	chr11:118445291:G:A	7.45279e-15	-1.80526	-4.88941e-10	1.31317e-05	-0.991583	-4.88941e-10	3.36676e-07	-1.66345	-4.88941e-10
118445763	chr11:118445763:G:A	5.39452e-14	1.33202	-1.1579	2.29686e-05	0.590701	-1.02319	1.92523e-06	1.27399	-1.19377
118445883	chr11:118445883:AT:A	1.3194e-14	-4.79564e-10	-1.23409	1.13487e-05	-4.79564e-10	-1.13751	5.11788e-07	-4.79564e-10	-1.24466
118446019	chr11:118446019:A:G	1.11916e-14	-4.79564e-10	-1.39868	8.52289e-06	-4.79564e-10	-1.42386	4.3794e-07	-4.79564e-10	-1.40049
118446245	chr11:118446245:G:A	2.76399e-13	2.81459	-1.00659	0.000133148	2.21068	-0.885829	7.40763e-06	2.41495	-0.987252
118446412	chr11:118446412:A:G	3.6143e-14	-4.79564e-10	-0.226366	3.35352e-05	-4.79564e-10	-0.0540189	1.46879e-06	-4.79564e-10	-0.190379
118446991	chr11:118446991:T:G	1.11899e-14	-4.79564e-10	-1.39884	8.52605e-06	-4.79564e-10	-1.42349	4.38069e-07	-4.79564e-10	-1.4002
118447192	chr11:118447192:C:T	4.9605e-15	-0.869581	-1.34276	1.84183e-06	-1.62236	-1.3335	1.32868e-07	-1.28434	-1.30887
118447223	chr11:118447223:GTGTC:ATGTC	1.01603e-13	1.97756	-1.17033	4.01365e-05	1.1581	-1.03243	3.59755e-06	1.91034	-1.2049
118447464	chr11:118447464:G:T	1.001e-14	-4.79564e-10	-1.51027	7.818e-06	-4.79564e-10	-1.51018	3.93937e-07	-4.79564e-10	-1.50638
118448179	chr11:118448179:A:T	9.76136e-14	-4.79564e-10	0.767168	8.49078e-05	-4.79564e-10	0.874952	3.52311e-06	-4.79564e-10	0.684528
118448747	chr11:118448747:G:A	2.44447e-14	-4.79564e-10	-0.617434	2.34576e-05	-4.79564e-10	-0.41142	9.80527e-07	-4.79564e-10	-0.594482
118448941	chr11:118448941:TCATA:T	5.65808e-15	-2.08076	-4.88941e-10	3.63962e-06	-2.27474	-4.88941e-10	2.10619e-07	-2.13252	-4.88941e-10
118449303	chr11:118449303:ATACCAGCAC:A	8.15233e-15	-1.71554	-4.88941e-10	1.51808e-05	-0.846579	-4.88941e-10	3.73398e-07	-1.55993	-4.88941e-10
118449782	chr11:118449782:T:C	1.03978e-14	-4.79564e-10	-1.47225	7.95799e-06	-4.79564e-10	-1.49244	4.18487e-07	-4.79564e-10	-1.44593
118449838	chr11:118449838:G:A	1.82324e-14	0.564405	-1.47505	1.1157e-05	0.312467	-1.46702	5.17367e-07	0.238119	-1.47194
118449981	chr11:118449981:A:G	2.50529e-14	-4.79564e-10	-0.592859	1.75548e-05	-4.79564e-10	-0.701283	9.53257e-07	-4.79564e-10	-0.622689
118450380	chr11:118450380:G:A	1.17115e-14	-4.79564e-10	-1.35328	9.33145e-06	-4.79564e-10	-1.33322	4.24945e-07	-4.79564e-10	-1.43061
118451692	chr11:118451692:C:T	2.68589e-14	-4.79564e-10	-0.523251	2.5953e-05	-4.79564e-10	-0.310324	1.07458e-06	-4.79564e-10	-0.502887
118451712	chr11:118451712:G:A	1.00059e-14	-4.79564e-10	-1.51067	7.82397e-06	-4.79564e-10	-1.50942	3.94326e-07	-4.79564e-10	-1.50539
118452209	chr11:118452209:A:C	6.27443e-15	-1.97737	-4.88941e-10	3.73892e-06	-2.24782	-4.88941e-10	2.30309e-07	-2.04315	-4.88941e-10
118452865	chr11:118452865:C:T	1.13942e-14	-4.79564e-10	-1.38074	9.36108e-06	-4.79564e-10	-1.33005	4.43463e-07	-4.79564e-10	-1.38796
118453095	chr11:118453095:C:A	1.05734e-14	-4.79564e-10	-1.45551	8.5721e-06	-4.79564e-10	-1.4181	4.1172e-07	-4.79564e-10	-1.46223
118453477	chr11:118453477:C:T	9.63183e-14	-4.79564e-10	0.75381	8.37312e-05	-4.79564e-10	0.860998	3.47662e-06	-4.79564e-10	0.671244
118455224	chr11:118455224:T:C	1.05678e-14	-4.79564e-10	-1.45603	8.56656e-06	-4.79564e-10	-1.41875	4.11532e-07	-4.79564e-10	-1.46269
118455362	chr11:118455362:T:C	1.46997e-14	-4.79564e-10	-1.12602	1.06358e-05	-4.79564e-10	-1.20238	6.22582e-07	-4.79564e-10	-1.0487
118455503	chr11:118455503:G:A	9.31431e-15	-1.5823	-4.88941e-10	5.62158e-06	-1.84	-4.88941e-10	3.90257e-07	-1.51577	-4.88941e-10
118455676	chr11:118455676:T:A	1.19362e-14	-4.79564e-10	-1.33427	9.05146e-06	-4.79564e-10	-1.36369	4.68007e-07	-4.79564e-10	-1.33409
118455730	chr11:118455730:C:T	7.6067e-15	-1.78482	-4.88941e-10	1.35713e-05	-0.958657	-4.88941e-10	3.44956e-07	-1.63916	-4.88941e-10
118456606	chr11:118456606:A:G	5.22246e-13	2.55628	-0.111985	0.000293782	1.92858	0.187649	1.39271e-05	2.16491	-0.105888
118457229	chr11:118457229:A:G	1.41241e-14	-4.79564e-10	-1.16596	1.02701e-05	-4.79564e-10	-1.23737	5.30117e-07	-4.79564e-10	-1.20947
118459715	chr11:118459715:G:A	1.00074e-14	-4.79564e-10	-1.51052	7.84925e-06	-4.79564e-10	-1.5062	3.92906e-07	-4.79564e-10	-1.509
118460133	chr11:118460133:A:G	1.02883e-14	-4.79564e-10	-1.48285	7.91147e-06	-4.79564e-10	-1.4983	4.13171e-07	-4.79564e-10	-1.45871
118460436	chr11:118460436:AC:A	1.06703e-14	-1.44639	-4.88941e-10	9.22689e-06	-1.34449	-4.88941e-10	2.44358e-07	-1.98394	-4.88941e-10
118460440	chr11:118460440:G:A	1.29162e-14	-4.79564e-10	-1.25536	1.17066e-05	-4.79564e-10	-1.10646	4.99955e-07	-4.79564e-10	-1.26805
118461802	chr11:118461802:A:G	1.05194e-14	-4.79564e-10	-1.46062	8.12195e-06	-4.79564e-10	-1.47204	4.18854e-07	-4.79564e-10	-1.44505
118462022	chr11:118462022:T:C	1.12115e-14	-4.79564e-10	-1.3969	8.60483e-06	-4.79564e-10	-1.41429	4.50531e-07	-4.79564e-10	-1.37215
118462795	chr11:118462795:T:C	4.81768e-15	-0.939822	-1.30173	1.16054e-05	0.121243	-1.23638	2.57723e-07	-0.658318	-1.27237
118462822	chr11:118462822:A:G	8.32147e-15	-1.69501	-4.88941e-10	1.565e-05	-0.816144	-4.88941e-10	3.83069e-07	-1.53436	-4.88941e-10
118462831	chr11:118462831:G:A	1.04144e-14	-4.79564e-10	-1.47066	8.05383e-06	-4.79564e-10	-1.48047	4.14077e-07	-4.79564e-10	-1.45652
118463137	chr11:118463137:A:T	8.01502e-14	0.867114	-0.29706	5.86954e-05	0.357348	0.1484	2.40715e-06	0.592735	-0.289107
118464432	chr11:118464432:G:A	9.28362e-15	-1.5856	-4.88941e-10	1.86254e-05	-0.642086	-4.88941e-10	4.32296e-07	-1.41346	-4.88941e-10
118464846	chr11:118464846:A:G	4.56067e-14	-4.79564e-10	0.00620558	4.93124e-05	-4.79564e-10	0.331563	1.84831e-06	-4.79564e-10	0.0394537
118465212	chr11:118465212:A:G	4.00581e-15	-1.0312	-1.3949	1.63574e-06	-1.73352	-1.341	1.05272e-07	-1.43753	-1.3885
118466288	chr11:118466288:C:A	1.79909e-13	1.8611	-0.482505	0.000116407	1.27497	-0.0844884	4.8526e-06	1.51896	-0.514259
118466858	chr11:118466858:G:A	1.01914e-14	-4.79564e-10	-1.49231	7.86291e-06	-4.79564e-10	-1.50446	3.96291e-07	-4.79564e-10	-1.50042
118467352	chr11:118467352:G:A	4.64941e-15	-2.27711	-4.88941e-10	3.65768e-06	-2.26978	-4.88941e-10	1.8403e-07	-2.26747	-4.88941e-10
118469083	chr11:118469083:T:C	1.88796e-14	-4.79564e-10	-0.875765	1.69811e-05	-4.79564e-10	-0.734511	7.66783e-07	-4.79564e-10	-0.840369
118469331	chr11:118469331:G:GTA	1.13382e-14	-4.79564e-10	-1.38567	8.62684e-06	-4.79564e-10	-1.41174	4.43953e-07	-4.79564e-10	-1.38685
118470161	chr11:118470161:T:C	1.21069e-13	-4.79564e-10	0.982514	0.000106161	-4.79564e-10	1.09835	4.35844e-06	-4.79564e-10	0.897296
118470497	chr11:118470497:G:A	4.54109e-15	-1.19946	-1.10122	2.18835e-06	-1.85626	-0.927202	1.27675e-07	-1.57364	-1.05944
118470805	chr11:118470805:A:G	1.07572e-14	-4.79564e-10	-1.43828	8.22386e-06	-4.79564e-10	-1.45957	4.2278e-07	-4.79564e-10	-1.43572
118470837	chr11:118470837:G:C	1.40095e-14	-4.79564e-10	-1.17411	1.02201e-05	-4.79564e-10	-1.24225	5.84732e-07	-4.79564e-10	-1.11142
118470934	chr11:118470934:T:C	2.50065e-15	-1.41213	-1.48517	5.03741e-06	-0.438753	-1.51097	1.20613e-07	-1.20159	-1.4884
118471070	chr11:118471070:G:A	4.79318e-15	-1.21149	-1.03516	2.3484e-06	-1.86252	-0.850355	1.35728e-07	-1.58078	-0.991147
118471206	chr11:118471206:A:G	3.88958e-15	-1.08348	-1.37207	1.66512e-06	-1.77842	-1.2783	1.05907e-07	-1.47804	-1.34198
118474402	chr11:118474402:T:A	1.09701e-14	-4.79564e-10	-1.41867	8.72872e-06	-4.79564e-10	-1.4	4.20834e-07	-4.79564e-10	-1.44033
118474698	chr11:118474698:A:G	1.01962e-14	-4.79564e-10	-1.49184	7.88598e-06	-4.79564e-10	-1.50153	4.03224e-07	-4.79564e-10	-1.48308
118474961	chr11:118474961:C:A	1.00946e-14	-4.79564e-10	-1.50185	7.87692e-06	-4.79564e-10	-1.50268	3.92987e-07	-4.79564e-10	-1.5088
118475181	chr11:118475181:C:T	2.24212e-14	-4.79564e-10	-0.703843	1.68754e-05	-4.79564e-10	-0.740756	8.3367e-07	-4.79564e-10	-0.756735
118475440	chr11:118475440:C:T	1.02144e-14	-4.79564e-10	-1.49005	7.96716e-06	-4.79564e-10	-1.49129	3.95813e-07	-4.79564e-10	-1.50163
118475580	chr11:118475580:A:G	1.22776e-14	-4.79564e-10	-1.30607	9.35804e-06	-4.79564e-10	-1.33038	4.57213e-07	-4.79564e-10	-1.35742
118475710	chr11:118475710:G:A	2.46001e-14	-4.79564e-10	-0.611097	1.74854e-05	-4.79564e-10	-0.70525	9.5391e-07	-4.79564e-10	-0.622004
118475884	chr11:118475884:A:G	9.4712e-15	-1.56559	-4.88941e-10	1.88281e-05	-0.631262	-4.88941e-10	4.41954e-07	-1.39137	-4.88941e-10
118476148	chr11:118476148:A:G	7.38756e-15	-0.696489	-1.11756	2.9472e-06	-1.52034	-0.96542	1.93606e-07	-1.17034	-1.04641
118476305	chr11:118476305:T:C	7.47111e-15	-1.8028	-4.88941e-10	4.7796e-06	-2.00226	-4.88941e-10	2.76465e-07	-1.86049	-4.88941e-10
118477669	chr11:118477669:G:A	2.61385e-14	-0.550438	-4.88941e-10	2.68495e-05	-0.276365	-4.88941e-10	9.41677e-07	-0.634911	-4.88941e-10
118478496	chr11:118478496:C:T	4.73333e-15	-2.25922	-4.88941e-10	3.61902e-06	-2.28041	-4.88941e-10	1.89139e-07	-2.24009	-4.88941e-10
118478532	chr11:118478532:C:T	2.17515e-15	-1.52576	-1.51099	3.66757e-06	-0.758439	-1.50864	1.11154e-07	-1.26437	-1.50728
118480713	chr11:118480713:G:T	1.00086e-14	-4.79564e-10	-1.51041	7.81745e-06	-4.79564e-10	-1.51025	3.92197e-07	-4.79564e-10	-1.51081
118483743	chr11:118483743:G:A	9.04675e-15	-1.61144	-4.88941e-10	1.77222e-05	-0.691798	-4.88941e-10	4.213e-07	-1.43923	-4.88941e-10
118484334	chr11:118484334:A:G	1.9932e-14	-4.79564e-10	-0.821521	1.38327e-05	-4.79564e-10	-0.939575	7.71568e-07	-4.79564e-10	-0.834148
118484927	chr11:118484927:A:C	8.75336e-15	-1.64441	-4.88941e-10	1.66683e-05	-0.753104	-4.88941e-10	4.04581e-07	-1.47972	-4.88941e-10
118485910	chr11:118485910:G:A	1.08894e-14	-4.79564e-10	-1.42606	8.35885e-06	-4.79564e-10	-1.44329	4.31778e-07	-4.79564e-10	-1.41466
118485939	chr11:118485939:C:T	1.09098e-14	-4.79564e-10	-1.42419	8.3972e-06	-4.79564e-10	-1.43871	4.33954e-07	-4.79564e-10	-1.40963
118485951	chr11:118485951:C:T	2.74237e-14	-4.79564e-10	-0.50244	1.93947e-05	-4.79564e-10	-0.601616	1.06289e-06	-4.79564e-10	-0.51383
118485996	chr11:118485996:C:T	4.88281e-15	-2.22813	-4.88941e-10	4.02903e-06	-2.17309	-4.88941e-10	1.86602e-07	-2.2536	-4.88941e-10
118486899	chr11:118486899:T:A	1.38531e-14	0.161311	-1.34665	3.58583e-06	-1.02106	-1.26857	1.74672e-07	-1.02183	-1.29784
118487353	chr11:118487353:T:A	1.64367e-15	-2.0627	-1.25422	1.09078e-06	-2.27758	-1.20214	5.63972e-08	-2.15006	-1.30009
118487437	chr11:118487437:T:C	9.76978e-15	-1.53455	-4.88941e-10	1.99782e-05	-0.571972	-4.88941e-10	4.61766e-07	-1.34752	-4.88941e-10
118487789	chr11:118487789:T:C	3.24911e-14	-4.79564e-10	-0.332882	3.07865e-05	-4.79564e-10	-0.139537	1.36216e-06	-4.79564e-10	-0.265747
118488446	chr11:118488446:G:A	1.40915e-13	2.25422	-1.11991	5.65332e-05	1.39102	-0.922803	1.77035e-06	1.12515	-1.12879
118488452	chr11:118488452:A:G	1.03146e-14	-4.79564e-10	-1.48029	7.89164e-06	-4.79564e-10	-1.50081	4.12939e-07	-4.79564e-10	-1.45927
118490430	chr11:118490430:G:A	5.1406e-14	-4.79564e-10	0.125907	3.53198e-05	-4.79564e-10	-0.00217065	1.98952e-06	-4.79564e-10	0.113075
118490756	chr11:118490756:A:G	4.08323e-14	-4.79564e-10	-0.104374	2.83027e-05	-4.79564e-10	-0.223655	1.58315e-06	-4.79564e-10	-0.115404
118490757	chr11:118490757:G:A	9.50365e-15	-1.56217	-4.88941e-10	1.93935e-05	-0.601678	-4.88941e-10	4.49502e-07	-1.37443	-4.88941e-10
118491019	chr11:118491019:G:A	2.26702e-14	-4.79564e-10	-0.692795	2.15262e-05	-4.79564e-10	-0.497342	8.75865e-07	-4.79564e-10	-0.707361
118491699	chr11:118491699:T:C	8.59086e-15	-0.152843	-1.51031	2.28508e-06	-1.23084	-1.50937	1.13561e-07	-1.24072	-1.50952
118492154	chr11:118492154:T:C	1.49032e-13	2.56481	-1.3745	5.6262e-05	1.71715	-1.25374	1.76782e-06	1.391	-1.39607
118492492	chr11:118492492:A:G	1.61941e-14	-4.79564e-10	-1.0292	1.20469e-05	-4.79564e-10	-1.07781	6.37062e-07	-4.79564e-10	-1.02571
118492703	chr11:118492703:G:A	1.12227e-14	-4.79564e-10	-1.39591	8.31287e-06	-4.79564e-10	-1.44881	4.3693e-07	-4.79564e-10	-1.4028
118492854	chr11:118492854:C:T	3.95676e-14	-4.79564e-10	-0.135839	2.84247e-05	-4.79564e-10	-0.219354	1.57461e-06	-4.79564e-10	-0.120809
118493688	chr11:118493688:C:T	6.04891e-15	-2.01397	-4.88941e-10	3.89785e-06	-2.20619	-4.88941e-10	2.7505e-07	-1.86562	-4.88941e-10
118494495	chr11:118494495:G:C	4.18787e-13	2.22351	-4.88941e-10	0.000174119	1.59312	-4.88941e-10	7.96795e-06	1.50061	-4.88941e-10
118494613	chr11:118494613:A:G	1.13583e-14	-4.79564e-10	-1.3839	8.49692e-06	-4.79564e-10	-1.42691	4.68125e-07	-4.79564e-10	-1.33384
118494894	chr11:118494894:G:A	4.32357e-14	-4.79564e-10	-0.0471814	3.08684e-05	-4.79564e-10	-0.136879	1.71714e-06	-4.79564e-10	-0.0341574
118494949	chr11:118494949:C:T	4.63754e-15	-2.27966	-4.88941e-10	3.86934e-06	-2.21353	-4.88941e-10	1.81683e-07	-2.28031	-4.88941e-10
118495034	chr11:118495034:G:A	2.74562e-14	-4.79564e-10	-0.501255	1.89838e-05	-4.79564e-10	-0.623025	1.03386e-06	-4.79564e-10	-0.541518
118495105	chr11:118495105:A:G	1.28227e-14	-4.79564e-10	-1.26263	1.06939e-05	-4.79564e-10	-1.19694	5.09772e-07	-4.79564e-10	-1.24861
118495168	chr11:118495168:T:A	2.594e-15	-1.3726	-1.48805	2.97659e-06	-0.999941	-1.47589	1.33404e-07	-1.12169	-1.4675
118495241	chr11:118495241:C:T	1.54851e-13	2.23277	-1.00416	6.70657e-05	1.39217	-0.753109	1.9146e-06	1.11261	-1.03791
118495409	chr11:118495409:C:T	1.09133e-14	-4.79564e-10	-1.42387	8.39275e-06	-4.79564e-10	-1.43925	4.33941e-07	-4.79564e-10	-1.40967
118495604	chr11:118495604:T:C	8.50264e-14	-4.79564e-10	0.629114	7.51002e-05	-4.79564e-10	0.75221	2.93801e-06	-4.79564e-10	0.502914
118496954	chr11:118496954:A:T	9.0248e-15	-1.61387	-4.88941e-10	1.7881e-05	-0.682875	-4.88941e-10	4.26105e-07	-1.42789	-4.88941e-10
118497061	chr11:118497061:A:G	1.6973e-14	-0.982226	-4.88941e-10	1.30881e-05	-0.994908	-4.88941e-10	3.77259e-07	-1.54964	-4.88941e-10
118498107	chr11:118498107:T:G	8.93393e-15	-1.62399	-4.88941e-10	1.77357e-05	-0.691036	-4.88941e-10	4.20665e-07	-1.44074	-4.88941e-10
118498600	chr11:118498600:A:G	4.50841e-14	-4.79564e-10	-0.00531859	4.37898e-05	-4.79564e-10	0.212788	1.9015e-06	-4.79564e-10	0.0678255
118500310	chr11:118500310:G:C	1.06447e-14	-1.44879	-4.88941e-10	2.29306e-05	-0.434143	-4.88941e-10	5.08649e-07	-1.25081	-4.88941e-10
118501071	chr11:118501071:C:T	1.01854e-14	-4.79564e-10	-1.49289	7.84179e-06	-4.79564e-10	-1.50715	3.99722e-07	-4.79564e-10	-1.4918
118502208	chr11:118502208:G:A	1.14495e-14	-1.3759	-4.88941e-10	2.56592e-05	-0.321711	-4.88941e-10	5.52436e-07	-1.16823	-4.88941e-10
118502259	chr11:118502259:G:T	1.62279e-14	-4.79564e-10	-1.02712	1.38591e-05	-4.79564e-10	-0.937674	6.43844e-07	-4.79564e-10	-1.01512
118503146	chr11:118503146:C:T	2.2556e-14	-1.02846	0.330609	6.57188e-05	0.119468	0.499304	1.34045e-06	-0.730445	0.448635
118503581	chr11:118503581:A:G	1.43519e-14	-4.79564e-10	-1.14997	1.07195e-05	-4.79564e-10	-1.19455	5.7201e-07	-4.79564e-10	-1.13342
118504853	chr11:118504853:T:A	1.03294e-14	-4.79564e-10	-1.47885	8.19368e-06	-4.79564e-10	-1.46325	4.27309e-07	-4.79564e-10	-1.42506
118506101	chr11:118506101:G:A	1.35086e-14	-4.79564e-10	-1.21052	1.01906e-05	-4.79564e-10	-1.24514	5.40096e-07	-4.79564e-10	-1.19083
118506808	chr11:118506808:G:A	5.45494e-15	-1.58585	-0.531473	1.40294e-05	-0.643833	-0.281629	2.90826e-07	-1.39457	-0.415282
118508069	chr11:118508069:A:C	2.06974e-14	-4.79564e-10	-0.783842	1.79721e-05	-4.79564e-10	-0.677792	8.08252e-07	-4.79564e-10	-0.787699
118508357	chr11:118508357:A:G	1.80157e-14	-4.79564e-10	-0.922604	1.64516e-05	-4.79564e-10	-0.766188	7.00703e-07	-4.79564e-10	-0.930488
118509034	chr11:118509034:T:G	1.01301e-14	-4.79564e-10	-1.49834	7.94768e-06	-4.79564e-10	-1.49373	3.9594e-07	-4.79564e-10	-1.50131
118509303	chr11:118509303:A:AAG	1.01259e-14	-4.79564e-10	-1.49875	7.94379e-06	-4.79564e-10	-1.49422	3.95795e-07	-4.79564e-10	-1.50168
118509342	chr11:118509342:G:GGA	3.77318e-14	-4.79564e-10	-0.183344	3.50769e-05	-4.79564e-10	-0.00907158	1.51465e-06	-4.79564e-10	-0.15963
118510303	chr11:118510303:C:T	1.04104e-14	-1.47104	-4.88941e-10	5.07183e-06	-1.94291	-4.88941e-10	3.65469e-07	-1.58139	-4.88941e-10
118510354	chr11:118510354:C:T	4.62918e-15	-1.46319	-0.818275	1.21768e-05	-0.492249	-0.574836	2.15273e-07	-1.25658	-0.854082
118511612	chr11:118511612:A:G	2.88135e-15	-1.33565	-1.41994	5.51255e-06	-0.437231	-1.42236	1.4797e-07	-1.08874	-1.39683
118511666	chr11:118511666:G:A	1.24655e-14	-4.79564e-10	-1.29088	9.44762e-06	-4.79564e-10	-1.32085	4.96823e-07	-4.79564e-10	-1.27434
118512089	chr11:118512089:G:A	1.32159e-14	-4.79564e-10	-1.23243	1.05038e-05	-4.79564e-10	-1.21488	4.96744e-07	-4.79564e-10	-1.2745
118512858	chr11:118512858:T:G	2.08267e-14	-4.79564e-10	-0.777611	1.95283e-05	-4.79564e-10	-0.594747	8.14833e-07	-4.79564e-10	-0.77959
118513430	chr11:118513430:T:C	5.71366e-15	-2.07099	-4.88941e-10	4.77744e-06	-2.00271	-4.88941e-10	2.23583e-07	-2.07279	-4.88941e-10
118514096	chr11:118514096:A:G	1.84375e-15	-1.6954	-1.50665	2.887e-06	-1.01198	-1.49441	9.36199e-08	-1.43247	-1.51086
118514435	chr11:118514435:T:G	5.75332e-14	-4.79564e-10	0.238513	5.42001e-05	-4.79564e-10	0.426069	2.12157e-06	-4.79564e-10	0.177337
118514534	chr11:118514534:A:G	3.16527e-14	-0.359025	-4.88941e-10	1.32961e-05	-0.979139	-4.88941e-10	4.61727e-07	-1.3476	-4.88941e-10
118514789	chr11:118514789:A:G	1.03568e-14	-4.79564e-10	-1.47621	8.43434e-06	-4.79564e-10	-1.4343	4.06945e-07	-4.79564e-10	-1.4739
118514976	chr11:118514976:T:C	2.0023e-15	-1.61226	-1.50729	3.2009e-06	-0.892143	-1.51104	1.04757e-07	-1.33273	-1.4982
118515969	chr11:118515969:C:T	1.03652e-14	-4.79564e-10	-1.47539	8.05107e-06	-4.79564e-10	-1.48081	3.98724e-07	-4.79564e-10	-1.4943
118516121	chr11:118516121:T:G	4.82958e-14	-4.79564e-10	0.0634958	4.75986e-05	-4.79564e-10	0.296191	2.07336e-06	-4.79564e-10	0.154351
118516247	chr11:118516247:G:A	8.22314e-15	-1.7069	-4.88941e-10	4.71424e-06	-2.01603	-4.88941e-10	3.97458e-07	-1.49748	-4.88941e-10
118516290	chr11:118516290:T:C	2.01406e-14	-4.79564e-10	-0.81111	1.51847e-05	-4.79564e-10	-0.846327	6.93291e-07	-4.79564e-10	-0.941123
118517177	chr11:118517177:C:T	1.10691e-14	-1.40969	-4.88941e-10	2.34952e-05	-0.409818	-4.88941e-10	5.39088e-07	-1.19269	-4.88941e-10
118517784	chr11:118517784:G:A	1.0635e-14	-4.79564e-10	-1.4497	8.46244e-06	-4.79564e-10	-1.43098	4.21713e-07	-4.79564e-10	-1.43825
118518725	chr11:118518725:C:T	9.0944e-15	-1.60619	-4.88941e-10	1.7903e-05	-0.681646	-4.88941e-10	4.32137e-07	-1.41383	-4.88941e-10
118518848	chr11:118518848:C:T	1.94835e-14	-4.79564e-10	-0.844282	1.79733e-05	-4.79564e-10	-0.677724	7.56982e-07	-4.79564e-10	-0.853234
118518941	chr11:118518941:TGGTGGCGGCGCCCGTAGTCCCAGCTACTCGGGAGGCTGAGGTAGGAGAATGGCGTGAACCCG:T	2.29626e-14	-4.79564e-10	-0.679983	2.13859e-05	-4.79564e-10	-0.503883	8.85392e-07	-4.79564e-10	-0.696542
118518983	chr11:118518983:T:C	1.01936e-14	-1.49209	-4.88941e-10	1.89333e-05	-0.625693	-4.88941e-10	5.16712e-07	-1.23509	-4.88941e-10
118519367	chr11:118519367:A:C	2.08269e-15	-1.5698	-1.51039	3.4322e-06	-0.823803	-1.50961	1.09334e-07	-1.28279	-1.50538
118520594	chr11:118520594:T:G	1.0657e-14	-4.79564e-10	-1.44764	8.62903e-06	-4.79564e-10	-1.41148	4.24968e-07	-4.79564e-10	-1.43056
118520687	chr11:118520687:C:T	1.96099e-14	-4.79564e-10	-0.837812	1.6401e-05	-4.79564e-10	-0.76927	7.4641e-07	-4.79564e-10	-0.867298
118520965	chr11:118520965:C:T	1.81858e-14	-4.79564e-10	-0.913207	1.64908e-05	-4.79564e-10	-0.763809	7.38254e-07	-4.79564e-10	-0.878285
118521493	chr11:118521493:A:G	2.50333e-13	-4.79564e-10	1.70894	0.000248251	-4.79564e-10	1.94783	8.18612e-06	-4.79564e-10	1.52762
118521851	chr11:118521851:G:A	5.39111e-15	-2.1291	-4.88941e-10	3.77523e-06	-2.23815	-4.88941e-10	1.85362e-07	-2.26026	-4.88941e-10
118522681	chr11:118522681:A:G	6.52794e-14	1.80084	-1.43601	2.54927e-05	1.02608	-1.3543	8.69231e-07	0.739311	-1.45427
118522708	chr11:118522708:G:A	2.00174e-14	-4.79564e-10	-0.817245	1.39327e-05	-4.79564e-10	-0.932377	7.77197e-07	-4.79564e-10	-0.826879
118522841	chr11:118522841:C:T	1.33067e-14	-1.22558	-4.88941e-10	5.79364e-06	-1.80985	-4.88941e-10	4.74519e-07	-1.32027	-4.88941e-10
118523141	chr11:118523141:G:T	1.31557e-14	-1.34593	0.108937	3.91613e-05	-0.352119	0.453196	7.31794e-07	-1.13236	0.245287
118524223	chr11:118524223:C:T	1.21626e-14	-4.79564e-10	-1.31549	9.21406e-06	-4.79564e-10	-1.34588	4.83229e-07	-4.79564e-10	-1.30208
118524909	chr11:118524909:A:G	1.4088e-14	-4.79564e-10	-1.16853	1.01307e-05	-4.79564e-10	-1.25104	5.46527e-07	-4.79564e-10	-1.17899
118526163	chr11:118526163:G:A	1.99448e-14	-4.79564e-10	-0.820879	1.47199e-05	-4.79564e-10	-0.877415	6.74051e-07	-4.79564e-10	-0.969267
118528136	chr11:118528136:C:T	1.09839e-14	-4.79564e-10	-1.41742	8.41438e-06	-4.79564e-10	-1.43667	4.34757e-07	-4.79564e-10	-1.40779
118528385	chr11:118528385:A:G	3.58946e-13	2.06932	-4.88941e-10	0.000144894	1.40939	-4.88941e-10	8.46943e-06	1.56165	-4.88941e-10
118528574	chr11:118528574:G:A	1.91431e-14	-0.861904	-4.88941e-10	7.47628e-06	-1.55488	-4.88941e-10	6.82742e-07	-0.956457	-4.88941e-10
118528756	chr11:118528756:G:A	1.98311e-14	-4.79564e-10	-0.826595	1.391e-05	-4.79564e-10	-0.934002	7.75596e-07	-4.79564e-10	-0.828941
118528787	chr11:118528787:G:A	2.00727e-14	-4.79564e-10	-0.81449	1.45863e-05	-4.79564e-10	-0.886533	7.83148e-07	-4.79564e-10	-0.819252
118528945	chr11:118528945:A:G	3.60253e-14	-4.79564e-10	-0.229627	2.16618e-05	-4.79564e-10	-0.491065	1.20668e-06	-4.79564e-10	-0.386945
118529698	chr11:118529698:C:T	1.071e-14	-4.79564e-10	-1.44267	8.36778e-06	-4.79564e-10	-1.44223	4.33245e-07	-4.79564e-10	-1.41127
118529818	chr11:118529818:G:A	1.72032e-13	-4.79564e-10	1.33383	0.000156577	-4.79564e-10	1.48694	6.42111e-06	-4.79564e-10	1.28477
118530021	chr11:118530021:A:C	2.59941e-14	-4.79564e-10	-0.555978	2.14651e-05	-4.79564e-10	-0.500187	9.29621e-07	-4.79564e-10	-0.647796
118530072	chr11:118530072:T:C	1.32361e-14	-4.79564e-10	-1.2309	1.01533e-05	-4.79564e-10	-1.24881	5.26554e-07	-4.79564e-10	-1.21622
118530329	chr11:118530329:A:G	1.12454e-14	-4.79564e-10	-1.39389	9.88042e-06	-4.79564e-10	-1.27606	4.68035e-07	-4.79564e-10	-1.33403
118531330	chr11:118531330:A:T	1.00134e-14	-4.79564e-10	-1.50992	7.85288e-06	-4.79564e-10	-1.50573	3.92154e-07	-4.79564e-10	-1.51092
118531789	chr11:118531789:G:T	7.87226e-14	-4.79564e-10	0.552082	7.64205e-05	-4.79564e-10	0.769637	3.33246e-06	-4.79564e-10	0.628893
118531918	chr11:118531918:C:A	4.74477e-15	-2.2568	-4.88941e-10	3.66444e-06	-2.26794	-4.88941e-10	1.82944e-07	-2.27339	-4.88941e-10
118532247	chr11:118532247:G:T	4.77153e-14	0.0514045	-4.88941e-10	0.000265592	2.01535	-4.88941e-10	2.91143e-06	0.493826	-4.88941e-10
118532490	chr11:118532490:T:G	1.73327e-15	-2.20793	-1.05591	1.57596e-06	-2.1999	-0.911845	6.85239e-08	-2.13437	-1.12102
118534089	chr11:118534089:G:A	2.09487e-14	0.718105	-1.48987	4.33097e-06	-0.656691	-1.44413	4.59333e-07	0.14256	-1.49536
118534195	chr11:118534195:T:C	1.22489e-14	-4.79564e-10	-1.30841	9.63388e-06	-4.79564e-10	-1.30133	4.5734e-07	-4.79564e-10	-1.35715
118534353	chr11:118534353:A:G	1.19219e-13	-0.191973	1.15908	3.94511e-05	-1.3319	1.44035	2.02656e-06	-1.14117	1.27269
118534590	chr11:118534590:G:A	4.84392e-14	0.176698	-0.110236	1.30488e-05	-1.00961	0.0116968	7.55968e-07	-0.8068	-0.0477734
118534722	chr11:118534722:C:T	3.81889e-14	0.0464336	-0.217736	9.81508e-06	-1.09247	-0.190227	6.04974e-07	-0.922585	-0.154802
118534723	chr11:118534723:A:G	3.49265e-14	0.0769061	-0.33751	8.87703e-06	-1.07353	-0.309621	5.52074e-07	-0.894132	-0.274759
118534738	chr11:118534738:T:C	3.52272e-14	-0.250168	-0.00186304	1.05236e-05	-1.3115	0.0985062	6.29835e-07	-1.14279	0.105673
118534739	chr11:118534739:G:A	1.43603e-14	-4.79564e-10	-1.14938	1.00431e-05	-4.79564e-10	-1.25973	5.31629e-07	-4.79564e-10	-1.20663
118534926	chr11:118534926:A:G	3.08884e-14	0.00163606	-0.385103	8.02652e-06	-1.13024	-0.353624	4.94619e-07	-0.958003	-0.320783
118534985	chr11:118534985:G:A	2.1892e-14	-0.727727	-4.88941e-10	2.93941e-05	-0.185819	-4.88941e-10	7.32029e-07	-0.886753	-4.88941e-10
118535120	chr11:118535120:G:A	3.33041e-14	-0.0701925	-0.237976	9.01194e-06	-1.17067	-0.197392	5.51497e-07	-1.00797	-0.161966
118536355	chr11:118536355:A:G	8.20327e-14	0.226514	0.366757	2.32371e-05	-0.96494	0.544077	1.32199e-06	-0.779937	0.484255
118536499	chr11:118536499:A:G	2.12383e-14	-4.79564e-10	-0.758042	1.69091e-05	-4.79564e-10	-0.738763	8.03849e-07	-4.79564e-10	-0.793161
118537115	chr11:118537115:T:C	1.90071e-13	-4.79564e-10	1.43355	0.000109473	-4.79564e-10	1.12907	9.86537e-06	-4.79564e-10	1.71421
118537278	chr11:118537278:T:C	3.99816e-14	-4.79564e-10	-0.125429	2.8001e-05	-4.79564e-10	-0.234373	1.37881e-06	-4.79564e-10	-0.253594
118537318	chr11:118537318:A:G	6.23064e-14	0.0966011	0.221614	1.81849e-05	-1.05611	0.390095	1.01797e-06	-0.889698	0.332691
118537624	chr11:118537624:A:AT	7.38413e-14	0.213232	0.274838	2.09385e-05	-0.970121	0.445095	1.18081e-06	-0.795475	0.386861
118537633	chr11:118537633:T:C	3.62738e-14	-4.79564e-10	-0.222753	2.54561e-05	-4.79564e-10	-0.329656	1.25569e-06	-4.79564e-10	-0.347135
118537756	chr11:118537756:C:T	7.89805e-14	0.241296	0.314057	2.23386e-05	-0.95088	0.490581	1.26083e-06	-0.77453	0.431486
118537938	chr11:118537938:C:T	2.45571e-14	-4.79564e-10	-0.612847	2.17634e-05	-4.79564e-10	-0.486385	1.05754e-06	-4.79564e-10	-0.518876
118538178	chr11:118538178:G:A	3.1259e-14	0.0428138	-0.414355	9.18833e-06	-1.0964	-0.25228	5.25139e-07	-0.924804	-0.294106
118538659	chr11:118538659:G:A	6.9029e-14	0.279779	0.1409	1.91794e-05	-0.922377	0.3096	1.08816e-06	-0.744351	0.254023
118538821	chr11:118538821:G:A	5.03394e-14	0.0537138	0.0512252	1.4789e-05	-1.08708	0.214348	8.32171e-07	-0.918595	0.16006
118538824	chr11:118538824:A:G	4.00651e-14	-0.0962246	-0.0271173	1.21606e-05	-1.20324	0.134831	6.71241e-07	-1.0465	0.0730518
118538868	chr11:118538868:G:A	5.15607e-14	0.134209	-0.0052984	1.47747e-05	-1.02878	0.155078	8.34673e-07	-0.857613	0.10208
118539753	chr11:118539753:A:G	5.69065e-14	0.11746	0.110101	1.63231e-05	-1.04613	0.272099	9.26835e-07	-0.868292	0.217494
118539773	chr11:118539773:T:C	6.02314e-14	0.18027	0.104075	1.71224e-05	-0.995625	0.2694	9.6758e-07	-0.822391	0.214617
118539830	chr11:118539830:A:G	5.24686e-14	0.0829112	0.063455	1.53192e-05	-1.06389	0.226385	8.63218e-07	-0.896186	0.17428
118540096	chr11:118540096:G:A	1.24471e-14	-4.79564e-10	-1.29236	1.0221e-05	-4.79564e-10	-1.24217	4.7767e-07	-4.79564e-10	-1.31365
118540195	chr11:118540195:C:T	1.09914e-14	-4.79564e-10	-1.41674	8.8517e-06	-4.79564e-10	-1.386	4.33458e-07	-4.79564e-10	-1.41078
118540833	chr11:118540833:C:T	1.07033e-14	-4.79564e-10	-1.44329	8.4651e-06	-4.79564e-10	-1.43066	4.18898e-07	-4.79564e-10	-1.44495
118540926	chr11:118540926:G:C	1.06784e-14	-4.79564e-10	-1.44563	8.47543e-06	-4.79564e-10	-1.42944	4.2014e-07	-4.79564e-10	-1.44198
118540998	chr11:118540998:G:T	2.83158e-14	0.00287171	-0.473299	7.57045e-06	-1.12343	-0.418931	4.59818e-07	-0.950396	-0.401347
118541581	chr11:118541581:A:T	5.96589e-14	0.28068	-0.00588511	1.69522e-05	-0.893766	0.157552	9.48253e-07	-0.733702	0.105751
118542188	chr11:118542188:G:T	1.06697e-14	-4.79564e-10	-1.44644	9.23576e-06	-4.79564e-10	-1.34353	4.36311e-07	-4.79564e-10	-1.40422
118542403	chr11:118542403:T:C	3.54077e-14	-4.79564e-10	-0.24692	3.3986e-05	-4.79564e-10	-0.0406654	1.339e-06	-4.79564e-10	-0.282896
118542613	chr11:118542613:T:A	1.04737e-14	-4.79564e-10	-1.46498	8.23754e-06	-4.79564e-10	-1.45791	4.08676e-07	-4.79564e-10	-1.46965
118542729	chr11:118542729:A:G	1.48898e-14	-4.79564e-10	-1.11317	1.23242e-05	-4.79564e-10	-1.05505	5.90327e-07	-4.79564e-10	-1.1019
118543136	chr11:118543136:G:A	1.43583e-14	-4.79564e-10	-1.14952	1.14905e-05	-4.79564e-10	-1.1251	5.59571e-07	-4.79564e-10	-1.1554
118543145	chr11:118543145:A:G	1.61804e-14	-4.79564e-10	-1.03005	1.34943e-05	-4.79564e-10	-0.964346	6.43344e-07	-4.79564e-10	-1.01589
118543167	chr11:118543167:C:T	4.63827e-15	-2.27951	-4.88941e-10	3.82034e-06	-2.22627	-4.88941e-10	1.8915e-07	-2.24003	-4.88941e-10
118543495	chr11:118543495:T:C	1.064e-14	-4.79564e-10	-1.44923	8.61407e-06	-4.79564e-10	-1.41322	4.1798e-07	-4.79564e-10	-1.44714
118543589	chr11:118543589:G:A	1.4983e-14	-4.79564e-10	-1.10693	1.23954e-05	-4.79564e-10	-1.04929	5.93433e-07	-4.79564e-10	-1.09665
118543899	chr11:118543899:C:T	1.12658e-14	-4.79564e-10	-1.39208	8.46752e-06	-4.79564e-10	-1.43038	4.37991e-07	-4.79564e-10	-1.40037
118544113	chr11:118544113:C:T	1.004e-14	-4.79564e-10	-1.50727	7.8176e-06	-4.79564e-10	-1.51024	3.92128e-07	-4.79564e-10	-1.51098
118544242	chr11:118544242:C:T	7.10324e-14	-4.79564e-10	0.449288	5.81566e-05	-4.79564e-10	0.496526	3.36127e-06	-4.79564e-10	0.6375
118544645	chr11:118544645:C:T	1.28433e-14	-4.79564e-10	-1.26103	1.02408e-05	-4.79564e-10	-1.24023	5.00895e-07	-4.79564e-10	-1.26618
118544714	chr11:118544714:C:T	5.2643e-15	-2.1529	-4.88941e-10	3.97371e-06	-2.18691	-4.88941e-10	1.9262e-07	-2.22185	-4.88941e-10
118544768	chr11:118544768:C:A	1.9873e-14	-4.79564e-10	-0.824488	1.8065e-05	-4.79564e-10	-0.672637	7.4299e-07	-4.79564e-10	-0.87189
118544910	chr11:118544910:A:G	1.28455e-14	-4.79564e-10	-1.26085	1.02451e-05	-4.79564e-10	-1.23981	5.0127e-07	-4.79564e-10	-1.26543
118545024	chr11:118545024:G:A	1.35727e-14	-4.79564e-10	-1.20579	1.11519e-05	-4.79564e-10	-1.155	5.37107e-07	-4.79564e-10	-1.19638
118545132	chr11:118545132:G:C	2.8812e-14	0.0191771	-0.472234	8.01277e-06	-1.12766	-0.35792	4.5946e-07	-0.951392	-0.401128
118545133	chr11:118545133:A:C	2.776e-14	0.00435576	-0.494609	7.74061e-06	-1.13865	-0.381478	4.43672e-07	-0.963228	-0.424259
118545230	chr11:118545230:A:G	1.45511e-14	-4.79564e-10	-1.13618	1.20742e-05	-4.79564e-10	-1.07554	5.52109e-07	-4.79564e-10	-1.16883
118545318	chr11:118545318:C:T	1.17123e-14	-4.79564e-10	-1.35321	1.06034e-05	-4.79564e-10	-1.20544	4.8887e-07	-4.79564e-10	-1.29048
118545319	chr11:118545319:G:A	1.047e-14	-4.79564e-10	-1.46533	7.98996e-06	-4.79564e-10	-1.48843	4.06747e-07	-4.79564e-10	-1.47438
118545358	chr11:118545358:A:C	6.40719e-14	-0.326192	0.672349	2.19221e-05	-1.37498	0.895859	1.22003e-06	-1.20737	0.83142
118545538	chr11:118545538:C:T	9.43291e-14	-0.553041	1.28598	3.48028e-05	-1.51371	1.49679	1.86832e-06	-1.37873	1.42895
118545553	chr11:118545553:C:T	5.49291e-15	-2.11039	-4.88941e-10	4.06022e-06	-2.16538	-4.88941e-10	2.21741e-07	-2.08106	-4.88941e-10
118546069	chr11:118546069:A:G	1.32075e-14	-4.79564e-10	-1.23306	1.06533e-05	-4.79564e-10	-1.20074	5.08311e-07	-4.79564e-10	-1.25148
118546142	chr11:118546142:G:A	2.38824e-14	-4.79564e-10	-0.640708	1.73604e-05	-4.79564e-10	-0.712421	9.51524e-07	-4.79564e-10	-0.624508
118546370	chr11:118546370:A:G	1.06386e-14	-4.79564e-10	-1.44936	8.03547e-06	-4.79564e-10	-1.48275	4.13155e-07	-4.79564e-10	-1.45875
118546579	chr11:118546579:A:G	1.15754e-14	-4.79564e-10	-1.36496	9.61827e-06	-4.79564e-10	-1.30295	4.69629e-07	-4.79564e-10	-1.33063
118546786	chr11:118546786:A:G	3.90141e-14	-0.149926	-4.88941e-10	5.82365e-05	0.497899	-4.88941e-10	1.27932e-06	-0.32849	-4.88941e-10
118546881	chr11:118546881:G:C	2.71248e-14	-4.79564e-10	-0.5134	2.17289e-05	-4.79564e-10	-0.487972	1.07264e-06	-4.79564e-10	-0.504694
118546930	chr11:118546930:A:ACTT	4.46153e-14	-0.628367	0.612596	1.76144e-05	-1.5737	0.8758	9.4465e-07	-1.43346	0.801699
118546963	chr11:118546963:T:C	1.20411e-14	-4.79564e-10	-1.32553	8.65552e-06	-4.79564e-10	-1.40842	4.5062e-07	-4.79564e-10	-1.37195
118547323	chr11:118547323:G:A	1.10731e-14	-4.79564e-10	-1.40933	9.11648e-06	-4.79564e-10	-1.35653	4.46863e-07	-4.79564e-10	-1.38032
118547419	chr11:118547419:T:TC	4.8496e-15	-2.23495	-4.88941e-10	3.74558e-06	-2.24604	-4.88941e-10	1.94541e-07	-2.21193	-4.88941e-10
118547540	chr11:118547540:T:C	8.81301e-14	-4.79564e-10	0.664966	6.73412e-05	-4.79564e-10	0.643159	3.3624e-06	-4.79564e-10	0.637838
118547740	chr11:118547740:TTTTC:T	5.80897e-15	-2.05445	-4.88941e-10	3.7875e-06	-2.23491	-4.88941e-10	2.60132e-07	-1.92138	-4.88941e-10
118547741	chr11:118547741:TTTC:T	8.9964e-15	-0.353093	-1.26393	3.00395e-06	-1.27779	-1.1889	1.38188e-07	-1.33971	-1.21424
118548541	chr11:118548541:T:C	1.13165e-14	-4.79564e-10	-1.38759	8.2835e-06	-4.79564e-10	-1.45235	4.27475e-07	-4.79564e-10	-1.42468
118548580	chr11:118548580:G:A	1.2557e-14	-0.0993258	-1.18424	3.59058e-06	-1.1914	-1.0969	2.05508e-07	-1.0447	-1.11239
118548722	chr11:118548722:G:T	2.93691e-14	-4.79564e-10	-0.433906	2.53156e-05	-4.79564e-10	-0.335193	1.1394e-06	-4.79564e-10	-0.444314
118548862	chr11:118548862:C:T	4.75494e-15	-2.25467	-4.88941e-10	3.65259e-06	-2.27118	-4.88941e-10	1.98745e-07	-2.19055	-4.88941e-10
118548989	chr11:118548989:T:C	1.7372e-15	-2.24816	-1.01341	1.64867e-06	-2.20548	-0.861163	5.89404e-08	-2.27631	-1.12974
118549087	chr11:118549087:C:T	7.1921e-14	-4.79564e-10	0.461721	5.50598e-05	-4.79564e-10	0.441806	2.73417e-06	-4.79564e-10	0.43101
118549384	chr11:118549384:A:C	5.63652e-15	-2.08458	-4.88941e-10	4.14921e-06	-2.1437	-4.88941e-10	2.28633e-07	-2.05045	-4.88941e-10
118549386	chr11:118549386:A:G	4.15987e-14	-0.519533	0.433753	1.49987e-05	-1.50066	0.642011	8.28852e-07	-1.35132	0.588787
118549628	chr11:118549628:G:A	5.35103e-15	-2.13656	-4.88941e-10	4.26516e-06	-2.11613	-4.88941e-10	2.2274e-07	-2.07657	-4.88941e-10
118549703	chr11:118549703:C:T	8.4661e-14	-4.79564e-10	0.624807	6.47828e-05	-4.79564e-10	0.604426	3.22102e-06	-4.79564e-10	0.594882
118550021	chr11:118550021:T:C	8.18438e-14	0.227697	0.363267	2.19246e-05	-0.96906	0.490055	1.29631e-06	-0.790732	0.475432
118550487	chr11:118550487:T:C	2.22951e-14	-0.709481	-4.88941e-10	2.2366e-05	-0.45907	-4.88941e-10	5.27719e-07	-1.21401	-4.88941e-10
118550657	chr11:118550657:T:C	1.14351e-14	-4.79564e-10	-1.37716	9.47514e-06	-4.79564e-10	-1.31794	4.63231e-07	-4.79564e-10	-1.34435
118550723	chr11:118550723:A:G	4.94284e-15	-2.21591	-4.88941e-10	3.61775e-06	-2.28076	-4.88941e-10	2.10008e-07	-2.13543	-4.88941e-10
118550961	chr11:118550961:A:G	1.03732e-13	-4.79564e-10	0.827966	7.97165e-05	-4.79564e-10	0.811863	3.96555e-06	-4.79564e-10	0.802826
118551126	chr11:118551126:C:G	2.37673e-14	-0.645539	-4.88941e-10	9.01773e-06	-1.36742	-4.88941e-10	7.71321e-07	-0.834468	-4.88941e-10
118551430	chr11:118551430:T:C	1.06473e-14	-4.79564e-10	-1.44854	8.3626e-06	-4.79564e-10	-1.44284	4.14475e-07	-4.79564e-10	-1.45556
118551519	chr11:118551519:A:T	1.50677e-14	-0.0872034	-1.01409	4.36333e-06	-1.18877	-0.904612	2.49834e-07	-1.03899	-0.922791
118552455	chr11:118552455:G:A	1.92472e-14	-4.79564e-10	-0.856483	1.84391e-05	-4.79564e-10	-0.652141	7.62922e-07	-4.79564e-10	-0.845417
118552476	chr11:118552476:G:C	5.39907e-14	-4.79564e-10	0.174964	4.38415e-05	-4.79564e-10	0.213968	2.14152e-06	-4.79564e-10	0.186699
118552957	chr11:118552957:C:T	1.44877e-14	0.226214	-1.36676	3.77994e-06	-0.934597	-1.30231	1.77251e-07	-0.860781	-1.44423
118553293	chr11:118553293:C:T	4.72127e-14	-0.349354	0.390168	1.61645e-05	-1.38374	0.599946	8.98274e-07	-1.22788	0.545783
118553429	chr11:118553429:A:G	6.82471e-14	-4.79564e-10	0.409286	5.35917e-05	-4.79564e-10	0.414781	2.63152e-06	-4.79564e-10	0.392743
118553804	chr11:118553804:A:G	2.50642e-14	-4.79564e-10	-0.592409	2.09372e-05	-4.79564e-10	-0.525085	9.99846e-07	-4.79564e-10	-0.574972
118554246	chr11:118554246:G:A	1.00763e-14	-4.79564e-10	-1.50367	7.99784e-06	-4.79564e-10	-1.48744	3.95899e-07	-4.79564e-10	-1.50141
118554348	chr11:118554348:A:G	1.34236e-13	0.264344	0.821408	3.77349e-05	-0.947128	1.0111	2.28809e-06	-0.772929	1.02583
118554693	chr11:118554693:T:C	6.79296e-14	-4.79564e-10	0.404623	5.32688e-05	-4.79564e-10	0.408737	2.62117e-06	-4.79564e-10	0.388805
118554791	chr11:118554791:A:C	2.85931e-14	-4.79564e-10	-0.460682	2.18253e-05	-4.79564e-10	-0.483545	1.014e-06	-4.79564e-10	-0.560914
118555163	chr11:118555163:G:T	6.54639e-14	-4.79564e-10	0.36765	5.13332e-05	-4.79564e-10	0.371725	2.52642e-06	-4.79564e-10	0.351986
118555394	chr11:118555394:G:A	1.0603e-14	-4.79564e-10	-1.45271	8.32764e-06	-4.79564e-10	-1.44703	4.13059e-07	-4.79564e-10	-1.45898
118555687	chr11:118555687:C:T	2.21324e-14	-4.79564e-10	-0.716806	1.80113e-05	-4.79564e-10	-0.675613	8.80709e-07	-4.79564e-10	-0.701846
118556085	chr11:118556085:C:T	5.93632e-15	-2.03276	-4.88941e-10	4.95693e-06	-1.96583	-4.88941e-10	2.24367e-07	-2.06929	-4.88941e-10
118556210	chr11:118556210:G:A	6.90114e-14	-4.79564e-10	0.420424	5.40874e-05	-4.79564e-10	0.423987	2.6617e-06	-4.79564e-10	0.404148
118556310	chr11:118556310:T:C	2.27198e-14	-4.79564e-10	-0.690609	1.85136e-05	-4.79564e-10	-0.648106	9.04843e-07	-4.79564e-10	-0.674812
118556326	chr11:118556326:T:C	7.20548e-14	-4.79564e-10	0.463578	5.64575e-05	-4.79564e-10	0.466875	2.77526e-06	-4.79564e-10	0.445928
118556503	chr11:118556503:T:A	6.90857e-14	-4.79564e-10	0.4215	5.42455e-05	-4.79564e-10	0.426907	2.66613e-06	-4.79564e-10	0.405809
118557049	chr11:118557049:T:C	6.37633e-14	-4.79564e-10	0.341329	4.99913e-05	-4.79564e-10	0.345235	2.46055e-06	-4.79564e-10	0.325568
118557470	chr11:118557470:A:AG	2.2202e-14	-4.79564e-10	-0.713667	1.80721e-05	-4.79564e-10	-0.672242	8.83649e-07	-4.79564e-10	-0.698513
118557484	chr11:118557484:A:G	6.61584e-14	-4.79564e-10	0.378204	5.17777e-05	-4.79564e-10	0.380346	2.55106e-06	-4.79564e-10	0.361692
118557748	chr11:118557748:T:C	1.58934e-14	-4.79564e-10	-1.04794	1.47715e-05	-4.79564e-10	-0.873917	6.76165e-07	-4.79564e-10	-0.966136
118557953	chr11:118557953:G:A	3.30414e-14	-4.79564e-10	-0.316087	2.87807e-05	-4.79564e-10	-0.20691	1.30059e-06	-4.79564e-10	-0.311997
118558076	chr11:118558076:A:G	4.55723e-14	-0.50785	0.513301	1.71692e-05	-1.49534	0.77185	9.30501e-07	-1.34242	0.695575
118558115	chr11:118558115:T:TAGATA	4.88337e-14	-0.501757	0.57633	1.84373e-05	-1.49153	0.839292	9.98377e-07	-1.33795	0.761509
118558357	chr11:118558357:G:A	1.01277e-14	-4.79564e-10	-1.49858	8.0591e-06	-4.79564e-10	-1.47981	3.97762e-07	-4.79564e-10	-1.49672
118558463	chr11:118558463:C:T	6.73925e-14	-4.79564e-10	0.396685	5.28196e-05	-4.79564e-10	0.400268	2.59811e-06	-4.79564e-10	0.379968
118558558	chr11:118558558:A:G	1.64349e-14	-4.79564e-10	-1.01444	1.53609e-05	-4.79564e-10	-0.834789	7.01081e-07	-4.79564e-10	-0.92995
118558865	chr11:118558865:T:C	5.15848e-14	-4.79564e-10	0.129378	3.56659e-05	-4.79564e-10	0.00758116	1.9372e-06	-4.79564e-10	0.0864235
118559115	chr11:118559115:G:A	7.76929e-15	-1.76367	-4.88941e-10	5.62507e-06	-1.83938	-4.88941e-10	2.01833e-07	-2.17513	-4.88941e-10
118559333	chr11:118559333:C:T	1.06727e-13	0.129847	0.726581	2.66819e-05	-1.03744	0.754816	1.76495e-06	-0.864824	0.858128
118559347	chr11:118559347:G:A	5.38302e-14	-4.79564e-10	0.171987	3.71262e-05	-4.79564e-10	0.0477104	2.01716e-06	-4.79564e-10	0.126872
118559363	chr11:118559363:T:C	1.01734e-14	-4.79564e-10	-1.49407	8.11863e-06	-4.79564e-10	-1.47245	3.99755e-07	-4.79564e-10	-1.49172
118559403	chr11:118559403:G:A	2.15281e-14	-4.79564e-10	-0.74449	1.59273e-05	-4.79564e-10	-0.798578	7.50979e-07	-4.79564e-10	-0.861195
118559536	chr11:118559536:A:G	1.38765e-14	-4.79564e-10	-1.18365	9.8443e-06	-4.79564e-10	-1.27972	5.25635e-07	-4.79564e-10	-1.21797
118559688	chr11:118559688:G:T	4.56226e-14	-4.79564e-10	0.0065552	3.7535e-05	-4.79564e-10	0.0586615	1.81596e-06	-4.79564e-10	0.0217952
118559743	chr11:118559743:C:G	1.23736e-14	-4.79564e-10	-1.29828	9.01582e-06	-4.79564e-10	-1.36763	4.72677e-07	-4.79564e-10	-1.32416
118559804	chr11:118559804:C:T	4.1809e-14	-0.634649	0.553913	1.42655e-05	-1.58112	0.672356	8.45999e-07	-1.42536	0.683303
118559855	chr11:118559855:C:T	1.30678e-14	-4.79564e-10	-1.2437	9.36996e-06	-4.79564e-10	-1.3291	4.97155e-07	-4.79564e-10	-1.27367
118559885	chr11:118559885:TTTAGA:T	1.02133e-14	-4.79564e-10	-1.49016	8.16483e-06	-4.79564e-10	-1.46678	4.01438e-07	-4.79564e-10	-1.48752
118560058	chr11:118560058:A:AC	1.96227e-14	0.0760884	-0.913247	5.01861e-06	-1.11801	-0.835452	3.08478e-07	-0.945214	-0.80571
118560288	chr11:118560288:A:G	6.08823e-15	-0.875876	-1.13161	2.27726e-06	-1.62389	-1.11975	1.82545e-07	-1.22147	-1.0541
118560663	chr11:118560663:C:T	4.97412e-14	-4.79564e-10	0.0929847	3.52282e-05	-4.79564e-10	-0.00476519	1.9452e-06	-4.79564e-10	0.090547
118560666	chr11:118560666:A:G	4.97412e-14	-4.79564e-10	0.0929847	3.52282e-05	-4.79564e-10	-0.00476519	1.9452e-06	-4.79564e-10	0.090547
118560667	chr11:118560667:A:G	4.98725e-14	-4.79564e-10	0.0956207	3.53272e-05	-4.79564e-10	-0.00196062	1.95072e-06	-4.79564e-10	0.0933786
118560792	chr11:118560792:T:C	5.92618e-14	-4.79564e-10	0.268117	4.1839e-05	-4.79564e-10	0.167216	2.31679e-06	-4.79564e-10	0.265365
118560955	chr11:118560955:T:A	1.3636e-14	-4.79564e-10	-1.20113	9.74915e-06	-4.79564e-10	-1.28943	5.20938e-07	-4.79564e-10	-1.22694
118561203	chr11:118561203:G:A	6.28567e-14	-4.79564e-10	0.327009	4.43214e-05	-4.79564e-10	0.224855	2.45666e-06	-4.79564e-10	0.323985
118561287	chr11:118561287:G:A	5.89047e-14	-4.79564e-10	0.262072	4.1532e-05	-4.79564e-10	0.159851	2.29686e-06	-4.79564e-10	0.256724
118561314	chr11:118561314:T:C	2.28896e-14	-4.79564e-10	-0.683168	1.81986e-05	-4.79564e-10	-0.665268	9.02318e-07	-4.79564e-10	-0.677606
118561382	chr11:118561382:T:C	1.0393e-14	-4.79564e-10	-1.47272	7.94869e-06	-4.79564e-10	-1.49361	3.93773e-07	-4.79564e-10	-1.5068
118561488	chr11:118561488:T:C	6.36027e-14	-4.79564e-10	0.338808	4.45315e-05	-4.79564e-10	0.229583	2.47235e-06	-4.79564e-10	0.330353
118561564	chr11:118561564:A:G	1.80388e-14	-0.636424	-0.284901	5.87216e-06	-1.56299	-0.233405	3.52012e-07	-1.44475	-0.174155
118561689	chr11:118561689:G:T	1.99405e-14	0.148541	-0.969638	5.3047e-06	-1.00324	-0.894778	3.08264e-07	-0.883968	-0.86765
118561895	chr11:118561895:C:CT	1.48123e-14	-4.79564e-10	-1.11839	1.13109e-05	-4.79564e-10	-1.14085	5.39284e-07	-4.79564e-10	-1.19233
118562137	chr11:118562137:T:C	8.05693e-14	-0.00208572	0.577355	2.15373e-05	-1.12271	0.625878	1.38082e-06	-0.988956	0.736812
118562337	chr11:118562337:T:G	2.94599e-14	-4.79564e-10	-0.430819	2.41314e-05	-4.79564e-10	-0.3831	1.20205e-06	-4.79564e-10	-0.390793
118562339	chr11:118562339:C:T	1.39682e-14	-4.79564e-10	-1.17706	1.26505e-05	-4.79564e-10	-1.02892	5.49966e-07	-4.79564e-10	-1.17272
118562545	chr11:118562545:C:CA	8.4656e-14	0.00787183	0.616876	2.25655e-05	-1.11562	0.665427	1.44809e-06	-0.981634	0.777062
118562619	chr11:118562619:C:T	2.32134e-14	-4.79564e-10	-0.669119	1.67906e-05	-4.79564e-10	-0.745795	9.08852e-07	-4.79564e-10	-0.670391
118562775	chr11:118562775:C:T	5.37307e-15	-2.13245	-4.88941e-10	4.22956e-06	-2.12451	-4.88941e-10	2.16575e-07	-2.10464	-4.88941e-10
118562862	chr11:118562862:G:A	2.32823e-14	-4.79564e-10	-0.666156	1.68285e-05	-4.79564e-10	-0.743537	9.11403e-07	-4.79564e-10	-0.667587
118562970	chr11:118562970:C:A	1.55987e-14	-4.79564e-10	-1.06666	1.18931e-05	-4.79564e-10	-1.09065	6.1573e-07	-4.79564e-10	-1.05976
118563014	chr11:118563014:A:G	1.40703e-14	-0.701293	-0.468491	4.59719e-06	-1.61375	-0.42742	2.73374e-07	-1.49897	-0.372766
118563155	chr11:118563155:G:A	2.44208e-14	-4.79564e-10	-0.618411	1.77484e-05	-4.79564e-10	-0.690319	9.57166e-07	-4.79564e-10	-0.618597
118563179	chr11:118563179:TCAGCCACAA:T	1.04289e-14	-4.79564e-10	-1.46926	8.18802e-06	-4.79564e-10	-1.46394	4.06662e-07	-4.79564e-10	-1.47459
118563192	chr11:118563192:G:GGA	1.04313e-14	-4.79564e-10	-1.46903	8.18985e-06	-4.79564e-10	-1.46372	4.06741e-07	-4.79564e-10	-1.4744
118563196	chr11:118563196:AATACAGTATGATTTCACTTATGTG:A	1.05203e-14	-4.79564e-10	-1.46054	8.26393e-06	-4.79564e-10	-1.45471	4.0999e-07	-4.79564e-10	-1.46644
118563245	chr11:118563245:C:G	2.43655e-14	-4.79564e-10	-0.620682	1.77115e-05	-4.79564e-10	-0.692397	9.55032e-07	-4.79564e-10	-0.620828
118563360	chr11:118563360:A:G	2.42306e-14	-4.79564e-10	-0.626232	1.76155e-05	-4.79564e-10	-0.697832	9.49658e-07	-4.79564e-10	-0.626471
118563706	chr11:118563706:A:G	3.93181e-14	0.244545	-0.386709	1.01897e-05	-0.944299	-0.300938	6.09297e-07	-0.813048	-0.257218
118564120	chr11:118564120:C:T	3.94611e-14	-0.138533	-4.88941e-10	1.03823e-05	-1.22652	-4.88941e-10	5.87168e-07	-1.10726	-4.88941e-10
118564438	chr11:118564438:C:T	1.12549e-14	-4.79564e-10	-1.39304	8.20126e-06	-4.79564e-10	-1.46233	4.22933e-07	-4.79564e-10	-1.43536
118564482	chr11:118564482:G:A	1.00101e-14	-4.79564e-10	-1.51025	7.81594e-06	-4.79564e-10	-1.51045	3.94569e-07	-4.79564e-10	-1.50478
118564518	chr11:118564518:C:T	1.70958e-14	-4.79564e-10	-0.975015	1.30145e-05	-4.79564e-10	-1.00055	6.76951e-07	-4.79564e-10	-0.964974
118565041	chr11:118565041:C:T	1.22822e-14	0.180979	-1.48668	3.13369e-06	-0.964206	-1.4602	1.56454e-07	-0.918768	-1.51104
118565086	chr11:118565086:T:C	1.6938e-14	-4.79564e-10	-0.984286	1.284e-05	-4.79564e-10	-1.01405	6.65968e-07	-4.79564e-10	-0.981332
118565251	chr11:118565251:G:A	2.30372e-13	3.11923	-1.49338	1.61234e-05	0.568154	-1.3545	2.21362e-06	1.69918	-1.47936
118565356	chr11:118565356:C:T	1.21915e-15	-2.13272	-1.48298	8.60718e-07	-2.23565	-1.48095	4.61502e-08	-2.17842	-1.47225
118566065	chr11:118566065:C:T	9.16787e-14	-4.79564e-10	0.704442	6.63237e-05	-4.79564e-10	0.627934	3.51198e-06	-4.79564e-10	0.681363
118566369	chr11:118566369:A:C	4.68561e-15	-2.26935	-4.88941e-10	3.76389e-06	-2.24116	-4.88941e-10	1.91037e-07	-2.2301	-4.88941e-10
118566379	chr11:118566379:T:C	1.50255e-14	-4.79564e-10	-1.1041	1.38065e-05	-4.79564e-10	-0.941477	5.9286e-07	-4.79564e-10	-1.09761
118566478	chr11:118566478:G:C	1.67093e-14	-4.79564e-10	-0.997882	1.26628e-05	-4.79564e-10	-1.02794	6.7943e-07	-4.79564e-10	-0.961319
118566564	chr11:118566564:A:G	1.66551e-14	-0.706614	-0.294516	5.32084e-06	-1.60844	-0.286541	3.22214e-07	-1.49229	-0.215068
118566742	chr11:118566742:T:G	1.17016e-14	-4.79564e-10	-1.35412	9.15839e-06	-4.79564e-10	-1.35194	4.5576e-07	-4.79564e-10	-1.36061
118567127	chr11:118567127:A:G	1.18095e-14	-4.79564e-10	-1.34494	9.21962e-06	-4.79564e-10	-1.34528	4.5865e-07	-4.79564e-10	-1.35429
118567328	chr11:118567328:G:C	2.78311e-14	-4.79564e-10	-0.487695	2.8774e-05	-4.79564e-10	-0.207141	1.25686e-06	-4.79564e-10	-0.346201
118567733	chr11:118567733:A:T	1.06334e-14	0.0419096	-1.49176	2.78694e-06	-1.07412	-1.46755	1.41072e-07	-1.02249	-1.51082
118568333	chr11:118568333:A:T	1.26997e-14	-0.863045	-0.409223	4.26608e-06	-1.71655	-0.399373	2.55051e-07	-1.60415	-0.336958
118568444	chr11:118568444:C:T	6.48424e-15	-1.94447	-4.88941e-10	4.67395e-06	-2.02461	-4.88941e-10	2.64859e-07	-1.90337	-4.88941e-10
118569002	chr11:118569002:C:T	4.65751e-15	-2.27537	-4.88941e-10	3.67727e-06	-2.26444	-4.88941e-10	1.81643e-07	-2.28053	-4.88941e-10
118569254	chr11:118569254:G:A	1.13777e-14	-4.79564e-10	-1.3822	8.80369e-06	-4.79564e-10	-1.39144	4.43527e-07	-4.79564e-10	-1.38781
118569256	chr11:118569256:G:GA	1.00877e-14	-4.79564e-10	-1.50253	7.8194e-06	-4.79564e-10	-1.51001	3.92529e-07	-4.79564e-10	-1.50996
118569257	chr11:118569257:C:A	1.01056e-14	-4.79564e-10	-1.50075	7.82443e-06	-4.79564e-10	-1.50936	3.92337e-07	-4.79564e-10	-1.51045
118569303	chr11:118569303:A:T	2.23739e-14	-4.79564e-10	-0.705955	2.07906e-05	-4.79564e-10	-0.532111	8.73629e-07	-4.79564e-10	-0.709917
118570109	chr11:118570109:G:A	1.00634e-14	-4.79564e-10	-1.50494	7.82797e-06	-4.79564e-10	-1.50891	3.95213e-07	-4.79564e-10	-1.50315
118570148	chr11:118570148:A:G	2.35427e-14	-0.662009	0.00697777	7.2504e-06	-1.58963	0.00406812	4.48578e-07	-1.46504	0.0885547
118570179	chr11:118570179:G:A	1.28017e-14	-4.79564e-10	-1.26427	9.6601e-06	-4.79564e-10	-1.29861	4.85531e-07	-4.79564e-10	-1.29733
118570364	chr11:118570364:G:A	1.8095e-15	-1.79238	-1.42842	1.16942e-06	-1.9634	-1.44671	5.89338e-08	-2.01877	-1.38739
118570755	chr11:118570755:A:G	1.08731e-14	-4.79564e-10	-1.42755	8.50389e-06	-4.79564e-10	-1.42609	4.23288e-07	-4.79564e-10	-1.43452
118571068	chr11:118571068:G:T	1.03068e-14	-4.79564e-10	-1.48105	7.90535e-06	-4.79564e-10	-1.49907	3.9283e-07	-4.79564e-10	-1.5092
118571131	chr11:118571131:T:C	2.17325e-14	-0.722048	-0.0129929	6.84042e-06	-1.62682	-0.0169455	4.21392e-07	-1.50584	0.0668278
118571158	chr11:118571158:A:G	1.02903e-14	-4.79564e-10	-1.48264	8.05513e-06	-4.79564e-10	-1.4803	4.13198e-07	-4.79564e-10	-1.45865
118571449	chr11:118571449:T:C	1.54507e-14	-4.79564e-10	-1.0762	1.43399e-05	-4.79564e-10	-0.903566	6.11102e-07	-4.79564e-10	-1.06731
118571518	chr11:118571518:C:T	2.00711e-14	-4.79564e-10	-0.814569	1.52015e-05	-4.79564e-10	-0.845218	7.68043e-07	-4.79564e-10	-0.838728
118571519	chr11:118571519:G:A	6.94142e-14	1.92732	-1.50108	6.4015e-06	-0.301731	-1.40835	9.28376e-07	0.848364	-1.4975
118571601	chr11:118571601:G:A	1.04602e-14	-4.79564e-10	-1.46627	7.99106e-06	-4.79564e-10	-1.48829	4.11375e-07	-4.79564e-10	-1.46307
118571656	chr11:118571656:C:T	1.10984e-14	0.0189709	-1.42602	1.14809e-05	0.221728	-1.34765	2.02919e-07	-0.691897	-1.47787
118572757	chr11:118572757:C:T	1.07384e-14	-4.79564e-10	-1.44002	8.39629e-06	-4.79564e-10	-1.43882	4.17999e-07	-4.79564e-10	-1.44709
118572880	chr11:118572880:AC:A	1.12952e-14	-4.79564e-10	-1.38947	8.70952e-06	-4.79564e-10	-1.4022	4.4485e-07	-4.79564e-10	-1.38484
118573229	chr11:118573229:G:A	1.94155e-14	-0.748482	-0.0992941	6.14476e-06	-1.64868	-0.102337	3.76022e-07	-1.53427	-0.0186516
118573810	chr11:118573810:G:A	2.67261e-14	-0.345568	-0.182641	7.46381e-06	-1.3675	-0.189044	4.70654e-07	-1.25137	-0.0770815
118574504	chr11:118574504:A:G	1.84541e-14	-4.79564e-10	-0.898559	1.39802e-05	-4.79564e-10	-0.92897	7.30635e-07	-4.79564e-10	-0.888658
118574560	chr11:118574560:T:C	1.29036e-14	0.0947894	-1.35113	3.44646e-06	-1.04138	-1.28788	1.54377e-07	-0.995106	-1.44807
118574796	chr11:118574796:C:T	3.91211e-14	-4.79564e-10	-0.147187	2.92105e-05	-4.79564e-10	-0.192084	1.47112e-06	-4.79564e-10	-0.188794
118574837	chr11:118574837:G:A	3.91397e-14	-4.79564e-10	-0.146711	2.92243e-05	-4.79564e-10	-0.191614	1.47182e-06	-4.79564e-10	-0.188315
118574844	chr11:118574844:G:T	9.84837e-14	-0.857964	1.63401	6.92121e-05	-1.37495	2.04551	3.18381e-06	-1.08971	1.67297
118574854	chr11:118574854:A:T	1.01546e-14	-4.79564e-10	-1.49592	8.21909e-06	-4.79564e-10	-1.46015	3.99107e-07	-4.79564e-10	-1.49334
118575043	chr11:118575043:A:G	1.55192e-14	-4.79564e-10	-1.07177	1.11965e-05	-4.79564e-10	-1.15101	5.98399e-07	-4.79564e-10	-1.08832
118575151	chr11:118575151:T:C	3.92314e-14	-4.79564e-10	-0.144372	2.92932e-05	-4.79564e-10	-0.189258	1.47528e-06	-4.79564e-10	-0.185973
118575583	chr11:118575583:C:T	2.45548e-14	0.0806002	-0.693542	6.5451e-06	-1.0666	-0.621297	3.89708e-07	-0.948615	-0.56856
118576073	chr11:118576073:G:A	1.43205e-14	-4.79564e-10	-1.15216	1.05922e-05	-4.79564e-10	-1.20649	5.38344e-07	-4.79564e-10	-1.19408
118576221	chr11:118576221:A:G	1.67166e-14	-4.79564e-10	-0.997449	1.57394e-05	-4.79564e-10	-0.810444	6.6224e-07	-4.79564e-10	-0.986945
118576410	chr11:118576410:T:C	1.00093e-14	-4.79564e-10	-1.51033	7.81669e-06	-4.79564e-10	-1.51035	3.92512e-07	-4.79564e-10	-1.51001
118576462	chr11:118576462:T:C	1.7441e-14	-4.79564e-10	-0.955026	1.32439e-05	-4.79564e-10	-0.983074	6.89997e-07	-4.79564e-10	-0.945885
118576865	chr11:118576865:T:G	2.04169e-14	-0.691657	-0.105829	6.35283e-06	-1.6111	-0.106615	3.89205e-07	-1.4946	-0.0238622
118577297	chr11:118577297:A:G	1.5442e-14	-4.79564e-10	-1.07676	1.11458e-05	-4.79564e-10	-1.15555	5.95504e-07	-4.79564e-10	-1.09316
118577308	chr11:118577308:A:G	1.15973e-13	0.93951	-4.88941e-10	7.04747e-05	0.688641	-4.88941e-10	3.46238e-06	0.667138	-4.88941e-10
118577485	chr11:118577485:T:A	1.64353e-14	-4.79564e-10	-1.01442	1.2474e-05	-4.79564e-10	-1.04297	6.49099e-07	-4.79564e-10	-1.00699
118577926	chr11:118577926:C:T	1.69691e-14	-4.79564e-10	-0.982456	1.28653e-05	-4.79564e-10	-1.01208	6.70116e-07	-4.79564e-10	-0.975122
118577929	chr11:118577929:G:A	4.77218e-15	-2.25104	-4.88941e-10	4.30072e-06	-2.10783	-4.88941e-10	1.95237e-07	-2.20836	-4.88941e-10
118578047	chr11:118578047:A:T	1.08625e-14	-4.79564e-10	-1.42853	8.49146e-06	-4.79564e-10	-1.42755	4.22027e-07	-4.79564e-10	-1.4375
118578598	chr11:118578598:A:G	6.73279e-15	-1.90686	-4.88941e-10	4.83386e-06	-1.99097	-4.88941e-10	2.75107e-07	-1.86541	-4.88941e-10
118578655	chr11:118578655:A:G	1.28594e-14	0.208144	-1.46792	3.23809e-06	-0.95808	-1.43355	1.57964e-07	-0.911952	-1.50825
118578681	chr11:118578681:G:A	2.05652e-14	-0.657426	-0.132823	6.32594e-06	-1.58813	-0.133821	3.87734e-07	-1.47038	-0.0518737
118579031	chr11:118579031:C:T	7.27668e-15	-0.495569	-1.3336	2.14032e-06	-1.48689	-1.31877	1.2653e-07	-1.33622	-1.30587
118579331	chr11:118579331:A:G	2.19886e-14	-0.638663	-0.0846621	6.72072e-06	-1.57619	-0.085224	4.14507e-07	-1.45412	-0.00136312
118579545	chr11:118579545:G:A	3.59708e-14	-0.15257	-0.0785705	9.52562e-06	-1.23145	-0.0811784	6.08166e-07	-1.10886	0.0367353
118580160	chr11:118580160:C:T	1.82683e-14	-0.719167	-0.189512	5.72515e-06	-1.62989	-0.191853	3.49266e-07	-1.515	-0.111737
118580312	chr11:118580312:A:G	1.07581e-14	-4.79564e-10	-1.43819	8.40912e-06	-4.79564e-10	-1.4373	4.18187e-07	-4.79564e-10	-1.44664
118581103	chr11:118581103:G:A	3.03915e-14	-4.79564e-10	-0.399686	3.17932e-05	-4.79564e-10	-0.107361	1.38229e-06	-4.79564e-10	-0.251079
118581127	chr11:118581127:A:C	1.01032e-14	-4.79564e-10	-1.501	7.83219e-06	-4.79564e-10	-1.50837	3.96042e-07	-4.79564e-10	-1.50105
118582104	chr11:118582104:A:C	1.69294e-14	-4.79564e-10	-0.984798	1.28355e-05	-4.79564e-10	-1.0144	6.68478e-07	-4.79564e-10	-0.977569
118582417	chr11:118582417:G:A	1.91986e-14	-4.79564e-10	-0.859011	1.45044e-05	-4.79564e-10	-0.892161	7.60664e-07	-4.79564e-10	-0.848381
118582763	chr11:118582763:G:A	4.95996e-15	-2.21245	-4.88941e-10	3.79901e-06	-2.23187	-4.88941e-10	1.99498e-07	-2.18677	-4.88941e-10
118582768	chr11:118582768:C:T	2.77951e-14	0.224861	-0.713849	7.20001e-06	-0.969937	-0.622593	4.28282e-07	-0.846803	-0.575988
118582816	chr11:118582816:G:A	1.67098e-14	-4.79564e-10	-0.997852	1.19898e-05	-4.79564e-10	-1.08256	6.43883e-07	-4.79564e-10	-1.01506
118582966	chr11:118582966:A:G	1.63873e-14	-0.614592	-0.402747	5.00745e-06	-1.56074	-0.394946	3.08006e-07	-1.44085	-0.311604
118583122	chr11:118583122:GAAA:G	1.7702e-14	-4.79564e-10	-0.940169	1.34408e-05	-4.79564e-10	-0.968321	6.76858e-07	-4.79564e-10	-0.965112
118583173	chr11:118583173:G:A	2.39758e-14	-4.79564e-10	-0.636803	2.47026e-05	-4.79564e-10	-0.359704	1.07493e-06	-4.79564e-10	-0.502562
118583430	chr11:118583430:A:G	1.69639e-14	-4.79564e-10	-0.98276	1.28614e-05	-4.79564e-10	-1.01238	6.69858e-07	-4.79564e-10	-0.975507
118583462	chr11:118583462:A:G	1.97035e-14	-0.767001	-0.0660494	6.29886e-06	-1.65938	-0.0668636	3.85323e-07	-1.54667	0.0181796
118583563	chr11:118583563:G:A	1.55643e-14	-4.79564e-10	-1.06887	1.12264e-05	-4.79564e-10	-1.14835	6.00137e-07	-4.79564e-10	-1.08541
118584894	chr11:118584894:C:T	1.27921e-14	-4.79564e-10	-1.26502	9.79891e-06	-4.79564e-10	-1.28434	4.72962e-07	-4.79564e-10	-1.32356
118584927	chr11:118584927:G:A	4.69457e-15	-2.26744	-4.88941e-10	3.68496e-06	-2.26235	-4.88941e-10	1.81609e-07	-2.28072	-4.88941e-10
118585424	chr11:118585424:AC:A	1.33006e-14	-4.79564e-10	-1.22604	9.82815e-06	-4.79564e-10	-1.28136	5.19304e-07	-4.79564e-10	-1.23008
118585699	chr11:118585699:T:C	1.90555e-14	-0.347141	-0.51935	5.6051e-06	-1.37838	-0.464556	3.28822e-07	-1.25145	-0.43561
118587490	chr11:118587490:T:TA	1.69794e-14	-4.79564e-10	-0.981848	1.28721e-05	-4.79564e-10	-1.01155	6.70452e-07	-4.79564e-10	-0.97462
118588354	chr11:118588354:G:A	3.60545e-15	-1.81473	-0.716673	2.2269e-06	-2.24653	-0.519474	1.0327e-07	-1.98814	-0.857083
118588554	chr11:118588554:A:G	4.46778e-14	0.110343	-0.124715	4.54852e-06	-1.73587	-0.315939	5.57048e-07	-0.879956	-0.279965
118588987	chr11:118588987:C:G	2.42385e-14	-0.441462	-0.184443	6.99213e-06	-1.43167	-0.190157	4.37845e-07	-1.32438	-0.07633
118589377	chr11:118589377:GTTTGT:G	1.76724e-14	-4.79564e-10	-0.941845	1.33986e-05	-4.79564e-10	-0.971461	6.98993e-07	-4.79564e-10	-0.932931
118589576	chr11:118589576:C:G	1.40095e-14	-4.79564e-10	-1.17411	1.07582e-05	-4.79564e-10	-1.19095	5.14134e-07	-4.79564e-10	-1.24009
118590146	chr11:118590146:C:T	1.75557e-14	-4.79564e-10	-0.948469	1.33131e-05	-4.79564e-10	-0.977863	6.94368e-07	-4.79564e-10	-0.93957
118590242	chr11:118590242:G:A	2.6459e-14	-0.538251	-4.88941e-10	9.59529e-06	-1.30534	-4.88941e-10	8.38105e-07	-0.75143	-4.88941e-10
118590890	chr11:118590890:T:C	1.91057e-14	-0.733977	-0.129885	6.06638e-06	-1.63467	-0.129181	3.69051e-07	-1.52266	-0.048982
118591042	chr11:118591042:T:C	1.14343e-14	-4.79564e-10	-1.37723	8.53254e-06	-4.79564e-10	-1.42273	4.43209e-07	-4.79564e-10	-1.38853
118591152	chr11:118591152:G:A	1.07394e-14	-4.79564e-10	-1.43993	8.39152e-06	-4.79564e-10	-1.43939	4.17359e-07	-4.79564e-10	-1.44863
118591445	chr11:118591445:T:G	1.71952e-14	-0.744644	-0.224572	5.46243e-06	-1.64587	-0.222854	3.3252e-07	-1.53085	-0.145028
118591473	chr11:118591473:C:G	1.49435e-14	0.30411	-1.41368	1.51838e-05	0.48574	-1.33213	2.53155e-07	-0.477747	-1.47083
118591839	chr11:118591839:A:G	2.68633e-15	-1.41916	-1.40651	1.31672e-06	-1.85102	-1.44046	8.60081e-08	-1.72572	-1.30242
118591916	chr11:118591916:A:T	1.06489e-14	-4.79564e-10	-1.44839	8.2346e-06	-4.79564e-10	-1.45827	4.20865e-07	-4.79564e-10	-1.44026
118591931	chr11:118591931:A:T	2.04611e-14	-4.79564e-10	-0.795322	1.536e-05	-4.79564e-10	-0.83485	8.03223e-07	-4.79564e-10	-0.793941
118591958	chr11:118591958:C:T	3.90802e-14	-4.79564e-10	-0.148233	2.9122e-05	-4.79564e-10	-0.19512	1.46757e-06	-4.79564e-10	-0.191211
118592518	chr11:118592518:A:G	1.08285e-14	-4.79564e-10	-1.43167	8.46439e-06	-4.79564e-10	-1.43075	4.20757e-07	-4.79564e-10	-1.44052
118593344	chr11:118593344:C:A	1.01054e-14	-4.79564e-10	-1.50078	7.89352e-06	-4.79564e-10	-1.50057	3.93014e-07	-4.79564e-10	-1.50873
118593950	chr11:118593950:A:G	8.34501e-14	0.610401	-4.88941e-10	3.0728e-05	-0.14144	-4.88941e-10	8.90803e-07	-0.690449	-4.88941e-10
118594100	chr11:118594100:G:C	2.56023e-14	-0.309323	-0.261844	7.15162e-06	-1.34162	-0.257655	4.49569e-07	-1.22524	-0.149045
118594423	chr11:118594423:G:A	1.00561e-14	-4.79564e-10	-1.50566	7.81135e-06	-4.79564e-10	-1.51104	3.93885e-07	-4.79564e-10	-1.50651
118594569	chr11:118594569:G:T	1.0321e-14	-1.47967	-4.88941e-10	5.1938e-06	-1.91915	-4.88941e-10	5.19189e-07	-1.23031	-4.88941e-10
118594580	chr11:118594580:A:G	1.82823e-14	-0.72682	-0.181093	5.78697e-06	-1.63299	-0.178012	3.5243e-07	-1.51912	-0.0986018
118595232	chr11:118595232:A:C	2.13438e-14	-4.79564e-10	-0.753088	1.91848e-05	-4.79564e-10	-0.612495	8.7067e-07	-4.79564e-10	-0.71331
118595294	chr11:118595294:G:A	4.11812e-14	-4.79564e-10	-0.095867	2.99287e-05	-4.79564e-10	-0.167797	1.68262e-06	-4.79564e-10	-0.0544664
118595324	chr11:118595324:A:C	1.68539e-14	-4.79564e-10	-0.989268	1.30346e-05	-4.79564e-10	-0.999009	6.50039e-07	-4.79564e-10	-1.00554
118595534	chr11:118595534:A:G	2.16203e-14	-0.130429	-0.609787	6.09103e-06	-1.21399	-0.54581	3.60678e-07	-1.101	-0.493582
118595999	chr11:118595999:G:A	1.55566e-14	-4.79564e-10	-1.06936	1.12775e-05	-4.79564e-10	-1.1438	6.01947e-07	-4.79564e-10	-1.0824
118597628	chr11:118597628:T:C	1.6517e-14	-4.79564e-10	-1.00946	1.25357e-05	-4.79564e-10	-1.03803	6.53085e-07	-4.79564e-10	-1.00087
118598638	chr11:118598638:G:A	1.34079e-14	-4.79564e-10	-1.218	9.88281e-06	-4.79564e-10	-1.27582	5.20598e-07	-4.79564e-10	-1.2276
118598792	chr11:118598792:A:G	9.46978e-14	-4.79564e-10	0.736843	8.96712e-05	-4.79564e-10	0.929536	3.35286e-06	-4.79564e-10	0.634996
118598856	chr11:118598856:A:G	2.00692e-14	-0.666098	-0.148562	6.2063e-06	-1.59488	-0.146169	3.79694e-07	-1.47553	-0.0676737
118599024	chr11:118599024:C:G	1.81834e-14	0.461231	-1.37457	1.89179e-05	0.652772	-1.27928	2.96885e-07	-0.34507	-1.44416
118599210	chr11:118599210:ATCC:A	1.01537e-14	-4.79564e-10	-1.49601	7.88542e-06	-4.79564e-10	-1.5016	3.99471e-07	-4.79564e-10	-1.49243
118599933	chr11:118599933:AC:A	1.77895e-14	-4.79564e-10	-0.935239	1.35098e-05	-4.79564e-10	-0.963199	6.83623e-07	-4.79564e-10	-0.955167
118600177	chr11:118600177:C:T	3.9749e-14	-4.79564e-10	-0.131263	2.96108e-05	-4.79564e-10	-0.178474	1.49321e-06	-4.79564e-10	-0.17389
118600392	chr11:118600392:C:T	1.19248e-14	-4.79564e-10	-1.33523	8.85639e-06	-4.79564e-10	-1.38547	4.61871e-07	-4.79564e-10	-1.34729
118600708	chr11:118600708:T:C	1.74312e-14	-0.733721	-0.221867	5.53968e-06	-1.63875	-0.215923	3.36763e-07	-1.52465	-0.13854
118600992	chr11:118600992:T:C	1.01679e-14	-4.79564e-10	-1.49461	7.89313e-06	-4.79564e-10	-1.50062	4.0002e-07	-4.79564e-10	-1.49106
118601251	chr11:118601251:G:A	4.01127e-14	-4.79564e-10	-0.122156	2.98797e-05	-4.79564e-10	-0.169433	1.50689e-06	-4.79564e-10	-0.164767
118601268	chr11:118601268:C:G	3.98356e-14	-4.79564e-10	-0.129087	2.96812e-05	-4.79564e-10	-0.176098	1.4968e-06	-4.79564e-10	-0.171487
118601292	chr11:118601292:G:C	3.952e-14	-4.79564e-10	-0.137042	2.9438e-05	-4.79564e-10	-0.184327	1.48462e-06	-4.79564e-10	-0.179656
118601297	chr11:118601297:G:A	3.97663e-14	-4.79564e-10	-0.130827	2.9624e-05	-4.79564e-10	-0.17803	1.49393e-06	-4.79564e-10	-0.173406
118601300	chr11:118601300:A:G	3.97392e-14	-4.79564e-10	-0.13151	2.96094e-05	-4.79564e-10	-0.178522	1.49321e-06	-4.79564e-10	-0.173886
118601530	chr11:118601530:CATT:C	1.93393e-14	-4.79564e-10	-0.851708	1.36006e-05	-4.79564e-10	-0.956497	7.84333e-07	-4.79564e-10	-0.81774
118602287	chr11:118602287:G:A	5.00026e-15	-2.20436	-4.88941e-10	4.01295e-06	-2.17709	-4.88941e-10	1.8473e-07	-2.26368	-4.88941e-10
118602516	chr11:118602516:T:C	1.15516e-14	0.0960286	-1.46306	3.01144e-06	-1.03764	-1.42656	1.46173e-07	-0.990981	-1.5068
118602670	chr11:118602670:T:C	1.75448e-14	-0.811016	-0.138073	5.75932e-06	-1.68666	-0.129135	3.49216e-07	-1.57501	-0.0518759
118602775	chr11:118602775:A:C	3.97418e-14	-4.79564e-10	-0.131444	2.96047e-05	-4.79564e-10	-0.178679	1.49288e-06	-4.79564e-10	-0.174111
118603111	chr11:118603111:A:G	1.60659e-14	-4.79564e-10	-1.03715	1.50578e-05	-4.79564e-10	-0.854717	6.38591e-07	-4.79564e-10	-1.02331
118603448	chr11:118603448:C:T	1.58685e-14	-4.79564e-10	-1.04951	1.20994e-05	-4.79564e-10	-1.07346	5.74546e-07	-4.79564e-10	-1.12899
118603478	chr11:118603478:TG:T	4.93658e-14	-4.79564e-10	0.0854105	3.47162e-05	-4.79564e-10	-0.0194063	1.65383e-06	-4.79564e-10	-0.0717238
118603978	chr11:118603978:C:G	1.00156e-14	-4.79564e-10	-1.50971	7.82184e-06	-4.79564e-10	-1.50969	3.92312e-07	-4.79564e-10	-1.51051
118604004	chr11:118604004:CA:C	2.13849e-14	-0.933037	0.181873	7.21298e-06	-1.75187	0.161139	4.38209e-07	-1.65638	0.256504
118604357	chr11:118604357:TGGAA:T	1.23212e-14	-4.79564e-10	-1.30253	9.38732e-06	-4.79564e-10	-1.32725	4.68924e-07	-4.79564e-10	-1.33213
118604383	chr11:118604383:A:G	3.2428e-15	-1.74891	-0.888504	1.48265e-06	-2.17122	-1.00156	9.76787e-08	-2.01268	-0.888207
118605071	chr11:118605071:A:G	1.7226e-14	-4.79564e-10	-0.96743	1.36063e-05	-4.79564e-10	-0.956078	6.69426e-07	-4.79564e-10	-0.976152
118606113	chr11:118606113:T:C	2.29494e-14	-4.79564e-10	-0.680557	1.8601e-05	-4.79564e-10	-0.643399	9.06205e-07	-4.79564e-10	-0.673307
118606269	chr11:118606269:G:A	2.59898e-14	-4.79564e-10	-0.556146	2.04545e-05	-4.79564e-10	-0.54841	9.90645e-07	-4.79564e-10	-0.584216
118606418	chr11:118606418:G:A	1.48286e-14	-4.79564e-10	-1.11729	1.25466e-05	-4.79564e-10	-1.03717	5.95325e-07	-4.79564e-10	-1.09347
118606511	chr11:118606511:A:C	1.26364e-14	-1.27727	-4.88941e-10	5.82095e-06	-1.80515	-4.88941e-10	4.24199e-07	-1.43237	-4.88941e-10
118606549	chr11:118606549:T:C	2.29494e-14	-4.79564e-10	-0.680557	1.8601e-05	-4.79564e-10	-0.643399	9.06205e-07	-4.79564e-10	-0.673307
118606652	chr11:118606652:A:G	2.91216e-15	-1.38703	-1.35792	1.66081e-06	-1.76892	-1.29039	9.51098e-08	-1.52848	-1.39906
118607031	chr11:118607031:T:G	6.74001e-15	-1.90579	-4.88941e-10	4.04215e-06	-2.16984	-4.88941e-10	1.93351e-07	-2.21806	-4.88941e-10
118607046	chr11:118607046:G:A	1.62449e-14	-4.79564e-10	-1.02607	1.12875e-05	-4.79564e-10	-1.14292	5.99794e-07	-4.79564e-10	-1.08599
118608181	chr11:118608181:G:C	1.61638e-14	-4.79564e-10	-1.03107	1.39185e-05	-4.79564e-10	-0.933397	6.54923e-07	-4.79564e-10	-0.998055
118609932	chr11:118609932:C:T	9.74432e-15	-1.53716	-4.88941e-10	7.20049e-06	-1.59246	-4.88941e-10	3.59915e-07	-1.59671	-4.88941e-10
118610511	chr11:118610511:A:G	6.40744e-15	-1.95639	-4.88941e-10	4.39957e-06	-2.08511	-4.88941e-10	2.18724e-07	-2.09476	-4.88941e-10
118610716	chr11:118610716:A:G	5.58039e-14	1.71275	-1.50475	6.19948e-05	2.06391	-1.50347	3.30106e-06	2.11897	-1.49955
118611200	chr11:118611200:C:A	5.12176e-14	-4.79564e-10	0.122234	3.97606e-05	-4.79564e-10	0.116263	1.81017e-06	-4.79564e-10	0.0186046
118611401	chr11:118611401:C:A	1.32344e-14	-4.79564e-10	-1.23103	1.00476e-05	-4.79564e-10	-1.25928	4.87776e-07	-4.79564e-10	-1.29272
118611824	chr11:118611824:A:AT	2.25569e-12	3.90736	-4.88941e-10	0.000994835	3.33596	-4.88941e-10	2.83751e-05	2.77069	-4.88941e-10
118613087	chr11:118613087:A:G	1.24111e-15	-2.28018	-1.31767	1.0868e-06	-2.19479	-1.28859	5.18332e-08	-2.25115	-1.28339
118613197	chr11:118613197:T:G	1.25048e-14	-1.28774	-4.88941e-10	5.77964e-06	-1.81227	-4.88941e-10	4.17471e-07	-1.44836	-4.88941e-10
118613404	chr11:118613404:G:A	1.06449e-14	-4.79564e-10	-1.44876	8.0633e-06	-4.79564e-10	-1.47929	4.12605e-07	-4.79564e-10	-1.46008
118615352	chr11:118615352:T:C	3.75345e-14	1.28126	-1.46985	2.31364e-05	1.06394	-1.48915	5.03615e-07	0.205785	-1.46655
118615395	chr11:118615395:G:A	3.15847e-15	-1.39625	-1.26751	1.97842e-06	-1.67237	-1.21194	1.26029e-07	-1.33359	-1.31247
118615610	chr11:118615610:C:T	3.22573e-13	3.47326	-1.51078	0.000143647	2.91088	-1.51014	3.99319e-06	2.31963	-1.50985
118616550	chr11:118616550:G:T	1.3191e-14	-1.23432	-4.88941e-10	5.89424e-06	-1.79264	-4.88941e-10	4.36562e-07	-1.40364	-4.88941e-10
118616689	chr11:118616689:C:G	1.16675e-14	-4.79564e-10	-1.35704	9.5806e-06	-4.79564e-10	-1.30687	4.85476e-07	-4.79564e-10	-1.29744
118616958	chr11:118616958:T:C	4.97633e-13	3.90679	-1.51077	0.000216995	3.32303	-1.50977	5.90881e-06	2.71113	-1.5095
118617453	chr11:118617453:G:A	1.39294e-14	-4.79564e-10	-1.17985	1.02521e-05	-4.79564e-10	-1.23913	4.94756e-07	-4.79564e-10	-1.27851
118619460	chr11:118619460:CT:C	1.40095e-14	-4.79564e-10	-1.17412	1.10336e-05	-4.79564e-10	-1.16567	5.34828e-07	-4.79564e-10	-1.20063
118619811	chr11:118619811:C:G	8.86411e-15	-1.63184	-4.88941e-10	6.22563e-06	-1.73794	-4.88941e-10	3.10236e-07	-1.74524	-4.88941e-10
118620112	chr11:118620112:T:C	1.0736e-14	-4.79564e-10	-1.44024	8.58788e-06	-4.79564e-10	-1.41626	4.14329e-07	-4.79564e-10	-1.45591
118620566	chr11:118620566:ATC:A	1.62906e-14	-4.79564e-10	-1.02326	1.25961e-05	-4.79564e-10	-1.03323	5.92014e-07	-4.79564e-10	-1.09904
118621876	chr11:118621876:G:A	3.62436e-13	3.45955	-1.38055	0.000156218	2.85485	-1.37021	4.32209e-06	2.25836	-1.36944
118621998	chr11:118621998:A:G	1.73881e-14	-0.958062	-4.88941e-10	4.60343e-05	0.262774	-4.88941e-10	1.06133e-06	-0.515297	-4.88941e-10
118622284	chr11:118622284:A:G	1.20258e-14	-4.79564e-10	-1.32679	9.29623e-06	-4.79564e-10	-1.337	4.80478e-07	-4.79564e-10	-1.30779
118622604	chr11:118622604:G:A	1.28458e-14	-1.26083	-4.88941e-10	5.89151e-06	-1.7931	-4.88941e-10	4.27377e-07	-1.42491	-4.88941e-10
118622677	chr11:118622677:CCCA:C	1.00114e-14	-4.79564e-10	-1.51012	7.81804e-06	-4.79564e-10	-1.51018	3.92189e-07	-4.79564e-10	-1.51083
118622684	chr11:118622684:C:T	1.00148e-14	-4.79564e-10	-1.50979	7.81593e-06	-4.79564e-10	-1.51045	3.92256e-07	-4.79564e-10	-1.51066
118623242	chr11:118623242:G:A	1.45861e-14	-4.79564e-10	-1.13378	1.14795e-05	-4.79564e-10	-1.12605	5.55691e-07	-4.79564e-10	-1.16236
118624073	chr11:118624073:T:C	1.03417e-15	-2.27914	-1.5011	8.58741e-07	-2.22835	-1.49055	4.14152e-08	-2.26928	-1.48964
118624143	chr11:118624143:G:A	1.43643e-14	-4.79564e-10	-1.1491	1.19416e-05	-4.79564e-10	-1.08658	6.06419e-07	-4.79564e-10	-1.075
118624491	chr11:118624491:G:A	1.05039e-14	-4.79564e-10	-1.4621	8.72955e-06	-4.79564e-10	-1.3999	4.27688e-07	-4.79564e-10	-1.42418
118624571	chr11:118624571:T:C	1.59164e-15	-1.89125	-1.45783	1.14826e-06	-2.0498	-1.37856	6.3087e-08	-1.85177	-1.48629
118624579	chr11:118624579:T:C	1.68929e-14	-4.79564e-10	-0.986954	1.33448e-05	-4.79564e-10	-0.975485	6.40923e-07	-4.79564e-10	-1.01966
118625350	chr11:118625350:G:A	3.1415e-13	3.15277	-1.21675	0.000143743	2.59657	-1.19516	4.00519e-06	2.00728	-1.19451
118625403	chr11:118625403:G:A	3.0731e-15	-1.55929	-1.13187	2.23634e-06	-1.79027	-0.971504	1.25278e-07	-1.48785	-1.16418
118625808	chr11:118625808:T:C	4.53604e-14	0.00079216	-4.88941e-10	3.50716e-05	-0.00922165	-4.88941e-10	1.85731e-06	0.0443111	-4.88941e-10
118626917	chr11:118626917:A:G	2.95751e-14	-4.79564e-10	-0.426917	2.32968e-05	-4.79564e-10	-0.418299	1.08898e-06	-4.79564e-10	-0.489572
118628941	chr11:118628941:A:G	1.22671e-14	-4.79564e-10	-1.30693	9.46843e-06	-4.79564e-10	-1.31865	4.92582e-07	-4.79564e-10	-1.28291
118629182	chr11:118629182:G:A	1.0428e-14	-4.79564e-10	-1.46936	8.41079e-06	-4.79564e-10	-1.4371	4.22901e-07	-4.79564e-10	-1.43543
118629280	chr11:118629280:G:A	1.73468e-14	-4.79564e-10	-0.960441	1.38233e-05	-4.79564e-10	-0.940258	7.29512e-07	-4.79564e-10	-0.890198
118629477	chr11:118629477:T:C	2.18067e-13	3.06746	-1.4965	9.57174e-05	2.48658	-1.49179	2.72733e-06	1.91915	-1.49064
118630246	chr11:118630246:A:G	1.17075e-13	2.45825	-1.50928	0.000319601	3.68762	-1.48716	3.37593e-06	2.14822	-1.50637
118630305	chr11:118630305:G:A	3.37968e-15	-1.48423	-1.11183	2.39026e-06	-1.74199	-0.953218	1.35329e-07	-1.42782	-1.14704
118630455	chr11:118630455:T:C	1.15484e-14	-4.79564e-10	-1.3673	9.49836e-06	-4.79564e-10	-1.31549	4.50142e-07	-4.79564e-10	-1.37301
118630582	chr11:118630582:A:G	3.52849e-14	1.14156	-1.39195	2.11012e-05	0.91124	-1.42852	4.76894e-07	0.0728643	-1.38814
118630667	chr11:118630667:T:C	1.00123e-14	-4.79564e-10	-1.51004	7.8114e-06	-4.79564e-10	-1.51103	3.95477e-07	-4.79564e-10	-1.50248
118630742	chr11:118630742:A:G	1.17734e-14	0.0675851	-1.41559	9.49277e-06	0.126511	-1.44259	2.09259e-07	-0.732912	-1.40609
118631404	chr11:118631404:A:G	4.71951e-14	0.0404408	-4.88941e-10	3.63778e-05	0.0273461	-4.88941e-10	1.9304e-06	0.0829088	-4.88941e-10
118631455	chr11:118631455:C:T	1.05018e-15	-2.27978	-1.4851	8.80459e-07	-2.22474	-1.46919	4.24284e-08	-2.26711	-1.46764
118631646	chr11:118631646:G:A	1.85706e-14	-4.79564e-10	-0.892267	1.49253e-05	-4.79564e-10	-0.863558	7.86018e-07	-4.79564e-10	-0.815593
118631971	chr11:118631971:G:A	1.22118e-14	-4.79564e-10	-1.31145	8.83138e-06	-4.79564e-10	-1.3883	4.59751e-07	-4.79564e-10	-1.35189
118632725	chr11:118632725:C:T	9.53237e-15	-0.361066	-1.19809	4.51449e-06	-0.904816	-1.15451	2.6395e-07	-0.74248	-1.16433
118633195	chr11:118633195:C:T	1.13639e-14	-1.3834	-4.88941e-10	9.24127e-06	-1.34293	-4.88941e-10	2.48343e-07	-1.96776	-4.88941e-10
118633928	chr11:118633928:C:T	3.21142e-14	-4.79564e-10	-0.344549	2.52268e-05	-4.79564e-10	-0.338708	1.17467e-06	-4.79564e-10	-0.41383
118634025	chr11:118634025:T:C	1.76418e-14	0.449949	-1.39353	2.12319e-05	0.918409	-1.42952	3.57463e-07	-0.227725	-1.37581
118634373	chr11:118634373:G:A	5.0176e-13	3.89562	-1.49135	0.000194639	3.19075	-1.48622	5.37426e-06	2.59184	-1.48504
118635684	chr11:118635684:T:C	2.73341e-13	3.14508	-1.34821	0.000119471	2.55304	-1.33658	3.32647e-06	1.9622	-1.3351
118635721	chr11:118635721:G:A	1.00732e-14	-4.79564e-10	-1.50397	7.81576e-06	-4.79564e-10	-1.51047	3.93681e-07	-4.79564e-10	-1.50703
118636033	chr11:118636033:G:A	2.91829e-14	-4.79564e-10	-0.440266	1.74313e-05	-4.79564e-10	-0.708347	1.03958e-06	-4.79564e-10	-0.536003
118636350	chr11:118636350:T:C	1.35784e-14	-1.20536	-4.88941e-10	6.0209e-06	-1.77138	-4.88941e-10	4.4972e-07	-1.37395	-4.88941e-10
118636565	chr11:118636565:CA:C	4.05704e-13	3.02533	-0.833556	0.000185318	2.47914	-0.82368	4.81694e-06	1.84649	-0.849173
118636853	chr11:118636853:A:G	1.91301e-14	-4.79564e-10	-0.862585	1.46331e-05	-4.79564e-10	-0.883329	6.9872e-07	-4.79564e-10	-0.933323
118637244	chr11:118637244:C:T	1.10866e-14	-4.79564e-10	-1.40811	9.02464e-06	-4.79564e-10	-1.36666	4.15594e-07	-4.79564e-10	-1.45286
118637565	chr11:118637565:C:G	3.92363e-14	-4.79564e-10	-0.144247	3.08096e-05	-4.79564e-10	-0.138789	1.42902e-06	-4.79564e-10	-0.217828
118637734	chr11:118637734:A:T	3.87897e-14	-4.79564e-10	-0.155693	3.04582e-05	-4.79564e-10	-0.150258	1.4132e-06	-4.79564e-10	-0.228961
118637943	chr11:118637943:G:A	1.18479e-14	-4.79564e-10	-1.3417	9.14828e-06	-4.79564e-10	-1.35305	4.7272e-07	-4.79564e-10	-1.32407
118638040	chr11:118638040:G:A	3.67372e-14	-4.79564e-10	-0.210058	2.71101e-05	-4.79564e-10	-0.266709	1.46622e-06	-4.79564e-10	-0.192128
118638173	chr11:118638173:C:T	1.86407e-14	-4.79564e-10	-0.888501	1.49798e-05	-4.79564e-10	-0.859908	7.90576e-07	-4.79564e-10	-0.809811
118638326	chr11:118638326:G:C	1.00133e-14	-4.79564e-10	-1.50994	7.81636e-06	-4.79564e-10	-1.51039	3.92228e-07	-4.79564e-10	-1.51073
118638950	chr11:118638950:A:G	1.3591e-14	0.228468	-1.43291	1.09341e-05	0.282537	-1.45726	2.33841e-07	-0.603617	-1.42431
118639159	chr11:118639159:C:T	1.58381e-14	-1.05143	-4.88941e-10	7.24907e-06	-1.58574	-4.88941e-10	2.75737e-07	-1.86313	-4.88941e-10
118639843	chr11:118639843:C:T	1.0118e-14	-4.79564e-10	-1.49954	8.0197e-06	-4.79564e-10	-1.48471	3.96813e-07	-4.79564e-10	-1.49911
118639924	chr11:118639924:C:T	6.98792e-15	-1.86966	-4.88941e-10	4.30821e-06	-2.10609	-4.88941e-10	3.31849e-07	-1.67789	-4.88941e-10
118640634	chr11:118640634:T:C	3.44494e-14	1.16707	-1.44143	2.06422e-05	0.929442	-1.46872	4.61377e-07	0.0903547	-1.43871
118640931	chr11:118640931:C:T	2.04928e-14	-4.79564e-10	-0.793776	1.62885e-05	-4.79564e-10	-0.776155	8.69873e-07	-4.79564e-10	-0.714226
118641039	chr11:118641039:A:G	3.13824e-14	1.06549	-1.43309	1.87214e-05	0.825943	-1.46289	4.27051e-07	0.0046494	-1.43032
118641444	chr11:118641444:G:A	2.29226e-13	2.97958	-1.35872	0.000101037	2.39699	-1.34812	2.85083e-06	1.81956	-1.34677
118641780	chr11:118641780:C:T	1.59681e-14	-4.79564e-10	-1.04326	1.23532e-05	-4.79564e-10	-1.0527	5.81549e-07	-4.79564e-10	-1.11688
118642495	chr11:118642495:G:A	1.05017e-14	-4.79564e-10	-1.46232	8.17969e-06	-4.79564e-10	-1.46496	4.18184e-07	-4.79564e-10	-1.44665
118642863	chr11:118642863:G:A	1.29809e-14	-4.79564e-10	-1.25037	9.70731e-06	-4.79564e-10	-1.29373	5.11021e-07	-4.79564e-10	-1.24616
118642969	chr11:118642969:G:A	3.74233e-14	-4.79564e-10	-0.191555	2.90637e-05	-4.79564e-10	-0.197124	1.35596e-06	-4.79564e-10	-0.270308
118643907	chr11:118643907:C:T	3.13378e-15	-1.63268	-1.03893	2.33328e-06	-1.85254	-0.866796	1.25015e-07	-1.57748	-1.07666
118644634	chr11:118644634:TC:T	1.13486e-14	-1.38476	-4.88941e-10	8.26347e-06	-1.45477	-4.88941e-10	4.11938e-07	-1.4617	-4.88941e-10
118644840	chr11:118644840:C:G	1.00256e-14	-4.79564e-10	-1.50871	7.81211e-06	-4.79564e-10	-1.51094	3.9253e-07	-4.79564e-10	-1.50996
118644861	chr11:118644861:T:G	1.67906e-15	-1.9541	-1.34152	1.26539e-06	-2.02827	-1.30296	7.24365e-08	-1.86283	-1.33704
118645061	chr11:118645061:G:A	2.41839e-13	1.67442	-4.88941e-10	0.000116029	1.18723	-4.88941e-10	3.11055e-06	0.559981	-4.88941e-10
118645122	chr11:118645122:C:T	1.32411e-14	-4.79564e-10	-1.23052	1.01337e-05	-4.79564e-10	-1.25074	4.85233e-07	-4.79564e-10	-1.29794
118645158	chr11:118645158:C:T	1.34404e-14	-1.98517	0.769588	1.59434e-05	-1.81491	1.01734	4.42431e-07	-2.07679	0.686503
118645329	chr11:118645329:T:C	1.20979e-14	-4.79564e-10	-1.32082	1.00151e-05	-4.79564e-10	-1.26252	4.7094e-07	-4.79564e-10	-1.32784
118646019	chr11:118646019:A:G	3.209e-15	-1.58413	-1.06376	2.20549e-06	-1.81623	-0.959437	1.28591e-07	-1.51904	-1.10689
118646056	chr11:118646056:C:T	3.34455e-15	-1.63697	-0.96955	2.53031e-06	-1.85164	-0.786634	1.33828e-07	-1.5759	-1.01012
118646083	chr11:118646083:AC:A	1.42522e-14	-4.79564e-10	-1.15694	1.18847e-05	-4.79564e-10	-1.09136	6.03156e-07	-4.79564e-10	-1.0804
118646185	chr11:118646185:G:A	1.71608e-15	-1.81153	-1.46228	1.20947e-06	-1.99064	-1.38579	6.75638e-08	-1.77998	-1.48952
118646402	chr11:118646402:A:G	1.6202e-14	-4.79564e-10	-1.02871	1.36383e-05	-4.79564e-10	-0.953729	6.94989e-07	-4.79564e-10	-0.938677
118646783	chr11:118646783:G:A	1.53915e-14	-4.79564e-10	-1.08003	1.28757e-05	-4.79564e-10	-1.01127	6.56257e-07	-4.79564e-10	-0.99602
118647305	chr11:118647305:T:G	1.0321e-14	-1.47967	-4.88941e-10	5.0476e-06	-1.9477	-4.88941e-10	3.55505e-07	-1.60903	-4.88941e-10
118647511	chr11:118647511:C:T	1.90891e-15	-1.81203	-1.35529	1.15715e-06	-2.09731	-1.32334	6.2561e-08	-1.97451	-1.37192
118648845	chr11:118648845:C:G	4.54001e-13	3.56352	-1.25927	0.000201468	3.00623	-1.26721	5.55828e-06	2.39744	-1.25697
118649050	chr11:118649050:A:G	9.67711e-15	-1.54408	-4.88941e-10	7.06803e-06	-1.61103	-4.88941e-10	3.53761e-07	-1.61395	-4.88941e-10
118649272	chr11:118649272:T:C	1.00631e-14	-4.79564e-10	-1.50497	7.81471e-06	-4.79564e-10	-1.51061	3.93701e-07	-4.79564e-10	-1.50698
118649754	chr11:118649754:G:A	1.00514e-14	-4.79564e-10	-1.50614	7.93172e-06	-4.79564e-10	-1.49574	3.95006e-07	-4.79564e-10	-1.50367
118649775	chr11:118649775:G:T	2.93784e-13	3.13022	-1.26122	0.000132614	2.5931	-1.27227	3.78596e-06	2.01652	-1.26004
118650498	chr11:118650498:G:A	1.06192e-14	-4.79564e-10	-1.45118	8.57905e-06	-4.79564e-10	-1.41729	4.20188e-07	-4.79564e-10	-1.44187
118650844	chr11:118650844:A:G	3.38775e-14	1.13828	-1.42937	2.02067e-05	0.897515	-1.45811	4.56425e-07	0.0656601	-1.42481
118650932	chr11:118650932:A:G	1.23039e-14	-4.79564e-10	-1.30393	9.44634e-06	-4.79564e-10	-1.32099	4.92376e-07	-4.79564e-10	-1.28333
118651214	chr11:118651214:G:A	1.66594e-14	-4.79564e-10	-1.00087	1.40723e-05	-4.79564e-10	-0.922402	7.16964e-07	-4.79564e-10	-0.907547
118651474	chr11:118651474:G:A	3.21038e-13	3.31966	-1.36195	0.000143885	2.73645	-1.33405	3.7411e-06	2.09081	-1.34625
118651633	chr11:118651633:A:G	1.97772e-13	2.96804	-1.49477	8.6624e-05	2.38549	-1.49053	2.44555e-06	1.80852	-1.48907
118651809	chr11:118651809:T:C	1.18743e-14	-4.79564e-10	-1.33947	9.12363e-06	-4.79564e-10	-1.35575	4.7411e-07	-4.79564e-10	-1.32113
118652379	chr11:118652379:T:C	1.00915e-14	-4.79564e-10	-1.50216	7.82145e-06	-4.79564e-10	-1.50974	3.9457e-07	-4.79564e-10	-1.50478
118653094	chr11:118653094:T:C	1.29369e-15	-2.0827	-1.47365	1.22475e-06	-1.85465	-1.50923	5.01962e-08	-2.13553	-1.4311
118654396	chr11:118654396:T:A	1.41854e-14	-4.79564e-10	-1.16163	1.18211e-05	-4.79564e-10	-1.09672	5.995e-07	-4.79564e-10	-1.08648
118655002	chr11:118655002:G:C	1.0006e-14	-4.79564e-10	-1.51066	7.85808e-06	-4.79564e-10	-1.50507	3.92575e-07	-4.79564e-10	-1.50985
118655299	chr11:118655299:G:C	5.58453e-14	-4.79564e-10	0.208737	4.34954e-05	-4.79564e-10	0.206042	2.0797e-06	-4.79564e-10	0.157407
118655596	chr11:118655596:G:T	2.00227e-12	3.78819	-4.88941e-10	0.000487668	2.62302	-4.88941e-10	5.31019e-05	3.3974	-4.88941e-10
118655981	chr11:118655981:C:T	5.1212e-15	-2.18046	-4.88941e-10	5.15156e-06	-1.92731	-4.88941e-10	2.33664e-07	-2.02869	-4.88941e-10
118656005	chr11:118656005:A:G	1.69577e-14	-4.79564e-10	-0.983126	1.42986e-05	-4.79564e-10	-0.906449	7.28918e-07	-4.79564e-10	-0.891011
118656167	chr11:118656167:A:G	1.0005e-14	-4.79564e-10	-1.51076	7.82521e-06	-4.79564e-10	-1.50926	3.92107e-07	-4.79564e-10	-1.51104
118657225	chr11:118657225:G:A	1.22836e-14	-4.79564e-10	-1.30559	1.01322e-05	-4.79564e-10	-1.25089	5.12354e-07	-4.79564e-10	-1.24356
118657714	chr11:118657714:C:T	1.65263e-15	-1.82813	-1.48334	1.1529e-06	-2.00252	-1.42181	6.56117e-08	-1.79617	-1.50265
118657752	chr11:118657752:A:G	1.56704e-14	-4.79564e-10	-1.06207	1.31846e-05	-4.79564e-10	-0.987566	6.71569e-07	-4.79564e-10	-0.972956
118658042	chr11:118658042:C:T	1.01825e-14	-4.79564e-10	-1.49317	8.05522e-06	-4.79564e-10	-1.48029	4.0876e-07	-4.79564e-10	-1.46945
118658044	chr11:118658044:G:A	1.76484e-14	-4.79564e-10	-0.943202	1.38625e-05	-4.79564e-10	-0.937427	6.40515e-07	-4.79564e-10	-1.0203
118658363	chr11:118658363:G:A	1.48042e-14	-4.79564e-10	-1.11894	1.23862e-05	-4.79564e-10	-1.05003	6.28696e-07	-4.79564e-10	-1.03893
118658370	chr11:118658370:C:T	1.36644e-14	-4.79564e-10	-1.19906	1.13792e-05	-4.79564e-10	-1.13482	5.77525e-07	-4.79564e-10	-1.12382
118658418	chr11:118658418:G:A	3.35497e-15	-1.50763	-1.09578	2.42389e-06	-1.74812	-0.933116	1.35133e-07	-1.44532	-1.131
118658530	chr11:118658530:C:T	1.93863e-14	-4.79564e-10	-0.849282	1.54502e-05	-4.79564e-10	-0.82899	8.22241e-07	-4.79564e-10	-0.77054
118658577	chr11:118658577:G:A	7.59708e-15	-1.78608	-4.88941e-10	5.40709e-06	-1.8789	-4.88941e-10	2.69975e-07	-1.88424	-4.88941e-10
118658886	chr11:118658886:A:G	1.96468e-13	2.95525	-1.4886	8.64367e-05	2.37545	-1.48265	2.45407e-06	1.80426	-1.48133
118659359	chr11:118659359:T:C	1.52612e-14	-1.08854	-4.88941e-10	7.05601e-06	-1.61273	-4.88941e-10	2.70093e-07	-1.88381	-4.88941e-10
118659457	chr11:118659457:A:G	1.00087e-14	-4.79564e-10	-1.51039	7.81993e-06	-4.79564e-10	-1.50994	3.92148e-07	-4.79564e-10	-1.51093
118659902	chr11:118659902:T:C	1.36095e-15	-2.0215	-1.48416	9.71408e-07	-2.14379	-1.45183	5.42134e-08	-1.98729	-1.50236
118660011	chr11:118660011:T:A	1.0038e-14	-4.79564e-10	-1.50747	7.81131e-06	-4.79564e-10	-1.51104	3.92853e-07	-4.79564e-10	-1.50914
118660132	chr11:118660132:A:G	7.51782e-15	-1.79657	-4.88941e-10	5.36198e-06	-1.88728	-4.88941e-10	2.67476e-07	-1.89354	-4.88941e-10
118660160	chr11:118660160:C:G	6.20729e-15	-1.98812	-4.88941e-10	4.00929e-06	-2.178	-4.88941e-10	1.88188e-07	-2.24513	-4.88941e-10
118660163	chr11:118660163:G:A	1.00065e-14	-4.79564e-10	-1.51061	7.82259e-06	-4.79564e-10	-1.5096	3.92118e-07	-4.79564e-10	-1.51101
118660374	chr11:118660374:T:C	1.00087e-14	-4.79564e-10	-1.51039	7.81993e-06	-4.79564e-10	-1.50994	3.92148e-07	-4.79564e-10	-1.51093
118662046	chr11:118662046:A:G	1.00108e-14	-4.79564e-10	-1.51019	7.81835e-06	-4.79564e-10	-1.51014	3.92176e-07	-4.79564e-10	-1.51086
118662204	chr11:118662204:G:A	1.03979e-14	-4.79564e-10	-1.47224	8.23261e-06	-4.79564e-10	-1.45851	4.07875e-07	-4.79564e-10	-1.47161
118662333	chr11:118662333:C:T	6.6735e-15	-1.9157	-4.88941e-10	4.1826e-06	-2.13568	-4.88941e-10	3.14262e-07	-1.73235	-4.88941e-10
118662362	chr11:118662362:C:T	3.27773e-14	-4.79564e-10	-0.324113	2.54143e-05	-4.79564e-10	-0.3313	1.19102e-06	-4.79564e-10	-0.400004
118663373	chr11:118663373:C:T	1.74314e-15	-1.76384	-1.49432	1.18132e-06	-1.95653	-1.44345	6.91961e-08	-1.74104	-1.50459
118663517	chr11:118663517:G:A	1.13267e-14	-4.79564e-10	-1.38668	9.2572e-06	-4.79564e-10	-1.34121	4.22597e-07	-4.79564e-10	-1.43615
118663567	chr11:118663567:G:A	1.00117e-14	-4.79564e-10	-1.51009	7.81738e-06	-4.79564e-10	-1.51026	3.92199e-07	-4.79564e-10	-1.5108
118663851	chr11:118663851:A:G	1.00191e-14	-4.79564e-10	-1.50936	7.85967e-06	-4.79564e-10	-1.50487	3.92721e-07	-4.79564e-10	-1.50947
118664015	chr11:118664015:G:A	1.0023e-14	-4.79564e-10	-1.50896	7.81257e-06	-4.79564e-10	-1.51088	3.92482e-07	-4.79564e-10	-1.51008
118664075	chr11:118664075:G:T	1.00078e-14	-4.79564e-10	-1.51048	7.82089e-06	-4.79564e-10	-1.50982	3.92798e-07	-4.79564e-10	-1.50928
118665703	chr11:118665703:G:A	1.61054e-14	-4.79564e-10	-1.03469	1.34039e-05	-4.79564e-10	-0.971065	6.74432e-07	-4.79564e-10	-0.968702
118667402	chr11:118667402:G:A	1.84015e-14	-4.79564e-10	-0.901414	1.54517e-05	-4.79564e-10	-0.828892	7.78014e-07	-4.79564e-10	-0.825828
118667599	chr11:118667599:G:T	6.05452e-14	1.78295	-1.49341	2.83589e-05	1.26784	-1.48951	8.09926e-07	0.70236	-1.48799
118668431	chr11:118668431:C:T	8.74117e-14	1.97344	-1.31666	4.00269e-05	1.43107	-1.30814	1.13248e-06	0.855588	-1.306
118668442	chr11:118668442:G:A	1.07583e-15	-2.23045	-1.5103	8.18067e-07	-2.2673	-1.50013	4.46179e-08	-2.18819	-1.49625
118668461	chr11:118668461:G:T	5.03445e-14	1.5661	-1.46106	2.2827e-05	1.01723	-1.4559	6.83297e-07	0.496279	-1.45192
118668813	chr11:118668813:G:A	1.22404e-13	2.35876	-1.36528	5.37954e-05	1.77812	-1.35955	1.48004e-06	1.1733	-1.35605
118668857	chr11:118668857:A:T	1.42652e-13	1.81679	-0.670233	7.16589e-05	1.33687	-0.63157	1.855e-06	0.721505	-0.67844
118668864	chr11:118668864:T:C	2.05105e-14	-4.79564e-10	-0.792913	1.81597e-05	-4.79564e-10	-0.667407	8.49722e-07	-4.79564e-10	-0.737664
118669037	chr11:118669037:A:C	1.13984e-15	-2.19067	-1.49229	8.88351e-07	-2.2548	-1.4302	4.21497e-08	-2.25544	-1.48591
118670488	chr11:118670488:C:T	2.34234e-14	-4.79564e-10	-0.660111	2.10925e-05	-4.79564e-10	-0.517698	9.84431e-07	-4.79564e-10	-0.590509
118670815	chr11:118670815:C:T	2.37656e-14	-4.79564e-10	-0.645609	1.86574e-05	-4.79564e-10	-0.640372	8.77831e-07	-4.79564e-10	-0.705119
118671200	chr11:118671200:C:T	1.34185e-14	-4.79564e-10	-1.21721	1.11374e-05	-4.79564e-10	-1.15631	5.0833e-07	-4.79564e-10	-1.25144
118671510	chr11:118671510:AAAAC:A	1.23625e-14	-4.79564e-10	-1.29918	9.51163e-06	-4.79564e-10	-1.3141	4.89955e-07	-4.79564e-10	-1.28826
118672854	chr11:118672854:C:T	1.18093e-15	-2.14199	-1.50556	8.86453e-07	-2.2207	-1.46644	4.60774e-08	-2.14123	-1.51103
118672947	chr11:118672947:T:C	3.501e-14	-4.79564e-10	-0.258216	3.1208e-05	-4.79564e-10	-0.125939	1.58357e-06	-4.79564e-10	-0.115137
118673116	chr11:118673116:C:T	3.03575e-14	-4.79564e-10	-0.400806	2.37328e-05	-4.79564e-10	-0.399757	1.10827e-06	-4.79564e-10	-0.472014
118673255	chr11:118673255:CT:C	6.56028e-14	-4.79564e-10	0.36977	5.09004e-05	-4.79564e-10	0.363258	2.42647e-06	-4.79564e-10	0.311622
118673798	chr11:118673798:A:G	3.18379e-14	-4.79564e-10	-0.35319	2.48896e-05	-4.79564e-10	-0.352165	1.16049e-06	-4.79564e-10	-0.425973
118673971	chr11:118673971:T:C	1.67037e-14	-4.79564e-10	-0.998217	1.44368e-05	-4.79564e-10	-0.896833	6.85596e-07	-4.79564e-10	-0.952285
118674035	chr11:118674035:A:ACT	8.76484e-15	-0.222444	-1.42066	6.50691e-06	-0.241525	-1.45222	1.60714e-07	-0.9895	-1.41344
118674048	chr11:118674048:A:G	1.88935e-14	-4.79564e-10	-0.875028	1.65649e-05	-4.79564e-10	-0.75933	7.79507e-07	-4.79564e-10	-0.823911
118674523	chr11:118674523:C:T	1.17554e-14	-4.79564e-10	-1.34954	9.06732e-06	-4.79564e-10	-1.36194	4.65699e-07	-4.79564e-10	-1.33903
118674667	chr11:118674667:T:C	1.91056e-14	-4.79564e-10	-0.863865	1.67645e-05	-4.79564e-10	-0.747353	7.88439e-07	-4.79564e-10	-0.812518
118674704	chr11:118674704:G:A	1.81048e-14	-4.79564e-10	-0.91767	1.58374e-05	-4.79564e-10	-0.804239	7.4527e-07	-4.79564e-10	-0.868827
118674880	chr11:118674880:C:G	2.18213e-14	-0.73096	-4.88941e-10	7.45491e-05	0.744844	-4.88941e-10	1.25506e-06	-0.347637	-4.88941e-10
118675072	chr11:118675072:G:T	9.92431e-14	2.08679	-1.30306	4.49559e-05	1.53377	-1.29471	1.26074e-06	0.949284	-1.2924
118675087	chr11:118675087:C:T	1.06647e-13	1.64844	-0.792761	5.4695e-05	1.19317	-0.758014	1.42709e-06	0.586788	-0.80597
118675167	chr11:118675167:T:G	1.90259e-14	-4.79564e-10	-0.868045	1.66864e-05	-4.79564e-10	-0.752017	7.84975e-07	-4.79564e-10	-0.816921
118675325	chr11:118675325:G:C	1.83458e-14	-4.79564e-10	-0.90445	1.60386e-05	-4.79564e-10	-0.791616	7.55823e-07	-4.79564e-10	-0.854766
118675821	chr11:118675821:C:A	3.0604e-14	-4.79564e-10	-0.392717	2.39368e-05	-4.79564e-10	-0.391195	1.11728e-06	-4.79564e-10	-0.463925
118675847	chr11:118675847:A:G	1.8809e-14	-4.79564e-10	-0.879514	1.64816e-05	-4.79564e-10	-0.764372	7.75868e-07	-4.79564e-10	-0.828591
118675926	chr11:118675926:T:C	1.8959e-14	-4.79564e-10	-0.871569	1.66267e-05	-4.79564e-10	-0.755605	7.82158e-07	-4.79564e-10	-0.820516
118676193	chr11:118676193:C:T	1.02794e-14	-4.79564e-10	-1.48371	8.12963e-06	-4.79564e-10	-1.4711	4.252e-07	-4.79564e-10	-1.43001
118676214	chr11:118676214:C:T	6.55078e-14	-4.79564e-10	0.368321	5.08276e-05	-4.79564e-10	0.361826	2.42312e-06	-4.79564e-10	0.310237
118676405	chr11:118676405:T:C	2.0101e-14	-4.79564e-10	-0.813081	1.7378e-05	-4.79564e-10	-0.711409	8.75914e-07	-4.79564e-10	-0.707305
118676502	chr11:118676502:T:A	1.90023e-14	-4.79564e-10	-0.869289	1.66606e-05	-4.79564e-10	-0.753566	7.83836e-07	-4.79564e-10	-0.818374
118676793	chr11:118676793:C:A	9.18312e-14	1.5539	-0.847799	4.70966e-05	1.10037	-0.81478	1.24491e-06	0.504181	-0.859938
118676796	chr11:118676796:C:A	1.66061e-14	-4.79564e-10	-1.00408	1.43811e-05	-4.79564e-10	-0.9007	6.8314e-07	-4.79564e-10	-0.955873
118677095	chr11:118677095:TA:T	1.01292e-14	-4.79564e-10	-1.49843	7.87503e-06	-4.79564e-10	-1.50292	3.98317e-07	-4.79564e-10	-1.49533
118677711	chr11:118677711:G:A	1.05408e-13	1.67032	-0.826324	5.40076e-05	1.21331	-0.790799	1.40853e-06	0.605859	-0.838128
118677956	chr11:118677956:T:C	1.11419e-13	1.74171	-0.842263	5.58235e-05	1.26605	-0.810474	1.45236e-06	0.652467	-0.854094
118677962	chr11:118677962:A:T	1.18784e-13	1.81009	-0.846632	5.91699e-05	1.32993	-0.816132	1.53085e-06	0.710157	-0.859155
118678137	chr11:118678137:C:T	5.97605e-14	-4.79564e-10	0.276496	5.34514e-05	-4.79564e-10	0.412159	2.32481e-06	-4.79564e-10	0.268822
118678149	chr11:118678149:C:T	5.92004e-14	-4.79564e-10	0.26708	5.3123e-05	-4.79564e-10	0.405997	2.30881e-06	-4.79564e-10	0.261914
118678456	chr11:118678456:C:T	2.56091e-14	-4.79564e-10	-0.570902	2.21209e-05	-4.79564e-10	-0.470089	1.12332e-06	-4.79564e-10	-0.458528
118678509	chr11:118678509:G:A	1.25646e-14	-4.79564e-10	-1.28297	1.05535e-05	-4.79564e-10	-1.21016	5.01246e-07	-4.79564e-10	-1.26548
118678544	chr11:118678544:A:G	1.09555e-13	1.73173	-0.849155	5.47525e-05	1.25496	-0.818751	1.43229e-06	0.645854	-0.861394
118678737	chr11:118678737:T:C	3.7108e-14	-4.79564e-10	-0.200015	2.84976e-05	-4.79564e-10	-0.216794	1.77417e-06	-4.79564e-10	-0.00148714
118678750	chr11:118678750:G:A	6.91786e-14	1.39704	-0.974198	3.5296e-05	0.937779	-0.940622	9.56465e-07	0.360782	-0.980111
118679199	chr11:118679199:T:G	9.87423e-14	1.61772	-0.839051	4.9672e-05	1.14734	-0.808512	1.31037e-06	0.546734	-0.851244
118679245	chr11:118679245:G:A	1.06876e-13	1.68741	-0.829588	5.36037e-05	1.2134	-0.798396	1.40446e-06	0.606939	-0.842107
118679276	chr11:118679276:G:T	1.12026e-13	1.71783	-0.812941	5.60594e-05	1.24143	-0.781636	1.4643e-06	0.632337	-0.82578
118679308	chr11:118679308:T:C	1.2095e-13	1.8054	-0.823869	6.02284e-05	1.32335	-0.791822	1.56141e-06	0.706623	-0.835853
118679671	chr11:118679671:G:A	1.65348e-14	-4.79564e-10	-1.00838	1.31645e-05	-4.79564e-10	-0.989088	6.94434e-07	-4.79564e-10	-0.939475
118679813	chr11:118679813:T:C	2.23673e-15	-2.03914	-0.969688	1.88334e-06	-2.14977	-0.783802	8.54352e-08	-2.02259	-1.01222
118679815	chr11:118679815:C:T	2.21103e-15	-2.04383	-0.976562	1.86177e-06	-2.1532	-0.791885	8.44658e-08	-2.02741	-1.01881
118680047	chr11:118680047:T:C	9.33885e-14	1.56681	-0.843891	4.81456e-05	1.11698	-0.809361	1.26577e-06	0.516833	-0.855974
118680075	chr11:118680075:C:A	9.28583e-14	1.56193	-0.844704	4.78697e-05	1.11225	-0.81038	1.25889e-06	0.512275	-0.856864
118680132	chr11:118680132:G:C	1.06612e-14	-1.44724	-4.88941e-10	2.14451e-05	-0.501115	-4.88941e-10	4.76508e-07	-1.31609	-4.88941e-10
118680517	chr11:118680517:GA:G	9.30309e-14	1.53131	-0.812229	4.80058e-05	1.08332	-0.778611	1.26477e-06	0.486401	-0.826327
118680860	chr11:118680860:C:T	1.66536e-14	-4.79564e-10	-1.00122	1.32527e-05	-4.79564e-10	-0.982413	6.99572e-07	-4.79564e-10	-0.932105
118680888	chr11:118680888:G:A	8.41015e-14	1.50472	-0.886545	4.33645e-05	1.0574	-0.854374	1.14864e-06	0.463146	-0.899386
118681245	chr11:118681245:A:G	2.98816e-14	-4.79564e-10	-0.416606	2.3371e-05	-4.79564e-10	-0.415118	1.09179e-06	-4.79564e-10	-0.487
118681263	chr11:118681263:T:G	1.96989e-14	-4.79564e-10	-0.833287	1.73012e-05	-4.79564e-10	-0.715837	8.12853e-07	-4.79564e-10	-0.782023
118681364	chr11:118681364:TG:T	3.28493e-14	-4.79564e-10	-0.321919	2.57544e-05	-4.79564e-10	-0.318007	1.20126e-06	-4.79564e-10	-0.391448
118681529	chr11:118681529:G:A	1.31024e-14	-4.79564e-10	-1.24105	1.00439e-05	-4.79564e-10	-1.25965	5.2156e-07	-4.79564e-10	-1.22575
118681711	chr11:118681711:A:G	8.94929e-14	1.5225	-0.842185	4.60028e-05	1.07055	-0.808463	1.22044e-06	0.479242	-0.85485
118681908	chr11:118681908:T:G	9.24512e-14	1.73988	-1.02705	4.53962e-05	1.22281	-0.973992	1.2596e-06	0.649941	-0.993961
118682006	chr11:118682006:G:A	7.60207e-14	1.3562	-0.839039	3.94827e-05	0.913761	-0.804512	1.06232e-06	0.336691	-0.85105
118682287	chr11:118682287:G:T	9.55912e-14	1.59432	-0.848087	4.88355e-05	1.13653	-0.814685	1.28653e-06	0.538086	-0.860957
118682403	chr11:118682403:TAG:T	1.06066e-15	-2.24397	-1.51099	8.1875e-07	-2.27593	-1.49066	4.19394e-08	-2.24048	-1.50586
118682617	chr11:118682617:C:T	9.22065e-14	2.03003	-1.31985	4.16277e-05	1.47403	-1.31188	1.17712e-06	0.897574	-1.30932
118682779	chr11:118682779:C:A	1.17501e-13	1.68849	-0.73589	6.03126e-05	1.23157	-0.698645	1.56795e-06	0.623925	-0.748974
118683079	chr11:118683079:C:T	7.3029e-14	1.28986	-0.812848	3.79773e-05	0.850101	-0.779727	1.0282e-06	0.28057	-0.82758
118683143	chr11:118683143:T:C	9.13612e-14	1.50795	-0.806982	4.69539e-05	1.05664	-0.774084	1.23989e-06	0.462382	-0.822177
118683180	chr11:118683180:T:G	1.10242e-13	1.72027	-0.831438	5.58193e-05	1.25484	-0.79933	1.45341e-06	0.645324	-0.846227
118683500	chr11:118683500:A:G	2.56288e-13	2.39081	-0.658353	0.000126149	1.89091	-0.620062	3.11173e-06	1.23732	-0.676964
118683539	chr11:118683539:C:T	1.12645e-13	1.69285	-0.782449	5.73329e-05	1.23064	-0.748376	1.4938e-06	0.622895	-0.796392
118683727	chr11:118683727:T:G	1.03188e-13	1.68063	-0.857926	5.23815e-05	1.21726	-0.825324	1.37158e-06	0.612122	-0.870976
118684208	chr11:118684208:A:G	3.17486e-14	-4.79564e-10	-0.355998	2.48176e-05	-4.79564e-10	-0.355059	1.15734e-06	-4.79564e-10	-0.42869
118684230	chr11:118684230:G:A	9.8373e-14	1.62849	-0.853569	5.01307e-05	1.16919	-0.821169	1.31672e-06	0.567596	-0.867271
118684381	chr11:118684381:C:T	2.68815e-14	-4.79564e-10	-0.522411	2.33065e-05	-4.79564e-10	-0.41788	1.18377e-06	-4.79564e-10	-0.406111
118684674	chr11:118684674:C:T	3.16248e-14	1.00381	-1.36372	1.72141e-05	0.689886	-1.41077	4.23473e-07	-0.0734967	-1.36059
118684983	chr11:118684983:A:G	1.13329e-15	-2.17939	-1.50933	8.53836e-07	-2.2452	-1.47943	4.45184e-08	-2.17711	-1.50956
118685010	chr11:118685010:A:C	7.13795e-14	1.94471	-1.49055	3.22097e-05	1.39119	-1.48553	9.21943e-07	0.827671	-1.48376
118685045	chr11:118685045:G:A	7.24727e-14	1.96166	-1.4923	3.26243e-05	1.40595	-1.48751	9.32408e-07	0.841026	-1.48583
118685375	chr11:118685375:C:T	1.14564e-13	1.86304	-0.93575	5.60815e-05	1.33847	-0.87828	1.54007e-06	0.755935	-0.898926
118685376	chr11:118685376:T:C	1.02529e-14	-4.79564e-10	-1.48629	8.0337e-06	-4.79564e-10	-1.48297	4.11295e-07	-4.79564e-10	-1.46326
118685689	chr11:118685689:G:A	1.54e-15	-2.14751	-1.23456	1.28247e-06	-2.22407	-1.09375	5.94159e-08	-2.13198	-1.26603
118686136	chr11:118686136:C:A	1.12319e-14	-4.79564e-10	-1.39509	8.94015e-06	-4.79564e-10	-1.37606	4.38117e-07	-4.79564e-10	-1.40009
118686286	chr11:118686286:T:C	1.3177e-15	-2.10585	-1.43211	9.56141e-07	-2.27494	-1.33653	4.79637e-08	-2.19047	-1.42166
118686489	chr11:118686489:T:C	1.01537e-13	2.11524	-1.30866	4.58304e-05	1.5596	-1.30126	1.28246e-06	0.972211	-1.29825
118686823	chr11:118686823:T:G	5.90873e-14	-4.79564e-10	0.265167	4.57924e-05	-4.79564e-10	0.257505	2.18499e-06	-4.79564e-10	0.206793
118687022	chr11:118687022:T:C	1.24004e-14	-4.79564e-10	-1.29612	1.0279e-05	-4.79564e-10	-1.23651	4.94134e-07	-4.79564e-10	-1.27977
118687388	chr11:118687388:CCT:C	9.80557e-14	2.08642	-1.31473	4.42067e-05	1.52893	-1.30667	1.24332e-06	0.947137	-1.30417
118687707	chr11:118687707:TGGGC:T	6.73114e-14	1.88074	-1.48526	0.000142626	2.90344	-1.50983	1.96065e-06	1.57316	-1.4747
118687712	chr11:118687712:C:T	6.43564e-14	1.83465	-1.48406	0.000135078	2.84933	-1.51009	1.87583e-06	1.52752	-1.47329
118687716	chr11:118687716:G:A	6.75621e-14	1.88304	-1.48384	0.000142623	2.90372	-1.51013	1.96644e-06	1.57445	-1.47304
118687740	chr11:118687740:G:A	3.65966e-14	1.26707	-1.48096	1.66772e-05	0.723105	-1.47568	5.19423e-07	0.242756	-1.47261
118687746	chr11:118687746:A:G	8.76306e-14	1.97356	-1.31428	3.98459e-05	1.42444	-1.30603	1.13033e-06	0.851311	-1.30362
118687779	chr11:118687779:G:A	1.24662e-14	-4.79564e-10	-1.29082	9.09951e-06	-4.79564e-10	-1.35839	4.71727e-07	-4.79564e-10	-1.32617
118688004	chr11:118688004:G:A	3.01829e-14	-4.79564e-10	-0.406574	2.35953e-05	-4.79564e-10	-0.405566	1.10207e-06	-4.79564e-10	-0.477629
118688024	chr11:118688024:G:A	1.37657e-14	-4.79564e-10	-1.19167	1.00159e-05	-4.79564e-10	-1.26244	5.39031e-07	-4.79564e-10	-1.1928
118688118	chr11:118688118:A:G	9.46592e-14	2.05765	-1.32122	4.26363e-05	1.49947	-1.31338	1.20353e-06	0.921404	-1.31096
118688244	chr11:118688244:G:A	8.9049e-14	1.98662	-1.31128	4.04337e-05	1.43624	-1.30319	1.14533e-06	0.861572	-1.3007
118688273	chr11:118688273:A:G	1.2356e-14	-4.79564e-10	-1.29971	1.02374e-05	-4.79564e-10	-1.24056	4.92293e-07	-4.79564e-10	-1.2835
118688294	chr11:118688294:A:G	9.78591e-14	2.08889	-1.31921	4.4063e-05	1.53028	-1.31128	1.24046e-06	0.949624	-1.30896
118688469	chr11:118688469:T:C	9.73509e-14	2.09771	-1.33324	4.37569e-05	1.53763	-1.32559	1.2301e-06	0.955449	-1.32317
118689029	chr11:118689029:A:G	1.34604e-14	-4.79564e-10	-1.2141	1.12463e-05	-4.79564e-10	-1.14657	5.37308e-07	-4.79564e-10	-1.196
118689157	chr11:118689157:T:C	1.01345e-13	2.13054	-1.32586	4.54831e-05	1.56868	-1.31795	1.27424e-06	0.983115	-1.31558
118689351	chr11:118689351:C:A	1.75036e-14	-4.79564e-10	-0.951441	1.40414e-05	-4.79564e-10	-0.924601	7.3947e-07	-4.79564e-10	-0.876639
118690148	chr11:118690148:G:A	3.94039e-15	-2.00928	-0.433289	3.64107e-06	-2.14406	-0.130271	1.54197e-07	-2.00232	-0.442015
118690654	chr11:118690654:G:A	1.7544e-14	-4.79564e-10	-0.949134	1.40645e-05	-4.79564e-10	-0.922956	7.40926e-07	-4.79564e-10	-0.874673
118690701	chr11:118690701:T:G	1.10876e-13	2.23337	-1.3388	4.94361e-05	1.6653	-1.33124	1.37601e-06	1.07326	-1.32888
118691484	chr11:118691484:C:T	9.31655e-14	2.02266	-1.30214	4.2013e-05	1.46896	-1.29759	1.19175e-06	0.892399	-1.29179
118691811	chr11:118691811:C:T	2.20413e-13	2.24632	-0.664662	9.98033e-05	1.68917	-0.652585	2.65279e-06	1.0732	-0.672408
118692058	chr11:118692058:T:C	1.36705e-13	1.80578	-0.701805	6.88897e-05	1.31514	-0.649248	1.81074e-06	0.716072	-0.697152
118692257	chr11:118692257:G:A	1.0531e-14	-4.79564e-10	-1.45952	8.52748e-06	-4.79564e-10	-1.42332	4.28661e-07	-4.79564e-10	-1.42191
118692577	chr11:118692577:G:A	1.89853e-14	0.50872	-1.3789	1.07351e-05	0.230476	-1.42357	2.81302e-07	-0.466142	-1.377
118693688	chr11:118693688:G:T	7.67068e-14	2.01203	-1.48589	3.44606e-05	1.45345	-1.48025	9.8059e-07	0.883898	-1.47832
118693704	chr11:118693704:A:G	1.07257e-13	2.17809	-1.31671	4.80246e-05	1.61335	-1.30825	1.342e-06	1.02527	-1.30593
118693956	chr11:118693956:G:A	1.00742e-14	-4.79564e-10	-1.50387	7.8555e-06	-4.79564e-10	-1.5054	3.92163e-07	-4.79564e-10	-1.51089
118694164	chr11:118694164:C:T	1.6472e-14	-4.79564e-10	-1.01219	1.31046e-05	-4.79564e-10	-0.993653	6.91281e-07	-4.79564e-10	-0.944026
118694273	chr11:118694273:T:C	9.94397e-14	2.08614	-1.30044	4.48131e-05	1.5278	-1.29191	1.26242e-06	0.947545	-1.28934
118694294	chr11:118694294:G:A	2.36739e-13	1.65311	-4.88941e-10	0.0002604	1.99561	-4.88941e-10	8.85717e-06	1.60641	-4.88941e-10
118694307	chr11:118694307:G:A	1.9249e-14	-4.79564e-10	-0.856392	1.65567e-05	-4.79564e-10	-0.75982	8.43006e-07	-4.79564e-10	-0.745599
118694500	chr11:118694500:T:G	1.6472e-14	-4.79564e-10	-1.01219	1.31046e-05	-4.79564e-10	-0.993653	6.91281e-07	-4.79564e-10	-0.944026
118694575	chr11:118694575:T:C	1.41096e-14	-4.79564e-10	-1.16699	1.08893e-05	-4.79564e-10	-1.17883	5.16119e-07	-4.79564e-10	-1.23624
118694627	chr11:118694627:G:A	1.25403e-13	2.24313	-1.22544	5.68815e-05	1.68075	-1.20639	1.54208e-06	1.07398	-1.21566
118694651	chr11:118694651:A:T	1.00709e-14	-4.79564e-10	-1.5042	8.32779e-06	-4.79564e-10	-1.44702	3.9581e-07	-4.79564e-10	-1.50164
118694952	chr11:118694952:G:A	1.1643e-14	-4.79564e-10	-1.35914	9.62582e-06	-4.79564e-10	-1.30216	4.33471e-07	-4.79564e-10	-1.41075
118694970	chr11:118694970:G:A	7.72012e-14	1.93601	-1.40344	3.53763e-05	1.39906	-1.39963	9.7575e-07	0.801588	-1.40095
118695381	chr11:118695381:T:C	7.51561e-14	1.90396	-1.39824	3.47023e-05	1.37455	-1.39435	9.57286e-07	0.776634	-1.3951
118695525	chr11:118695525:A:G	7.79535e-14	1.93972	-1.39746	3.56708e-05	1.40078	-1.39306	9.83614e-07	0.803106	-1.39445
118695578	chr11:118695578:T:G	3.09956e-14	-4.79564e-10	-0.380002	2.42202e-05	-4.79564e-10	-0.379427	1.12961e-06	-4.79564e-10	-0.452946
118695617	chr11:118695617:G:A	1.20697e-14	-4.79564e-10	-1.32315	9.98755e-06	-4.79564e-10	-1.26527	4.81354e-07	-4.79564e-10	-1.30597
118696100	chr11:118696100:CCACCA:C	8.03339e-14	1.96085	-1.38851	3.66922e-05	1.41935	-1.3834	1.00794e-06	0.817821	-1.38473
118696311	chr11:118696311:A:G	8.50967e-14	2.03662	-1.40668	3.88541e-05	1.49646	-1.40326	1.06111e-06	0.888809	-1.40431
118696406	chr11:118696406:C:T	1.23927e-13	2.503	-1.49716	2.90726e-05	1.30662	-1.50344	1.254e-06	1.14906	-1.49754
118696416	chr11:118696416:T:C	3.59923e-14	1.27786	-1.5084	1.15257e-05	0.386672	-1.5087	4.64094e-07	0.163508	-1.50599
118696509	chr11:118696509:G:A	8.58624e-14	2.10187	-1.46297	3.89571e-05	1.5566	-1.46075	1.0613e-06	0.943949	-1.45928
118696548	chr11:118696548:A:G	9.09329e-14	2.16897	-1.4727	4.11678e-05	1.622	-1.47096	1.11305e-06	1.00175	-1.46946
118696666	chr11:118696666:T:C	6.96396e-14	1.94025	-1.51077	3.21242e-05	1.41403	-1.51103	8.73332e-07	0.800771	-1.51103
118696777	chr11:118696777:T:C	5.58878e-14	1.72034	-1.51084	2.64335e-05	1.21795	-1.50993	7.25847e-07	0.615082	-1.51032
118696836	chr11:118696836:A:G	6.73782e-14	1.9075	-1.51103	3.07634e-05	1.36977	-1.51006	8.37586e-07	0.758798	-1.51085
118697024	chr11:118697024:T:C	4.56635e-14	1.51371	-1.50625	2.03229e-05	0.953298	-1.50816	7.06526e-07	0.585674	-1.50789
118697172	chr11:118697172:T:C	8.14805e-14	2.07448	-1.48797	4.45917e-05	1.7287	-1.49777	9.45011e-07	0.865712	-1.49709
118697718	chr11:118697718:C:T	4.74763e-15	-2.2562	-4.88941e-10	4.43977e-06	-2.07601	-4.88941e-10	2.06539e-07	-2.15209	-4.88941e-10
118697763	chr11:118697763:A:G	1.35734e-13	2.56928	-1.47244	4.82685e-05	1.77424	-1.46408	1.66197e-06	1.4046	-1.47142
118697780	chr11:118697780:G:A	1.14754e-13	2.43363	-1.50469	3.81992e-05	1.5841	-1.5079	1.4073e-06	1.27302	-1.50616
118697930	chr11:118697930:C:T	6.18734e-14	1.78935	-1.47811	2.16549e-05	1.0018	-1.49318	8.38422e-07	0.73587	-1.48692
118698002	chr11:118698002:G:A	2.81952e-14	1.01151	-1.48621	1.08253e-05	0.307651	-1.49238	3.99178e-07	-0.00374784	-1.48942
118698086	chr11:118698086:A:G	9.45065e-14	2.24177	-1.50695	3.17054e-05	1.39925	-1.50937	1.17681e-06	1.09613	-1.50814
118698100	chr11:118698100:A:G	1.24294e-13	2.51143	-1.50263	4.11071e-05	1.65596	-1.50639	1.50696e-06	1.33967	-1.50439
118698358	chr11:118698358:A:C	1.23937e-13	2.50913	-1.50321	4.09287e-05	1.65201	-1.50679	1.50226e-06	1.337	-1.50485
118698521	chr11:118698521:TG:T	1.37608e-15	-2.10927	-1.38534	1.04221e-06	-2.19533	-1.32994	5.48468e-08	-2.08562	-1.39241
118698814	chr11:118698814:C:G	1.12367e-13	2.41019	-1.50226	3.76742e-05	1.56852	-1.50615	1.38664e-06	1.25612	-1.50405
118698853	chr11:118698853:T:C	1.14448e-14	-4.79564e-10	-1.37631	8.56962e-06	-4.79564e-10	-1.41839	4.39431e-07	-4.79564e-10	-1.39709
118698985	chr11:118698985:G:A	1.59312e-13	2.76264	-1.50563	5.15731e-05	1.88537	-1.50898	1.87303e-06	1.56022	-1.50748
118699153	chr11:118699153:G:A	1.13824e-14	-4.79564e-10	-1.38178	8.51049e-06	-4.79564e-10	-1.42531	4.36491e-07	-4.79564e-10	-1.4038
118699191	chr11:118699191:T:C	1.38645e-13	2.61619	-1.49812	4.51775e-05	1.74756	-1.50357	1.65526e-06	1.43004	-1.50089
118699389	chr11:118699389:G:T	8.88725e-14	2.16364	-1.49029	3.02335e-05	1.33893	-1.49659	1.13099e-06	1.04147	-1.4932
118699394	chr11:118699394:A:T	1.05334e-14	-4.79564e-10	-1.45929	8.14139e-06	-4.79564e-10	-1.46965	4.12856e-07	-4.79564e-10	-1.45947
118699528	chr11:118699528:T:C	2.46784e-14	-4.79564e-10	-0.607919	1.8926e-05	-4.79564e-10	-0.626076	9.24489e-07	-4.79564e-10	-0.653332
118699589	chr11:118699589:C:T	2.34407e-14	-4.79564e-10	-0.659374	1.79875e-05	-4.79564e-10	-0.676936	8.79346e-07	-4.79564e-10	-0.703394
118699764	chr11:118699764:C:T	4.54696e-14	-4.79564e-10	0.00319472	2.64144e-05	-4.79564e-10	-0.292705	1.55433e-06	-4.79564e-10	-0.133774
118699988	chr11:118699988:C:T	1.10922e-13	2.39255	-1.49757	3.69734e-05	1.54597	-1.50238	1.36659e-06	1.2372	-1.4997
118700096	chr11:118700096:T:C	1.1309e-14	-4.79564e-10	-1.38825	8.4808e-06	-4.79564e-10	-1.42881	4.34501e-07	-4.79564e-10	-1.40837
118700210	chr11:118700210:G:A	9.90978e-14	2.28356	-1.5013	3.34257e-05	1.44817	-1.50546	1.23927e-06	1.14294	-1.50324
118700314	chr11:118700314:A:G	1.03866e-13	2.33153	-1.50228	3.50777e-05	1.49731	-1.50636	1.29548e-06	1.18819	-1.50413
118700358	chr11:118700358:A:G	1.26702e-14	-4.79564e-10	-1.2746	9.12136e-06	-4.79564e-10	-1.35599	4.74803e-07	-4.79564e-10	-1.31967
118700414	chr11:118700414:C:T	1.13365e-13	2.41788	-1.50112	3.77391e-05	1.56944	-1.50535	1.39034e-06	1.25782	-1.50309
118700459	chr11:118700459:A:G	1.09555e-13	2.3838	-1.50122	3.65872e-05	1.53851	-1.50543	1.35157e-06	1.22965	-1.5032
118700607	chr11:118700607:C:T	1.08126e-13	2.36949	-1.50004	3.61331e-05	1.52506	-1.50446	1.33674e-06	1.21745	-1.50204
118700627	chr11:118700627:G:A	1.06428e-14	-4.79564e-10	-1.44897	8.21054e-06	-4.79564e-10	-1.46119	4.17197e-07	-4.79564e-10	-1.44902
118700634	chr11:118700634:C:T	2.34747e-14	-4.79564e-10	-0.657927	1.80111e-05	-4.79564e-10	-0.675628	8.80504e-07	-4.79564e-10	-0.702078
118700817	chr11:118700817:G:A	1.00673e-14	-4.79564e-10	-1.50456	7.88365e-06	-4.79564e-10	-1.50182	3.9755e-07	-4.79564e-10	-1.49725
118701081	chr11:118701081:A:G	9.78343e-14	2.23196	-1.46254	3.47352e-05	1.43285	-1.45171	1.24583e-06	1.10541	-1.46043
118701202	chr11:118701202:G:T	1.08366e-13	2.33875	-1.46709	3.69617e-05	1.50031	-1.45704	1.34383e-06	1.1859	-1.4652
118701312	chr11:118701312:C:T	7.85506e-14	2.05436	-1.50446	2.62088e-05	1.20168	-1.5022	1.06555e-06	0.990438	-1.50176
118701558	chr11:118701558:A:G	2.3492e-14	0.835819	-1.49301	1.50165e-05	0.629845	-1.48731	3.37976e-07	-0.167482	-1.49212
118701902	chr11:118701902:C:T	6.66755e-14	1.8746	-1.48861	2.33324e-05	1.08363	-1.50039	8.94756e-07	0.80951	-1.49553
118702051	chr11:118702051:C:T	1.33897e-13	2.5315	-1.44827	4.53708e-05	1.68511	-1.43685	1.61877e-06	1.35328	-1.44642
118702313	chr11:118702313:T:C	1.38683e-13	2.56339	-1.44505	4.68738e-05	1.71403	-1.43318	1.66966e-06	1.38074	-1.44293
118702630	chr11:118702630:G:A	1.29235e-13	2.50135	-1.45357	4.38896e-05	1.65701	-1.44195	1.56724e-06	1.32582	-1.45132
118702810	chr11:118702810:T:C	1.90993e-15	-2.22934	-0.937438	1.44619e-06	-2.2699	-0.92778	7.31495e-08	-2.27117	-0.918894
118702826	chr11:118702826:A:G	1.28904e-13	2.4993	-1.45408	4.37317e-05	1.65391	-1.44245	1.56312e-06	1.32361	-1.45174
118703125	chr11:118703125:C:T	1.18524e-14	-4.79564e-10	-1.34132	9.12299e-06	-4.79564e-10	-1.35582	4.68073e-07	-4.79564e-10	-1.33395
118703145	chr11:118703145:C:T	2.78415e-14	-4.79564e-10	-0.48732	2.43465e-05	-4.79564e-10	-0.374225	1.11209e-06	-4.79564e-10	-0.468574
118703185	chr11:118703185:A:G	2.82947e-14	0.968135	-1.43931	1.45607e-05	0.544783	-1.43307	6.31175e-07	0.393251	-1.42824
118703476	chr11:118703476:C:A	1.39407e-13	2.57872	-1.45518	4.55169e-05	1.69573	-1.44426	1.65534e-06	1.38207	-1.45288
118703479	chr11:118703479:G:A	1.34305e-13	2.54548	-1.45922	4.39545e-05	1.66523	-1.44869	1.6012e-06	1.35294	-1.45701
118703602	chr11:118703602:C:T	3.23137e-14	1.11137	-1.44973	1.64598e-05	0.678529	-1.44422	7.11615e-07	0.524746	-1.43978
118703966	chr11:118703966:C:T	2.85331e-14	0.990516	-1.4533	1.46733e-05	0.567393	-1.44798	6.35007e-07	0.414663	-1.4436
118704302	chr11:118704302:T:C	5.76627e-14	1.68414	-1.44337	2.86919e-05	1.22461	-1.43461	1.24113e-06	1.07275	-1.43154
118704367	chr11:118704367:T:C	1.42011e-14	-4.79564e-10	-1.16053	1.04973e-05	-4.79564e-10	-1.21549	5.38498e-07	-4.79564e-10	-1.19379
118704459	chr11:118704459:G:A	1.47039e-14	-4.79564e-10	-1.12574	1.09094e-05	-4.79564e-10	-1.17699	5.58983e-07	-4.79564e-10	-1.15645
118704471	chr11:118704471:T:C	3.01659e-14	1.04475	-1.45189	1.53992e-05	0.614526	-1.44682	6.67083e-07	0.46259	-1.44225
118704617	chr11:118704617:G:A	1.5522e-15	-2.05154	-1.32264	1.16866e-06	-2.15378	-1.25698	6.34059e-08	-2.01982	-1.31319
118704710	chr11:118704710:G:A	3.09054e-14	1.0662	-1.44911	1.5796e-05	0.637116	-1.44397	6.83504e-07	0.484044	-1.43938
118704770	chr11:118704770:A:G	3.01453e-14	1.04178	-1.4496	1.54445e-05	0.615094	-1.44445	6.67908e-07	0.461439	-1.43986
118704861	chr11:118704861:A:AT	3.05881e-14	-4.79564e-10	-0.393238	1.73087e-05	-4.79564e-10	-0.715403	1.06373e-06	-4.79564e-10	-0.513034
118704913	chr11:118704913:G:A	1.03497e-14	-4.79564e-10	-1.47689	8.14555e-06	-4.79564e-10	-1.46914	4.11806e-07	-4.79564e-10	-1.46202
118704984	chr11:118704984:T:C	2.67041e-14	0.931306	-1.46034	1.37799e-05	0.512113	-1.45552	5.97551e-07	0.361757	-1.45149
118705729	chr11:118705729:T:C	1.94767e-14	-4.79564e-10	-0.844631	1.41391e-05	-4.79564e-10	-0.917666	7.15093e-07	-4.79564e-10	-0.910161
118705754	chr11:118705754:A:T	3.12307e-14	0.402292	-0.77474	4.72014e-05	1.04017	-0.752366	1.92865e-06	0.810486	-0.728483
118706053	chr11:118706053:T:C	9.17237e-14	1.78412	-1.07919	0.000556966	3.89693	-1.14104	6.29111e-06	2.29007	-1.02575
118706288	chr11:118706288:C:T	9.29195e-14	1.82991	-1.11203	0.000571229	3.95217	-1.171	6.37138e-06	2.33719	-1.06019
118706882	chr11:118706882:T:TA	1.54565e-14	-4.79564e-10	-1.07582	1.33989e-05	-4.79564e-10	-0.971438	6.02425e-07	-4.79564e-10	-1.08161
118706905	chr11:118706905:T:G	1.13214e-15	-2.23555	-1.45419	9.45304e-07	-2.23712	-1.38574	4.21344e-08	-2.28077	-1.46094
118707164	chr11:118707164:G:A	1.47192e-15	-2.03782	-1.38946	1.09805e-06	-2.13669	-1.33639	5.88754e-08	-2.00906	-1.39809
118707281	chr11:118707281:G:A	7.3283e-15	-0.312297	-1.50981	5.29752e-06	-0.398384	-1.50099	1.71394e-07	-0.828893	-1.50972
118707420	chr11:118707420:T:C	2.103e-14	-4.79564e-10	-0.767896	1.61229e-05	-4.79564e-10	-0.786374	7.90079e-07	-4.79564e-10	-0.81044
118707753	chr11:118707753:T:C	4.7339e-15	-2.2591	-4.88941e-10	4.13159e-06	-2.14795	-4.88941e-10	1.94649e-07	-2.21138	-4.88941e-10
118707996	chr11:118707996:G:A	1.48416e-15	-2.03434	-1.38466	1.10547e-06	-2.13388	-1.33246	5.92751e-08	-2.00555	-1.39483
118708618	chr11:118708618:G:A	1.56151e-15	-2.02709	-1.3411	1.17499e-06	-2.12724	-1.27811	6.25636e-08	-1.99599	-1.3504
118708686	chr11:118708686:T:A	1.07383e-15	-2.25483	-1.48778	8.35521e-07	-2.26104	-1.48527	4.10455e-08	-2.27962	-1.48827
118708909	chr11:118708909:G:C	1.00203e-14	-4.79564e-10	-1.50924	7.81457e-06	-4.79564e-10	-1.51062	3.93171e-07	-4.79564e-10	-1.50833
118709038	chr11:118709038:A:G	1.534e-15	-2.03469	-1.35128	1.15767e-06	-2.13027	-1.28994	6.15251e-08	-2.00294	-1.36019
118709156	chr11:118709156:G:A	1.66519e-15	-1.98783	-1.31608	1.24639e-06	-2.09709	-1.24928	6.67054e-08	-1.95583	-1.32645
118709629	chr11:118709629:C:G	1.59831e-15	-1.99533	-1.34957	1.19255e-06	-2.10283	-1.28768	6.39886e-08	-1.96415	-1.35972
118710064	chr11:118710064:C:T	6.72504e-15	-1.90801	-4.88941e-10	4.93461e-06	-1.97034	-4.88941e-10	2.51772e-07	-1.95405	-4.88941e-10
118710104	chr11:118710104:T:C	1.73962e-15	-1.94775	-1.31243	1.30073e-06	-2.06333	-1.24036	6.99629e-08	-1.91255	-1.32205
118710105	chr11:118710105:G:A	1.82058e-15	-1.93525	-1.27944	1.36254e-06	-2.05416	-1.2031	7.31178e-08	-1.9009	-1.2896
118710197	chr11:118710197:A:G	3.94481e-14	1.3686	-1.50746	1.99815e-05	0.935338	-1.50714	8.91913e-07	0.816006	-1.50521
118710287	chr11:118710287:G:A	1.07796e-14	-4.79564e-10	-1.43619	8.32759e-06	-4.79564e-10	-1.44704	4.25716e-07	-4.79564e-10	-1.4288
118711136	chr11:118711136:AAC:A	1.51994e-14	-4.79564e-10	-1.09259	1.16077e-05	-4.79564e-10	-1.11495	5.49985e-07	-4.79564e-10	-1.17268
118711186	chr11:118711186:G:A	1.55499e-15	-2.01188	-1.3605	1.15906e-06	-2.11643	-1.30258	6.21735e-08	-1.9811	-1.37155
118711191	chr11:118711191:A:AT	1.5796e-14	-4.79564e-10	-1.05409	1.12543e-05	-4.79564e-10	-1.14586	5.93153e-07	-4.79564e-10	-1.09712
118711310	chr11:118711310:C:G	1.79065e-14	-4.79564e-10	-0.928685	1.34524e-05	-4.79564e-10	-0.967454	6.26855e-07	-4.79564e-10	-1.04186
118711904	chr11:118711904:C:A	1.53834e-15	-2.02263	-1.36051	1.14897e-06	-2.12584	-1.30191	6.14581e-08	-1.9929	-1.37132
118712293	chr11:118712293:G:A	1.57413e-15	-2.01779	-1.34236	1.17934e-06	-2.12123	-1.28043	6.30032e-08	-1.98705	-1.35234
118712552	chr11:118712552:G:A	8.97709e-15	-1.61917	-4.88941e-10	5.42749e-06	-1.87514	-4.88941e-10	2.8412e-07	-1.83318	-4.88941e-10
118712939	chr11:118712939:TAC:T	1.37993e-14	-4.79564e-10	-1.18923	1.05704e-05	-4.79564e-10	-1.20855	5.50241e-07	-4.79564e-10	-1.17222
118713127	chr11:118713127:G:A	1.09102e-14	-4.79564e-10	-1.42415	8.81289e-06	-4.79564e-10	-1.3904	4.24364e-07	-4.79564e-10	-1.43198
118713262	chr11:118713262:A:G	7.52497e-14	1.92379	-1.41683	0.000914054	4.48358	-1.23231	4.97559e-06	2.44248	-1.41275
118713631	chr11:118713631:T:C	1.58299e-15	-1.98813	-1.3664	1.16947e-06	-2.10175	-1.30832	6.34015e-08	-1.95773	-1.37536
118713789	chr11:118713789:T:C	1.02876e-14	-0.0413472	-1.44156	8.99366e-06	0.054312	-1.42441	2.30802e-07	-0.594156	-1.44686
118714547	chr11:118714547:A:G	1.05196e-14	-4.79564e-10	-1.46061	8.10364e-06	-4.79564e-10	-1.4743	4.04149e-07	-4.79564e-10	-1.48079
118714652	chr11:118714652:C:T	1.15783e-14	-4.79564e-10	-1.36472	8.33849e-06	-4.79564e-10	-1.44573	4.36441e-07	-4.79564e-10	-1.40392
118715117	chr11:118715117:C:T	1.61619e-15	-1.97606	-1.35772	1.18205e-06	-2.09863	-1.30073	6.44232e-08	-1.95147	-1.36563
118716610	chr11:118716610:T:C	1.95429e-15	-1.78919	-1.35463	1.38611e-06	-1.94869	-1.29142	7.80828e-08	-1.7658	-1.35901
118716638	chr11:118716638:T:C	9.94169e-15	-0.0136938	-1.50342	7.92061e-06	-0.00613505	-1.49101	2.33359e-07	-0.529118	-1.50088
118716640	chr11:118716640:A:C	5.09584e-15	-2.18542	-4.88941e-10	3.90285e-06	-2.20491	-4.88941e-10	1.89382e-07	-2.23881	-4.88941e-10
118717099	chr11:118717099:T:C	9.92324e-15	-0.335884	-1.18309	7.36608e-06	-0.394481	-1.17525	2.40044e-07	-0.778643	-1.22311
118717159	chr11:118717159:A:G	1.08003e-14	-0.311449	-1.12282	8.02597e-06	-0.368736	-1.11519	2.595e-07	-0.756118	-1.1677
118717175	chr11:118717175:G:A	1.81022e-15	-1.88215	-1.33825	1.31194e-06	-2.02091	-1.27419	7.22855e-08	-1.85853	-1.34342
118717179	chr11:118717179:A:G	1.7725e-15	-1.87378	-1.36768	1.2757e-06	-2.01433	-1.30878	7.0833e-08	-1.84997	-1.37227
118717242	chr11:118717242:G:A	1.85746e-15	-1.84738	-1.34725	1.33299e-06	-1.9949	-1.28429	7.40761e-08	-1.82538	-1.3521
118717393	chr11:118717393:T:G	1.78129e-15	-1.84345	-1.39306	1.26826e-06	-1.98981	-1.33915	7.13148e-08	-1.81893	-1.39654
118717436	chr11:118717436:G:C	1.75687e-15	-1.86486	-1.38546	1.25851e-06	-2.00669	-1.32999	7.03191e-08	-1.8405	-1.38902
118717553	chr11:118717553:G:A	1.89999e-15	-1.83193	-1.34007	1.36408e-06	-1.98017	-1.27596	7.60138e-08	-1.80753	-1.34413
118718112	chr11:118718112:T:C	1.64756e-14	-4.79564e-10	-1.01197	1.17554e-05	-4.79564e-10	-1.1023	5.89983e-07	-4.79564e-10	-1.10248
118718243	chr11:118718243:C:T	1.97096e-15	-1.81461	-1.32072	1.41419e-06	-1.96618	-1.25388	7.87839e-08	-1.7898	-1.32607
118718289	chr11:118718289:T:C	4.60069e-14	1.49948	-1.48453	2.27801e-05	1.05375	-1.49448	1.01726e-06	0.935564	-1.49327
118718365	chr11:118718365:A:G	1.24131e-14	-4.79564e-10	-1.2951	9.16207e-06	-4.79564e-10	-1.35154	4.60082e-07	-4.79564e-10	-1.35117
118718670	chr11:118718670:G:A	4.19679e-14	1.30861	-1.38555	2.17714e-05	0.924305	-1.41032	9.54379e-07	0.787264	-1.40878
118718734	chr11:118718734:C:T	1.58628e-14	-4.79564e-10	-1.04987	1.14146e-05	-4.79564e-10	-1.13172	5.72341e-07	-4.79564e-10	-1.13284
118718962	chr11:118718962:A:G	1.91027e-15	-1.79133	-1.37528	1.32289e-06	-1.96744	-1.31936	7.5645e-08	-1.77534	-1.38118
118718982	chr11:118718982:G:A	2.25747e-15	-1.8555	-1.1441	1.68018e-06	-1.99837	-1.04934	9.0674e-08	-1.82852	-1.14679
118719160	chr11:118719160:G:T	1.91762e-15	-1.80245	-1.36031	1.35762e-06	-1.95587	-1.30501	7.67006e-08	-1.77659	-1.36607
118719222	chr11:118719222:AGTT:A	3.17326e-14	1.15104	-1.50754	1.59944e-05	0.710999	-1.50537	7.40226e-07	0.633341	-1.50896
118719298	chr11:118719298:T:C	4.40084e-14	1.22336	-1.25283	2.16632e-05	0.794347	-1.28535	9.81349e-07	0.688366	-1.28201
118719437	chr11:118719437:G:GA	6.88662e-14	1.71033	-1.29202	3.35362e-05	1.23849	-1.29247	1.48927e-06	1.12362	-1.30015
118719439	chr11:118719439:A:AT	1.42218e-14	-4.79564e-10	-1.15907	9.94877e-06	-4.79564e-10	-1.26916	5.23601e-07	-4.79564e-10	-1.22184
118719488	chr11:118719488:C:T	5.9271e-14	1.77088	-1.50261	3.17287e-05	1.3953	-1.50469	1.243e-06	1.14817	-1.50545
118719502	chr11:118719502:T:A	6.61567e-14	1.57012	-1.19194	3.19469e-05	1.11715	-1.21969	1.4286e-06	0.99769	-1.21581
118720005	chr11:118720005:G:A	2.26187e-15	-1.85775	-1.13991	1.58579e-06	-2.00306	-1.10248	8.93469e-08	-1.82238	-1.16767
118720034	chr11:118720034:A:G	6.95891e-14	1.89959	-1.47083	1.86426e-05	0.846493	-1.48766	1.14171e-06	1.04739	-1.48968
118720043	chr11:118720043:A:G	4.6322e-15	-2.28082	-4.88941e-10	4.46607e-06	-2.07011	-4.88941e-10	1.91283e-07	-2.22882	-4.88941e-10
118720054	chr11:118720054:G:A	4.64711e-15	-2.2776	-4.88941e-10	4.73778e-06	-2.01105	-4.88941e-10	1.97377e-07	-2.19746	-4.88941e-10
118720155	chr11:118720155:G:A	1.47618e-15	-2.17163	-1.25277	1.05814e-06	-2.28031	-1.22979	5.36665e-08	-2.2808	-1.21898
118720354	chr11:118720354:TG:T	4.49538e-14	1.38195	-1.39016	2.26576e-05	0.944078	-1.3902	1.03041e-06	0.849163	-1.39403
118720382	chr11:118720382:G:A	1.6702e-14	-4.79564e-10	-0.998319	1.18394e-05	-4.79564e-10	-1.09518	6.24987e-07	-4.79564e-10	-1.04484
118720384	chr11:118720384:G:A	1.34031e-14	0.164646	-1.38301	5.35277e-05	1.82429	-1.41071	8.80965e-07	0.689764	-1.39132
118720396	chr11:118720396:C:T	1.76256e-14	0.481187	-1.42568	7.72054e-05	2.22926	-1.44941	1.19934e-06	1.03938	-1.43242
118720583	chr11:118720583:G:A	1.948e-14	0.484068	-1.32853	8.53278e-05	2.24171	-1.36182	1.30915e-06	1.03359	-1.33902
118720643	chr11:118720643:T:C	7.52349e-15	-0.594444	-1.20137	6.05332e-06	-0.58859	-1.17742	1.95379e-07	-0.988769	-1.21886
118720734	chr11:118720734:C:A	7.7158e-15	-1.77058	-4.88941e-10	4.63176e-06	-2.03368	-4.88941e-10	2.45222e-07	-1.98041	-4.88941e-10
118720915	chr11:118720915:G:C	1.06615e-14	-4.79564e-10	-1.44721	8.8636e-06	-4.79564e-10	-1.38466	4.3332e-07	-4.79564e-10	-1.4111
118720940	chr11:118720940:G:A	8.49721e-14	0.628474	-4.88941e-10	8.51061e-05	0.877285	-4.88941e-10	3.16595e-06	0.577637	-4.88941e-10
118720944	chr11:118720944:T:C	7.93877e-14	0.560495	-4.88941e-10	7.92423e-05	0.805897	-4.88941e-10	2.95648e-06	0.509181	-4.88941e-10
118721067	chr11:118721067:C:T	3.01746e-15	-1.75085	-0.958584	2.38869e-06	-1.91045	-0.785418	1.25936e-07	-1.71753	-0.929271
118721212	chr11:118721212:C:T	2.76663e-15	-1.5413	-1.25492	1.98019e-06	-1.72957	-1.15385	1.12482e-07	-1.50706	-1.25272
118722094	chr11:118722094:G:A	5.48718e-15	-0.831575	-1.27986	4.89095e-06	-0.710353	-1.26887	1.41934e-07	-1.22904	-1.29817
118722100	chr11:118722100:C:G	7.13327e-15	-0.586022	-1.26306	6.4266e-06	-0.453327	-1.25284	1.78185e-07	-1.01668	-1.28307
118722137	chr11:118722137:G:A	8.16887e-14	-4.79564e-10	0.589067	7.18676e-05	-4.79564e-10	0.708212	3.63537e-06	-4.79564e-10	0.715892
118722150	chr11:118722150:C:T	1.54258e-14	-4.79564e-10	-1.07781	1.1088e-05	-4.79564e-10	-1.16075	5.35664e-07	-4.79564e-10	-1.19907
118722509	chr11:118722509:C:T	5.2839e-15	-0.939072	-1.21011	4.67766e-06	-0.822735	-1.20108	1.38328e-07	-1.31984	-1.23311
118723221	chr11:118723221:G:A	1.46531e-14	-4.79564e-10	-1.1292	1.05628e-05	-4.79564e-10	-1.20928	5.12676e-07	-4.79564e-10	-1.24293
118723617	chr11:118723617:G:A	1.95428e-14	0.61767	-1.45891	9.00498e-05	2.40922	-1.47547	1.37387e-06	1.20067	-1.45785
118723757	chr11:118723757:TA:T	4.44287e-15	-1.48713	-0.835413	3.11553e-06	-1.76515	-0.665066	1.89802e-07	-1.41467	-0.82192
118723960	chr11:118723960:A:C	1.65816e-15	-2.27429	-1.03385	1.34922e-06	-2.23137	-1.03572	7.01829e-08	-2.21207	-1.0194
118724131	chr11:118724131:C:A	1.36505e-14	-4.79564e-10	-1.20007	9.94032e-06	-4.79564e-10	-1.27001	4.89242e-07	-4.79564e-10	-1.28972
118724216	chr11:118724216:C:A	1.99091e-14	-4.79564e-10	-0.82267	1.40879e-05	-4.79564e-10	-0.9213	7.49736e-07	-4.79564e-10	-0.862852
118724498	chr11:118724498:T:A	4.83875e-14	1.5749	-1.50951	2.43254e-05	1.13376	-1.50885	1.12595e-06	1.0543	-1.51049
118725009	chr11:118725009:C:T	2.18692e-14	0.659161	-1.38793	0.000101043	2.46486	-1.41593	1.50898e-06	1.23251	-1.39589
118725735	chr11:118725735:G:A	1.2991e-15	-2.2783	-1.27388	1.08903e-06	-2.21732	-1.26401	5.65064e-08	-2.1951	-1.25312
118725942	chr11:118725942:T:C	1.05707e-14	-4.79564e-10	-1.45576	8.41117e-06	-4.79564e-10	-1.43705	4.17778e-07	-4.79564e-10	-1.44762
118726607	chr11:118726607:A:AT	4.20322e-14	-4.79564e-10	-0.0754132	3.34472e-05	-4.79564e-10	-0.0566462	1.58361e-06	-4.79564e-10	-0.115113
118727429	chr11:118727429:T:C	4.84239e-14	1.46606	-1.39992	2.45534e-05	1.03633	-1.40209	1.11949e-06	0.938438	-1.40038
118727682	chr11:118727682:G:C	1.0761e-14	-4.79564e-10	-1.43792	8.5976e-06	-4.79564e-10	-1.41513	4.26305e-07	-4.79564e-10	-1.42742
118727903	chr11:118727903:T:G	5.41766e-14	1.59481	-1.41641	2.73607e-05	1.16031	-1.41781	1.24353e-06	1.05946	-1.41632
118728005	chr11:118728005:C:T	2.02173e-15	-1.60146	-1.50844	1.19982e-06	-1.87808	-1.50636	8.77361e-08	-1.49793	-1.51031
118728034	chr11:118728034:GAGTCT:G	4.32834e-15	-1.42073	-0.927931	2.89694e-06	-1.7276	-0.775356	1.85437e-07	-1.33694	-0.922918
118728227	chr11:118728227:T:C	1.07608e-14	-1.43794	-4.88941e-10	7.07656e-06	-1.60983	-4.88941e-10	2.20964e-07	-2.08457	-4.88941e-10
118728306	chr11:118728306:G:A	1.00034e-14	-4.79564e-10	-1.51092	7.82404e-06	-4.79564e-10	-1.50941	3.92314e-07	-4.79564e-10	-1.51051
118728319	chr11:118728319:T:C	1.16612e-14	-4.79564e-10	-1.35758	9.98964e-06	-4.79564e-10	-1.26507	4.82455e-07	-4.79564e-10	-1.30368
118728359	chr11:118728359:TG:T	5.73979e-14	1.67507	-1.43892	2.88065e-05	1.23446	-1.44047	1.31444e-06	1.13791	-1.43932
118728577	chr11:118728577:A:G	1.64291e-14	-4.79564e-10	-1.01479	1.33078e-05	-4.79564e-10	-0.978266	7.226e-07	-4.79564e-10	-0.899717
118729989	chr11:118729989:T:A	1.03194e-14	-4.79564e-10	-1.47982	8.41765e-06	-4.79564e-10	-1.43628	4.12231e-07	-4.79564e-10	-1.46099
118730654	chr11:118730654:T:C	2.00421e-14	0.42051	-1.23652	9.30665e-05	2.23381	-1.26711	1.2632e-06	0.927667	-1.26883
118730941	chr11:118730941:G:C	1.0439e-14	-4.79564e-10	-1.4683	8.26102e-06	-4.79564e-10	-1.45507	4.03617e-07	-4.79564e-10	-1.48211
118731160	chr11:118731160:T:A	1.06298e-14	-4.79564e-10	-1.45019	8.51864e-06	-4.79564e-10	-1.42436	4.22971e-07	-4.79564e-10	-1.43527
118731349	chr11:118731349:G:T	3.52032e-14	1.15163	-1.40434	4.89447e-05	1.71793	-1.39385	2.57406e-06	1.75959	-1.38892
118731683	chr11:118731683:A:T	1.99232e-14	0.496068	-1.31803	9.2086e-05	2.30778	-1.35167	1.29172e-06	1.03054	-1.34938
118731756	chr11:118731756:G:C	1.06343e-14	-4.79564e-10	-1.44976	8.52296e-06	-4.79564e-10	-1.42385	4.23172e-07	-4.79564e-10	-1.43479
118731788	chr11:118731788:G:A	2.93534e-14	1.01734	-1.45178	4.07227e-05	1.58403	-1.44386	2.10589e-06	1.60949	-1.43957
118731998	chr11:118731998:C:G	1.56746e-15	-1.8565	-1.50789	9.93461e-07	-2.07183	-1.50135	6.76308e-08	-1.76774	-1.50077
118732100	chr11:118732100:G:A	1.01504e-14	-1.49634	-4.88941e-10	5.7279e-06	-1.82126	-4.88941e-10	4.48272e-07	-1.37717	-4.88941e-10
118732183	chr11:118732183:C:T	1.38905e-14	-4.79564e-10	-1.18264	1.14132e-05	-4.79564e-10	-1.13184	5.3032e-07	-4.79564e-10	-1.20909
118732321	chr11:118732321:G:A	1.65845e-15	-2.25316	-1.0548	1.28888e-06	-2.26194	-1.0509	6.55437e-08	-2.2501	-1.04975
118732410	chr11:118732410:A:C	1.09401e-14	-4.79564e-10	-1.42142	9.15249e-06	-4.79564e-10	-1.35259	4.45892e-07	-4.79564e-10	-1.3825
118732432	chr11:118732432:C:T	2.82578e-14	-4.79564e-10	-0.472477	2.31328e-05	-4.79564e-10	-0.425363	1.37666e-06	-4.79564e-10	-0.255156
118732635	chr11:118732635:T:C	1.10297e-14	-4.79564e-10	-1.41326	8.33379e-06	-4.79564e-10	-1.44629	4.10736e-07	-4.79564e-10	-1.46462
118732786	chr11:118732786:T:A	3.12055e-15	-1.34842	-1.32742	1.64134e-06	-1.72907	-1.34203	1.31709e-07	-1.24673	-1.35525
118732787	chr11:118732787:T:A	5.42079e-15	-2.12361	-4.88941e-10	4.05259e-06	-2.16726	-4.88941e-10	2.23098e-07	-2.07496	-4.88941e-10
118732811	chr11:118732811:C:T	1.7748e-15	-1.74712	-1.49304	1.04857e-06	-2.01578	-1.50341	7.48375e-08	-1.66366	-1.50359
118732817	chr11:118732817:G:A	1.75458e-15	-1.75583	-1.49578	1.0405e-06	-2.0218	-1.50511	7.40379e-08	-1.6727	-1.50529
118732906	chr11:118732906:G:A	4.66278e-15	-2.27424	-4.88941e-10	3.92151e-06	-2.20014	-4.88941e-10	1.8269e-07	-2.27478	-4.88941e-10
118733107	chr11:118733107:C:T	1.04573e-14	-1.46655	-4.88941e-10	7.66732e-06	-1.52965	-4.88941e-10	3.1672e-07	-1.72455	-4.88941e-10
118733929	chr11:118733929:C:T	4.16953e-15	-1.66075	-0.725293	3.02403e-06	-1.91726	-0.542766	1.76514e-07	-1.59251	-0.716663
118733969	chr11:118733969:T:C	1.86954e-14	0.478138	-1.36371	0.000107959	2.50306	-1.38792	1.16952e-06	0.968271	-1.38649
118734232	chr11:118734232:T:C	2.90884e-15	-1.23999	-1.5061	1.28316e-06	-1.81772	-1.49957	9.25373e-08	-1.45275	-1.50221
118734275	chr11:118734275:A:G	4.42704e-15	-1.16251	-1.16361	2.50185e-06	-1.61867	-1.03091	1.67884e-07	-1.20055	-1.15875
118734298	chr11:118734298:C:A	1.01648e-14	-4.79564e-10	-1.49492	7.971e-06	-4.79564e-10	-1.4908	4.01974e-07	-4.79564e-10	-1.48619
118734418	chr11:118734418:G:T	3.06652e-14	0.904026	-1.29475	0.00019659	3.0409	-1.3264	2.00809e-06	1.43973	-1.31736
118734742	chr11:118734742:C:T	2.27162e-15	-2.05199	-0.94136	2.16206e-06	-1.85895	-0.936601	1.03857e-07	-1.88153	-0.958027
118734754	chr11:118734754:C:T	4.57458e-15	-0.831724	-1.46161	1.70503e-06	-1.58833	-1.44471	1.34902e-07	-1.12477	-1.45325
118734811	chr11:118734811:T:C	7.88993e-14	0.554324	-4.88941e-10	3.45443e-05	-0.0243704	-4.88941e-10	1.05651e-06	-0.519847	-4.88941e-10
118735132	chr11:118735132:G:A	4.77004e-15	-0.808365	-1.44313	1.77255e-06	-1.56919	-1.425	1.4051e-07	-1.10329	-1.434
118735205	chr11:118735205:A:C	3.90978e-15	-2.09306	-0.357309	3.69967e-06	-1.91749	-0.340877	1.75478e-07	-1.93849	-0.376568
118735261	chr11:118735261:G:T	1.3392e-14	-4.79564e-10	-1.21919	1.03195e-05	-4.79564e-10	-1.23258	4.88638e-07	-4.79564e-10	-1.29095
118735488	chr11:118735488:C:T	3.26776e-15	-2.27962	-0.350123	3.02838e-06	-2.27958	-0.179008	1.26509e-07	-2.23462	-0.40764
118735597	chr11:118735597:C:T	1.97557e-14	-4.79564e-10	-0.830408	1.60153e-05	-4.79564e-10	-0.793069	8.85111e-07	-4.79564e-10	-0.696859
118735812	chr11:118735812:C:T	1.52871e-15	-1.88629	-1.50313	8.97404e-07	-2.17675	-1.49812	6.12535e-08	-1.87058	-1.49697
118735969	chr11:118735969:TA:T	4.46436e-15	-1.68332	-0.634402	3.07958e-06	-1.95835	-0.483468	1.71818e-07	-1.6828	-0.653341
118736013	chr11:118736013:C:T	2.70063e-15	-1.35249	-1.46787	1.26248e-06	-1.87005	-1.46348	1.08378e-07	-1.33914	-1.45781
118736337	chr11:118736337:G:A	3.33661e-15	-2.02631	-0.582583	2.5719e-06	-2.19633	-0.425634	1.30476e-07	-2.01423	-0.597146
118736441	chr11:118736441:C:T	1.39468e-15	-2.06809	-1.41309	9.1205e-07	-2.26169	-1.39698	5.63784e-08	-2.05542	-1.39507
118736708	chr11:118736708:C:T	2.29404e-15	-1.62228	-1.36125	1.23301e-06	-2.02585	-1.33131	9.55249e-08	-1.59599	-1.3272
118737106	chr11:118737106:C:T	1.02293e-14	-4.79564e-10	-1.48859	7.83385e-06	-4.79564e-10	-1.50816	3.98037e-07	-4.79564e-10	-1.49603
118738007	chr11:118738007:A:G	1.47528e-15	-1.94977	-1.47524	8.84926e-07	-2.21366	-1.47521	5.85082e-08	-1.91863	-1.49478
118738874	chr11:118738874:C:T	1.80862e-14	-4.79564e-10	-0.918702	1.50367e-05	-4.79564e-10	-0.856118	6.5089e-07	-4.79564e-10	-1.00423
118738889	chr11:118738889:C:T	1.07404e-15	-2.2551	-1.48732	9.68304e-07	-2.09924	-1.49958	5.32877e-08	-2.031	-1.47587
118738997	chr11:118738997:TAC:T	1.73004e-14	-4.79564e-10	-0.963116	1.35782e-05	-4.79564e-10	-0.958147	5.83535e-07	-4.79564e-10	-1.11347
118739027	chr11:118739027:A:G	1.84302e-14	0.310319	-1.21018	0.000108758	2.36157	-1.23906	1.17209e-06	0.826044	-1.24208
118739754	chr11:118739754:C:T	1.0905e-15	-2.26859	-1.45862	9.58082e-07	-2.13184	-1.47759	5.24344e-08	-2.08112	-1.44189
118739920	chr11:118739920:A:G	2.25164e-14	0.517511	-1.21712	0.00014363	2.64602	-1.24539	1.46453e-06	1.05617	-1.24946
118740104	chr11:118740104:T:C	1.64142e-14	-4.79564e-10	-1.0157	1.28885e-05	-4.79564e-10	-1.01028	5.57821e-07	-4.79564e-10	-1.15853
118741022	chr11:118741022:C:T	3.28285e-14	-4.79564e-10	-0.322552	2.40092e-05	-4.79564e-10	-0.388176	1.18524e-06	-4.79564e-10	-0.404872
118741072	chr11:118741072:G:A	1.12315e-15	-2.2096	-1.48811	8.15035e-07	-2.27479	-1.49634	4.31253e-08	-2.2129	-1.50556
118741076	chr11:118741076:C:T	1.51969e-14	-4.79564e-10	-1.09276	1.19949e-05	-4.79564e-10	-1.08213	5.30474e-07	-4.79564e-10	-1.2088
118741108	chr11:118741108:C:T	1.77239e-15	-2.24789	-0.993631	1.49181e-06	-2.27942	-0.887199	6.90464e-08	-2.24616	-1.00164
118741488	chr11:118741488:T:C	1.15467e-15	-2.23106	-1.43897	8.65886e-07	-2.2719	-1.43872	4.74432e-08	-2.22277	-1.40027
118741856	chr11:118741856:G:A	1.90341e-15	-1.74373	-1.42648	9.75265e-07	-2.16017	-1.43149	7.71469e-08	-1.75168	-1.38518
118742212	chr11:118742212:G:A	1.20292e-15	-2.22525	-1.40385	8.9754e-07	-2.27488	-1.39983	4.61752e-08	-2.21755	-1.43258
118742896	chr11:118742896:A:G	5.28557e-15	-2.14887	-4.88941e-10	3.80356e-06	-2.23068	-4.88941e-10	1.91114e-07	-2.2297	-4.88941e-10
118742965	chr11:118742965:T:C	1.09385e-15	-2.21599	-1.50816	1.05629e-06	-2.00183	-1.51002	5.62231e-08	-1.94333	-1.50992
118743688	chr11:118743688:T:C	2.91491e-14	0.64145	-1.08287	0.000186623	2.7947	-1.13222	1.94329e-06	1.19119	-1.10162
118744631	chr11:118744631:G:A	1.48693e-15	-2.26824	-1.14889	1.26105e-06	-2.26781	-1.06686	5.75517e-08	-2.26774	-1.16215
118744681	chr11:118744681:C:T	9.43746e-15	-1.56916	-4.88941e-10	5.09303e-06	-1.93874	-4.88941e-10	2.17725e-07	-2.09934	-4.88941e-10
118744695	chr11:118744695:G:C	4.19626e-14	-4.79564e-10	-0.0770688	3.05675e-05	-4.79564e-10	-0.146676	1.40453e-06	-4.79564e-10	-0.235117
118744951	chr11:118744951:T:A	2.78508e-14	0.522185	-1.00917	0.000170628	2.6384	-1.06553	1.82597e-06	1.05966	-1.03237
118745076	chr11:118745076:C:T	1.6361e-15	-2.26776	-1.05377	1.41642e-06	-2.26808	-0.950401	6.37716e-08	-2.2671	-1.06017
118745544	chr11:118745544:G:A	1.1276e-15	-2.25297	-1.44079	1.0141e-06	-2.08608	-1.46654	5.61005e-08	-2.0305	-1.42493
118746443	chr11:118746443:C:T	1.73486e-14	-4.79564e-10	-0.960336	1.48606e-05	-4.79564e-10	-0.867902	7.55232e-07	-4.79564e-10	-0.855548
118746449	chr11:118746449:C:T	6.64469e-15	-1.92003	-4.88941e-10	3.67566e-06	-2.26488	-4.88941e-10	3.41245e-07	-1.64997	-4.88941e-10
118746590	chr11:118746590:T:C	4.63221e-15	-0.883963	-1.39685	2.57568e-06	-1.21198	-1.40852	1.30265e-07	-1.22539	-1.38761
118746655	chr11:118746655:T:C	1.67321e-14	-4.79564e-10	-0.99652	1.4273e-05	-4.79564e-10	-0.908245	7.24963e-07	-4.79564e-10	-0.896452
118746835	chr11:118746835:G:A	7.2426e-15	-0.533359	-1.30051	6.84091e-06	-0.280303	-1.36339	4.00549e-07	-0.200613	-1.28912
118746964	chr11:118746964:C:T	1.72356e-14	-4.79564e-10	-0.966874	1.47508e-05	-4.79564e-10	-0.875319	7.49215e-07	-4.79564e-10	-0.863547
118747153	chr11:118747153:T:C	1.5502e-14	-4.79564e-10	-1.07288	1.15647e-05	-4.79564e-10	-1.11866	5.48816e-07	-4.79564e-10	-1.17481
118747211	chr11:118747211:T:C	7.78543e-15	-0.458041	-1.30355	7.50079e-06	-0.194581	-1.35702	4.26399e-07	-0.114994	-1.3122
118747214	chr11:118747214:G:A	1.01676e-14	-4.79564e-10	-1.49464	8.25265e-06	-4.79564e-10	-1.45608	4.04382e-07	-4.79564e-10	-1.48021
118747215	chr11:118747215:C:A	1.01676e-14	-4.79564e-10	-1.49464	8.25265e-06	-4.79564e-10	-1.45608	4.04382e-07	-4.79564e-10	-1.48021
118747377	chr11:118747377:C:A	1.00402e-14	-4.79564e-10	-1.50725	7.8115e-06	-4.79564e-10	-1.51102	3.93306e-07	-4.79564e-10	-1.50798
118748338	chr11:118748338:T:G	1.60987e-15	-2.27603	-1.06167	1.41958e-06	-2.2561	-0.960157	6.27165e-08	-2.27547	-1.06848
118748544	chr11:118748544:C:T	1.52953e-15	-2.26129	-1.1276	1.28387e-06	-2.27342	-1.04331	5.91933e-08	-2.26052	-1.14125
118748699	chr11:118748699:C:T	1.03288e-14	-4.79564e-10	-1.47892	7.91366e-06	-4.79564e-10	-1.49802	4.04371e-07	-4.79564e-10	-1.48024
118748714	chr11:118748714:C:T	2.50719e-14	0.491694	-1.0838	0.000152439	2.59388	-1.13372	1.64986e-06	1.02905	-1.10318
118749239	chr11:118749239:C:T	1.07733e-15	-2.26687	-1.47249	8.50867e-07	-2.26074	-1.46738	4.17518e-08	-2.25549	-1.49534
118749251	chr11:118749251:C:T	1.45193e-15	-2.27051	-1.17044	1.37368e-06	-2.16255	-1.08658	5.63159e-08	-2.26902	-1.18258
118749631	chr11:118749631:T:C	1.02565e-14	-4.79564e-10	-1.48593	7.87897e-06	-4.79564e-10	-1.50242	4.01537e-07	-4.79564e-10	-1.48727
118749988	chr11:118749988:T:C	5.20283e-15	-0.831837	-1.33281	2.91832e-06	-1.16101	-1.3346	1.41899e-07	-1.19687	-1.33059
118750149	chr11:118750149:AAAAT:A	5.59369e-15	-0.767487	-1.32472	3.12024e-06	-1.10473	-1.32397	1.51606e-07	-1.14101	-1.32028
118750523	chr11:118750523:A:G	1.1618e-14	-4.79564e-10	-1.3613	9.17432e-06	-4.79564e-10	-1.3502	4.29906e-07	-4.79564e-10	-1.41901
118750567	chr11:118750567:T:C	4.64608e-15	-2.27782	-4.88941e-10	3.61909e-06	-2.28039	-4.88941e-10	1.82078e-07	-2.27814	-4.88941e-10
118750709	chr11:118750709:CT:C	1.79159e-14	-0.928162	-4.88941e-10	8.27637e-06	-1.45321	-4.88941e-10	5.24093e-07	-1.2209	-4.88941e-10
118750727	chr11:118750727:T:C	1.65218e-14	-4.79564e-10	-1.00916	1.40739e-05	-4.79564e-10	-0.922294	7.15397e-07	-4.79564e-10	-0.909735
118751515	chr11:118751515:T:G	1.12644e-14	-4.79564e-10	-1.3922	8.34802e-06	-4.79564e-10	-1.44459	4.2936e-07	-4.79564e-10	-1.42028
118751551	chr11:118751551:A:G	2.0246e-14	-4.79564e-10	-0.805891	1.74725e-05	-4.79564e-10	-0.705984	7.11462e-07	-4.79564e-10	-0.915251
118752035	chr11:118752035:G:A	1.20474e-14	-1.325	-4.88941e-10	5.27108e-06	-1.90438	-4.88941e-10	3.77448e-07	-1.54914	-4.88941e-10
118752542	chr11:118752542:G:T	1.12611e-14	-4.79564e-10	-1.39249	9.37043e-06	-4.79564e-10	-1.32905	4.40917e-07	-4.79564e-10	-1.39372
118752764	chr11:118752764:T:C	1.96915e-14	-4.79564e-10	-0.83366	1.70286e-05	-4.79564e-10	-0.731718	8.66719e-07	-4.79564e-10	-0.717858
118753477	chr11:118753477:C:A	2.62494e-14	-4.79564e-10	-0.546205	2.20346e-05	-4.79564e-10	-0.473999	8.82651e-07	-4.79564e-10	-0.699643
118753851	chr11:118753851:T:G	2.21648e-14	-4.79564e-10	-0.715341	1.93384e-05	-4.79564e-10	-0.604523	9.86238e-07	-4.79564e-10	-0.588675
118754058	chr11:118754058:A:G	8.38321e-15	-0.389415	-1.2982	8.08345e-06	-0.126422	-1.35037	4.57467e-07	-0.0512475	-1.30562
118754210	chr11:118754210:G:C	1.1908e-15	-2.24805	-1.39118	1.069e-06	-2.07154	-1.42834	5.94416e-08	-2.01581	-1.38177
118754900	chr11:118754900:C:T	2.73176e-14	0.497366	-1.00368	0.000167515	2.61212	-1.05766	1.80705e-06	1.04021	-1.02333
118755577	chr11:118755577:T:C	1.04056e-15	-2.26712	-1.50696	9.31372e-07	-2.12685	-1.51086	4.89456e-08	-2.08326	-1.50861
118755881	chr11:118755881:G:A	1.80674e-14	-4.79564e-10	-0.91974	1.51331e-05	-4.79564e-10	-0.849729	6.40964e-07	-4.79564e-10	-1.0196
118756440	chr11:118756440:A:C	1.03247e-15	-2.27087	-1.51103	9.25856e-07	-2.138	-1.50565	4.80366e-08	-2.09957	-1.51104
118756866	chr11:118756866:CAG:C	2.29871e-14	-4.79564e-10	-0.678914	2.03589e-05	-4.79564e-10	-0.553097	8.21116e-07	-4.79564e-10	-0.771909
118756992	chr11:118756992:T:C	2.73793e-14	-4.79564e-10	-0.50406	2.37058e-05	-4.79564e-10	-0.400892	1.00695e-06	-4.79564e-10	-0.567893
118758322	chr11:118758322:G:A	5.27133e-15	-0.851084	-1.30048	2.98753e-06	-1.17132	-1.30084	1.43531e-07	-1.2192	-1.29682
118758434	chr11:118758434:T:C	2.48242e-14	0.496636	-1.09867	0.000157177	2.63961	-1.14886	1.61727e-06	1.02551	-1.11958
118758655	chr11:118758655:G:A	1.1233e-15	-2.26139	-1.43619	9.97525e-07	-2.10586	-1.46323	5.47195e-08	-2.05951	-1.42084
118759127	chr11:118759127:T:C	1.98585e-14	-4.79564e-10	-0.825215	1.71893e-05	-4.79564e-10	-0.722324	8.75473e-07	-4.79564e-10	-0.707808
118759250	chr11:118759250:G:A	1.04482e-15	-2.26875	-1.50125	8.35766e-07	-2.24499	-1.50103	4.07124e-08	-2.27387	-1.50217
118759823	chr11:118759823:G:T	7.0841e-14	0.446589	-4.88941e-10	5.45286e-05	0.432112	-4.88941e-10	2.94764e-06	0.506187	-4.88941e-10
118760398	chr11:118760398:G:A	1.47096e-14	-4.79564e-10	-1.12535	1.27326e-05	-4.79564e-10	-1.02245	5.48318e-07	-4.79564e-10	-1.17572
118760462	chr11:118760462:C:T	1.11553e-14	-4.79564e-10	-1.40193	8.59792e-06	-4.79564e-10	-1.41509	4.20387e-07	-4.79564e-10	-1.4414
118760579	chr11:118760579:T:C	4.96812e-15	-0.816707	-1.3941	2.74463e-06	-1.15108	-1.40588	1.37944e-07	-1.17137	-1.38436
118761194	chr11:118761194:T:C	1.15814e-14	-4.79564e-10	-1.36445	9.49662e-06	-4.79564e-10	-1.31568	4.63865e-07	-4.79564e-10	-1.34298
118761813	chr11:118761813:C:T	7.45799e-15	-0.549893	-1.25467	4.20669e-06	-0.877149	-1.25279	2.01285e-07	-0.92953	-1.24832
118761917	chr11:118761917:T:A	1.00318e-14	-4.79564e-10	-1.50809	7.81628e-06	-4.79564e-10	-1.51041	3.9226e-07	-4.79564e-10	-1.51065
118762141	chr11:118762141:T:TGGTA	2.81614e-14	-0.475895	-4.88941e-10	3.08756e-05	-0.136648	-4.88941e-10	1.04712e-06	-0.528777	-4.88941e-10
118762184	chr11:118762184:A:G	2.54108e-14	0.9116	-1.49027	0.000235427	3.39913	-1.50434	1.69809e-06	1.44405	-1.48936
118762200	chr11:118762200:G:A	1.00217e-14	-4.79564e-10	-1.50909	7.8151e-06	-4.79564e-10	-1.51056	3.92693e-07	-4.79564e-10	-1.50955
118762824	chr11:118762824:T:C	1.06499e-15	-2.25051	-1.50037	1.00439e-06	-2.07799	-1.48425	5.22166e-08	-2.02773	-1.49945
118762852	chr11:118762852:C:A	7.40824e-14	0.491329	-4.88941e-10	5.74305e-05	0.483962	-4.88941e-10	3.09185e-06	0.553951	-4.88941e-10
118763028	chr11:118763028:A:G	2.41321e-14	-4.79564e-10	-0.630307	2.10903e-05	-4.79564e-10	-0.517799	8.38015e-07	-4.79564e-10	-0.751537
118763193	chr11:118763193:C:G	1.13152e-14	-4.79564e-10	-1.3877	8.47971e-06	-4.79564e-10	-1.42894	4.41401e-07	-4.79564e-10	-1.39262
118764443	chr11:118764443:T:C	5.25338e-15	-0.869949	-1.28503	2.98658e-06	-1.18646	-1.28602	1.43424e-07	-1.23493	-1.28183
118764656	chr11:118764656:T:C	1.06195e-15	-2.25036	-1.50338	9.77641e-07	-2.07829	-1.51093	5.19369e-08	-2.02688	-1.50566
118765796	chr11:118765796:AT:A	2.22788e-15	-2.19848	-0.814321	2.27018e-06	-2.10308	-0.643675	1.02063e-07	-2.08903	-0.767948
118766038	chr11:118766038:TCCAGTCCAGGCAACAAGAGC:T	1.03485e-14	-4.79564e-10	-1.477	7.92301e-06	-4.79564e-10	-1.49684	4.05089e-07	-4.79564e-10	-1.47847
118766958	chr11:118766958:T:C	3.12066e-14	0.721399	-1.09462	0.000205671	2.90563	-1.14597	2.10703e-06	1.28509	-1.11463
118767513	chr11:118767513:A:G	2.13588e-14	-0.752384	-4.88941e-10	9.00421e-06	-1.36892	-4.88941e-10	6.08122e-07	-1.0722	-4.88941e-10
118768471	chr11:118768471:C:T	1.10654e-14	-1.41003	-4.88941e-10	1.17641e-05	-1.10156	-4.88941e-10	4.36596e-07	-1.40357	-4.88941e-10
118769632	chr11:118769632:A:C	1.11144e-14	-4.79564e-10	-1.40561	9.67128e-06	-4.79564e-10	-1.29745	4.45409e-07	-4.79564e-10	-1.38358
118769675	chr11:118769675:G:A	3.18539e-14	0.652774	-1.00546	0.000205486	2.81717	-1.05841	2.13661e-06	1.20919	-1.02478
118769683	chr11:118769683:A:T	3.39e-14	0.679756	-0.97019	0.000220676	2.85332	-1.02324	2.28956e-06	1.24144	-0.987903
118769809	chr11:118769809:A:G	4.28178e-14	-0.0568941	-4.88941e-10	1.89527e-05	-0.624665	-4.88941e-10	6.39045e-07	-1.0226	-4.88941e-10
118769949	chr11:118769949:C:G	1.66856e-14	-4.79564e-10	-0.9993	1.30828e-05	-4.79564e-10	-0.995312	6.07138e-07	-4.79564e-10	-1.07382
118770835	chr11:118770835:T:C	1.0382e-14	-4.79564e-10	-1.47377	8.24e-06	-4.79564e-10	-1.45761	4.0494e-07	-4.79564e-10	-1.47883
118771297	chr11:118771297:TC:T	5.31402e-15	-0.850797	-1.2927	3.01518e-06	-1.16924	-1.29371	1.44794e-07	-1.21762	-1.28964
118771376	chr11:118771376:A:C	1.60352e-15	-2.26846	-1.07318	1.38371e-06	-2.26743	-0.974412	6.23558e-08	-2.26835	-1.08137
118772290	chr11:118772290:T:C	1.6712e-15	-2.26684	-1.03346	1.45119e-06	-2.26909	-0.92514	6.52189e-08	-2.26663	-1.0382
118772720	chr11:118772720:T:C	1.00785e-14	-4.79564e-10	-1.50344	7.98057e-06	-4.79564e-10	-1.4896	3.9715e-07	-4.79564e-10	-1.49826
118773504	chr11:118773504:A:G	2.73507e-14	0.551337	-1.05644	0.0001719	2.6871	-1.1068	1.80297e-06	1.08947	-1.07485
118773985	chr11:118773985:A:G	1.67047e-15	-2.27355	-1.02719	1.46734e-06	-2.26089	-0.922275	6.49967e-08	-2.27345	-1.03479
118774059	chr11:118774059:C:T	1.18441e-14	-4.79564e-10	-1.34202	9.74999e-06	-4.79564e-10	-1.28935	4.7509e-07	-4.79564e-10	-1.31907
118774072	chr11:118774072:C:T	2.94135e-14	-4.79564e-10	-0.432395	2.50659e-05	-4.79564e-10	-0.345105	1.49755e-06	-4.79564e-10	-0.170986
118774736	chr11:118774736:C:T	1.06716e-14	-4.79564e-10	-1.44626	8.13262e-06	-4.79564e-10	-1.47073	4.1035e-07	-4.79564e-10	-1.46556
118777144	chr11:118777144:A:G	1.45846e-14	-4.79564e-10	-1.13388	1.20674e-05	-4.79564e-10	-1.07611	5.36635e-07	-4.79564e-10	-1.19725
118777588	chr11:118777588:A:G	3.96673e-14	-0.13332	-4.88941e-10	1.77468e-05	-0.690411	-4.88941e-10	6.03462e-07	-1.07989	-4.88941e-10
118777687	chr11:118777687:A:G	2.88778e-14	0.571176	-1.02195	0.000182592	2.71355	-1.0729	1.93166e-06	1.1232	-1.03964
118778736	chr11:118778736:G:C	2.27168e-14	-4.79564e-10	-0.690743	1.95019e-05	-4.79564e-10	-0.596102	8.3756e-07	-4.79564e-10	-0.752079
118778803	chr11:118778803:G:A	1.21581e-15	-2.2704	-1.34804	9.93532e-07	-2.23278	-1.34033	4.59574e-08	-2.26719	-1.38766
118779454	chr11:118779454:C:T	5.13791e-15	-2.1772	-4.88941e-10	3.61769e-06	-2.28078	-4.88941e-10	1.90679e-07	-2.23198	-4.88941e-10
118780509	chr11:118780509:G:A	1.08788e-14	-4.79564e-10	-1.42703	8.50934e-06	-4.79564e-10	-1.42545	4.0763e-07	-4.79564e-10	-1.47221
118781100	chr11:118781100:T:C	5.761e-15	-0.77221	-1.29053	3.2145e-06	-1.10883	-1.29011	1.54528e-07	-1.15505	-1.28715
118781664	chr11:118781664:C:A	8.08737e-15	-0.354089	-1.36946	8.0045e-06	-0.0760352	-1.41057	4.47862e-07	-0.00305028	-1.37504
118781884	chr11:118781884:C:T	9.99456e-15	-1.51181	-4.88941e-10	7.00328e-06	-1.62024	-4.88941e-10	3.6236e-07	-1.58993	-4.88941e-10
118782072	chr11:118782072:C:G	3.27906e-14	0.688704	-1.01241	0.000213767	2.86348	-1.06521	2.2171e-06	1.25214	-1.03076
118782808	chr11:118782808:C:T	1.66928e-15	-2.27162	-1.02983	1.46367e-06	-2.26378	-0.921887	6.51132e-08	-2.27153	-1.03492
118782989	chr11:118782989:C:T	2.84916e-14	-4.79564e-10	-0.464238	2.53652e-05	-4.79564e-10	-0.333235	1.00133e-06	-4.79564e-10	-0.57349
118783094	chr11:118783094:AAAGT:A	6.32201e-15	-0.54265	-1.42716	6.21472e-06	-0.283612	-1.45608	3.45478e-07	-0.212275	-1.42537
118783319	chr11:118783319:C:T	1.83261e-14	-4.79564e-10	-0.905524	1.72604e-05	-4.79564e-10	-0.7182	7.93418e-07	-4.79564e-10	-0.806223
118783614	chr11:118783614:A:C	6.3881e-15	-0.510041	-1.44937	6.35745e-06	-0.243158	-1.47383	3.52694e-07	-0.168686	-1.44829
118784032	chr11:118784032:G:C	1.42099e-14	-4.79564e-10	-1.15991	1.17122e-05	-4.79564e-10	-1.10598	5.22609e-07	-4.79564e-10	-1.22374
118784340	chr11:118784340:T:C	1.50862e-14	-4.79564e-10	-1.10007	1.0848e-05	-4.79564e-10	-1.18263	5.69785e-07	-4.79564e-10	-1.13731
118784493	chr11:118784493:C:CT	6.72462e-15	-1.90807	-4.88941e-10	3.67223e-06	-2.26581	-4.88941e-10	2.23974e-07	-2.07104	-4.88941e-10
118784647	chr11:118784647:C:T	1.07109e-15	-2.27586	-1.46931	9.74656e-07	-2.159	-1.43328	4.91614e-08	-2.11847	-1.46899
118784750	chr11:118784750:C:T	2.39974e-14	-4.79564e-10	-0.635904	1.75405e-05	-4.79564e-10	-0.702099	8.05504e-07	-4.79564e-10	-0.791105
118784804	chr11:118784804:T:A	2.83038e-14	-4.79564e-10	-0.470854	2.40794e-05	-4.79564e-10	-0.385257	1.43434e-06	-4.79564e-10	-0.21411
118784936	chr11:118784936:G:A	1.52425e-15	-2.27362	-1.11873	1.32309e-06	-2.26083	-1.02581	5.92641e-08	-2.27337	-1.1272
118784998	chr11:118784998:C:A	2.88649e-14	-4.79564e-10	-0.451221	2.47463e-05	-4.79564e-10	-0.357939	1.44313e-06	-4.79564e-10	-0.208002
118786018	chr11:118786018:C:A	1.21109e-14	-4.79564e-10	-1.31975	9.29339e-06	-4.79564e-10	-1.33731	4.41167e-07	-4.79564e-10	-1.39315
118786588	chr11:118786588:C:G	1.06139e-15	-2.27305	-1.48122	9.70663e-07	-2.14666	-1.44973	4.92917e-08	-2.10423	-1.48059
118786758	chr11:118786758:A:G	1.14312e-14	-4.79564e-10	-1.3775	9.35365e-06	-4.79564e-10	-1.33085	4.57422e-07	-4.79564e-10	-1.35697
118786765	chr11:118786765:G:A	1.07015e-14	-4.79564e-10	-1.44347	8.74232e-06	-4.79564e-10	-1.39844	4.09814e-07	-4.79564e-10	-1.46687
118787366	chr11:118787366:A:G	5.37707e-15	-0.744958	-1.38675	2.92396e-06	-1.09566	-1.39801	1.47584e-07	-1.111	-1.37717
118787448	chr11:118787448:G:A	1.375e-14	-4.79564e-10	-1.19281	1.04213e-05	-4.79564e-10	-1.22276	5.07142e-07	-4.79564e-10	-1.25378
118787774	chr11:118787774:T:C	1.46073e-14	-4.79564e-10	-1.13233	1.13122e-05	-4.79564e-10	-1.14074	5.44944e-07	-4.79564e-10	-1.18189
118787832	chr11:118787832:G:A	1.15589e-14	-4.79564e-10	-1.36639	9.47382e-06	-4.79564e-10	-1.31808	4.62866e-07	-4.79564e-10	-1.34514
118788210	chr11:118788210:G:C	1.20349e-14	-4.79564e-10	-1.32603	9.24955e-06	-4.79564e-10	-1.34204	4.39277e-07	-4.79564e-10	-1.39744
118788579	chr11:118788579:G:GT	1.45257e-14	-4.79564e-10	-1.13793	1.1253e-05	-4.79564e-10	-1.14598	5.42102e-07	-4.79564e-10	-1.18712
118788671	chr11:118788671:T:G	1.03327e-14	-4.79564e-10	-1.47854	7.91514e-06	-4.79564e-10	-1.49784	4.04486e-07	-4.79564e-10	-1.47995
118789614	chr11:118789614:T:C	1.45219e-14	-4.79564e-10	-1.13819	1.12471e-05	-4.79564e-10	-1.1465	5.41975e-07	-4.79564e-10	-1.18735
118789932	chr11:118789932:AAAAAAAC:A	1.71942e-15	-2.26143	-1.01043	1.48181e-06	-2.27405	-0.899301	6.70745e-08	-2.26096	-1.01581
118790223	chr11:118790223:A:G	4.33555e-14	0.919086	-0.9635	0.00028102	3.14288	-1.07107	2.86022e-06	1.49864	-1.02256
118790303	chr11:118790303:T:C	1.08741e-14	-4.79564e-10	-1.42746	8.39102e-06	-4.79564e-10	-1.43945	4.11756e-07	-4.79564e-10	-1.46214
118790346	chr11:118790346:T:C	2.76173e-14	0.65936	-1.15477	0.000177715	2.81996	-1.20639	1.83767e-06	1.21117	-1.17749
118790667	chr11:118790667:C:T	2.25174e-15	-1.5233	-1.47885	1.39995e-06	-1.8227	-1.40747	1.11706e-07	-1.28464	-1.48206
118791319	chr11:118791319:C:T	6.53792e-15	-0.588816	-1.34741	3.64105e-06	-0.93151	-1.34283	1.72464e-07	-0.98901	-1.34337
118791336	chr11:118791336:T:C	1.14049e-14	-0.211959	-1.16785	4.93626e-05	1.56712	-1.23454	6.70098e-07	0.2216	-1.19675
118792806	chr11:118792806:T:TGG	2.2661e-14	-0.693203	-4.88941e-10	2.87738e-05	-0.20715	-4.88941e-10	9.8739e-07	-0.587508	-4.88941e-10
118793472	chr11:118793472:G:A	5.16959e-15	-2.17105	-4.88941e-10	3.75055e-06	-2.24471	-4.88941e-10	1.88607e-07	-2.24291	-4.88941e-10
118793668	chr11:118793668:T:C	2.17175e-14	0.0566088	-0.792341	2.67525e-05	0.441828	-0.721813	1.23176e-06	0.412508	-0.778878
118793873	chr11:118793873:C:A	1.01917e-14	-4.79564e-10	-1.49228	7.83626e-06	-4.79564e-10	-1.50785	3.92897e-07	-4.79564e-10	-1.50902
118794195	chr11:118794195:C:T	1.35396e-14	-4.79564e-10	-1.20823	1.12332e-05	-4.79564e-10	-1.14774	5.43613e-07	-4.79564e-10	-1.18434
118794300	chr11:118794300:A:G	1.93541e-14	0.219272	-1.07021	9.87961e-05	2.15412	-1.12768	1.1907e-06	0.689475	-1.08975
118794431	chr11:118794431:A:T	1.08634e-14	-4.79564e-10	-1.42845	8.13545e-06	-4.79564e-10	-1.47038	4.16075e-07	-4.79564e-10	-1.45171
118794866	chr11:118794866:A:T	4.12523e-15	-2.01103	-0.385696	3.46551e-06	-2.17573	-0.148022	1.37181e-07	-2.00356	-0.557709
118795239	chr11:118795239:T:G	4.23999e-14	-4.79564e-10	-0.0667015	3.10135e-05	-4.79564e-10	-0.132191	1.42288e-06	-4.79564e-10	-0.222138
118795556	chr11:118795556:A:G	1.37201e-14	-4.79564e-10	-1.19499	1.25391e-05	-4.79564e-10	-1.03776	5.32079e-07	-4.79564e-10	-1.20578
118796677	chr11:118796677:GTGAT:G	1.03823e-14	-0.0348239	-1.43892	5.40008e-06	-0.466643	-1.41356	2.63957e-07	-0.440805	-1.46598
118797364	chr11:118797364:G:C	2.00636e-14	-4.79564e-10	-0.81494	1.41962e-05	-4.79564e-10	-0.913638	6.83183e-07	-4.79564e-10	-0.955811
118797587	chr11:118797587:C:T	1.78677e-15	-2.27969	-0.953751	1.39034e-06	-2.22	-1.01706	7.32591e-08	-2.1973	-0.991271
118798199	chr11:118798199:G:A	2.39022e-14	0.283715	-0.923594	0.000123715	2.24108	-0.989714	1.47672e-06	0.763311	-0.948305
118798469	chr11:118798469:G:T	2.87193e-14	0.452586	-0.908867	0.000163765	2.47189	-0.940065	1.84029e-06	0.984581	-0.949477
118798896	chr11:118798896:T:A	1.55851e-15	-2.07397	-1.29615	1.14103e-06	-2.21342	-1.22127	6.1975e-08	-2.05648	-1.29936
118800234	chr11:118800234:C:T	1.33729e-14	-4.79564e-10	-1.22062	1.15769e-05	-4.79564e-10	-1.1176	5.11526e-07	-4.79564e-10	-1.24517
118800695	chr11:118800695:T:G	1.02554e-14	-4.79564e-10	-1.48605	7.854e-06	-4.79564e-10	-1.50559	3.93076e-07	-4.79564e-10	-1.50857
118801217	chr11:118801217:C:T	7.71303e-15	-1.77094	-4.88941e-10	3.95776e-06	-2.19094	-4.88941e-10	2.91922e-07	-1.80609	-4.88941e-10
118801352	chr11:118801352:G:T	1.19486e-14	-1.33323	-4.88941e-10	1.28355e-05	-1.0144	-4.88941e-10	4.68963e-07	-1.33205	-4.88941e-10
118802170	chr11:118802170:C:T	2.5894e-14	-4.79564e-10	-0.559838	2.11384e-05	-4.79564e-10	-0.515524	1.25224e-06	-4.79564e-10	-0.349881
118802548	chr11:118802548:G:A	1.16545e-14	-1.35816	-4.88941e-10	9.28687e-06	-1.33801	-4.88941e-10	3.61886e-07	-1.59124	-4.88941e-10
118802706	chr11:118802706:T:C	1.35106e-14	-4.79564e-10	-1.21038	1.1207e-05	-4.79564e-10	-1.15008	5.42445e-07	-4.79564e-10	-1.18649
118802852	chr11:118802852:G:A	5.3282e-15	-2.14084	-4.88941e-10	4.14364e-06	-2.14504	-4.88941e-10	2.06403e-07	-2.15274	-4.88941e-10
118802997	chr11:118802997:T:C	1.59689e-15	-2.0932	-1.25259	1.18861e-06	-2.2241	-1.16974	6.34924e-08	-2.07614	-1.25551
118803259	chr11:118803259:G:A	5.07804e-15	-2.18892	-4.88941e-10	3.71461e-06	-2.25434	-4.88941e-10	1.86651e-07	-2.25333	-4.88941e-10
118803419	chr11:118803419:T:C	8.75394e-15	-1.64434	-4.88941e-10	6.5502e-06	-1.68712	-4.88941e-10	2.7903e-07	-1.85125	-4.88941e-10
118803435	chr11:118803435:A:G	4.63348e-15	-2.28054	-4.88941e-10	3.62083e-06	-2.27991	-4.88941e-10	1.81591e-07	-2.28082	-4.88941e-10
118804412	chr11:118804412:G:T	1.29819e-14	-4.79564e-10	-1.25029	1.15581e-05	-4.79564e-10	-1.11922	5.02271e-07	-4.79564e-10	-1.26343
118805009	chr11:118805009:G:T	1.12383e-14	-4.79564e-10	-1.39452	8.60968e-06	-4.79564e-10	-1.41373	4.62114e-07	-4.79564e-10	-1.34676
118806163	chr11:118806163:G:A	1.35129e-14	-4.79564e-10	-1.2102	1.12086e-05	-4.79564e-10	-1.14993	5.42498e-07	-4.79564e-10	-1.18639
118806374	chr11:118806374:T:C	2.28593e-14	-0.0313343	-0.653155	9.63033e-05	1.78885	-0.787962	1.35627e-06	0.426612	-0.696695
118806377	chr11:118806377:G:A	1.77568e-15	-2.03765	-1.20201	1.29857e-06	-2.19271	-1.11264	7.06867e-08	-2.01943	-1.20489
118806646	chr11:118806646:G:A	1.65778e-15	-2.07679	-1.23158	1.22605e-06	-2.21536	-1.14746	6.57871e-08	-2.05978	-1.23637
118807001	chr11:118807001:G:A	2.33569e-14	-0.0681311	-0.594827	2.58623e-05	0.28461	-0.598438	1.3122e-06	0.300843	-0.603953
118807327	chr11:118807327:G:A	2.2773e-15	-2.27243	-0.718432	1.86863e-06	-2.14249	-0.798915	1.00493e-07	-2.10899	-0.763492
118807900	chr11:118807900:A:G	2.70445e-14	0.127968	-0.644333	3.00508e-05	0.495295	-0.65902	1.53035e-06	0.51132	-0.660638
118808071	chr11:118808071:G:A	1.28762e-14	-0.0953717	-1.1631	5.56811e-05	1.68638	-1.23335	7.95024e-07	0.364865	-1.16907
118808277	chr11:118808277:C:T	1.57441e-14	-0.0264288	-1.03095	1.68932e-05	0.329036	-1.06874	8.49387e-07	0.334663	-1.07272
118808441	chr11:118808441:G:A	1.074e-14	-4.79564e-10	-1.43987	8.07233e-06	-4.79564e-10	-1.47817	4.11933e-07	-4.79564e-10	-1.46171
118808595	chr11:118808595:G:A	1.76557e-15	-2.01772	-1.22765	1.28855e-06	-2.18011	-1.13298	7.08121e-08	-1.9982	-1.22434
118808678	chr11:118808678:G:A	1.56336e-14	0.00890985	-1.07334	1.68397e-05	0.367288	-1.11016	8.4584e-07	0.371784	-1.11403
118808694	chr11:118808694:A:T	1.33252e-14	-4.79564e-10	-1.22419	1.10343e-05	-4.79564e-10	-1.1656	5.34403e-07	-4.79564e-10	-1.20142
118808736	chr11:118808736:C:T	1.5624e-14	0.0183816	-1.08342	1.6846e-05	0.377338	-1.11984	8.45484e-07	0.380928	-1.12359
118809336	chr11:118809336:C:G	1.39772e-14	-0.00172923	-1.17469	1.51523e-05	0.360817	-1.20928	7.58226e-07	0.361565	-1.21316
118809356	chr11:118809356:A:T	1.03751e-14	-4.79564e-10	-1.47444	8.28607e-06	-4.79564e-10	-1.45204	4.1033e-07	-4.79564e-10	-1.46561
118809699	chr11:118809699:G:A	1.00895e-14	-1.50235	-4.88941e-10	9.9367e-06	-1.27038	-4.88941e-10	4.73416e-07	-1.3226	-4.88941e-10
118809939	chr11:118809939:C:A	1.17451e-15	-2.15347	-1.49953	8.20985e-07	-2.27611	-1.48775	4.60104e-08	-2.14788	-1.50583
118809993	chr11:118809993:T:TA	1.45958e-15	-1.9849	-1.4508	9.34426e-07	-2.20587	-1.42857	5.71214e-08	-1.9692	-1.46819
118810003	chr11:118810003:G:A	1.82247e-14	-4.79564e-10	-0.911069	1.5708e-05	-4.79564e-10	-0.812442	7.98843e-07	-4.79564e-10	-0.799409
118810370	chr11:118810370:A:G	1.27468e-15	-2.08181	-1.48934	8.8475e-07	-2.21536	-1.47371	5.0912e-08	-2.05995	-1.49253
118810616	chr11:118810616:A:C	3.46004e-14	-0.269983	-4.88941e-10	1.29689e-05	-1.00406	-4.88941e-10	9.25582e-07	-0.65215	-4.88941e-10
118810755	chr11:118810755:T:C	1.4707e-15	-1.96297	-1.46514	9.32328e-07	-2.19389	-1.4428	5.79149e-08	-1.94501	-1.47859
118811641	chr11:118811641:A:G	1.50071e-15	-1.95501	-1.4529	9.50603e-07	-2.18973	-1.42754	5.90384e-08	-1.93651	-1.46788
118811842	chr11:118811842:C:T	1.81247e-14	-4.79564e-10	-0.916574	1.5632e-05	-4.79564e-10	-0.817295	7.94983e-07	-4.79564e-10	-0.804252
118811975	chr11:118811975:C:T	1.10674e-14	-4.79564e-10	-1.40984	8.48372e-06	-4.79564e-10	-1.42846	4.2732e-07	-4.79564e-10	-1.42504
118812631	chr11:118812631:C:T	1.78949e-14	-4.79564e-10	-0.929331	1.54176e-05	-4.79564e-10	-0.831106	7.83965e-07	-4.79564e-10	-0.818209
118812678	chr11:118812678:C:T	1.70755e-14	-4.79564e-10	-0.976206	1.46545e-05	-4.79564e-10	-0.881864	7.44801e-07	-4.79564e-10	-0.869455
118812855	chr11:118812855:G:A	1.50218e-15	-1.95445	-1.45247	9.50453e-07	-2.19009	-1.42734	5.90126e-08	-1.93708	-1.46774
118813162	chr11:118813162:A:G	2.1532e-14	-4.79564e-10	-0.744308	1.87981e-05	-4.79564e-10	-0.632855	9.58691e-07	-4.79564e-10	-0.617005
118813901	chr11:118813901:G:A	1.6668e-15	-2.04753	-1.25541	1.22896e-06	-2.19461	-1.16584	6.67508e-08	-2.02907	-1.25254
118813956	chr11:118813956:T:G	1.17003e-15	-2.18153	-1.47528	8.35111e-07	-2.28023	-1.46657	4.66168e-08	-2.18742	-1.45319
118814006	chr11:118814006:T:C	2.06663e-13	-4.79564e-10	1.51724	0.000219965	-4.79564e-10	1.82685	6.84669e-06	-4.79564e-10	1.34895
118814196	chr11:118814196:TTTA:T	1.05622e-14	-4.79564e-10	-1.45657	8.07225e-06	-4.79564e-10	-1.47818	4.24635e-07	-4.79564e-10	-1.43134
118814203	chr11:118814203:A:AGAGGG	1.05622e-14	-4.79564e-10	-1.45657	8.07225e-06	-4.79564e-10	-1.47818	4.24635e-07	-4.79564e-10	-1.43134
118814306	chr11:118814306:C:T	2.33653e-15	-2.2468	-0.718385	2.04777e-06	-2.08615	-0.763715	9.12662e-08	-2.17339	-0.795405
118814958	chr11:118814958:T:C	1.53952e-14	-4.79564e-10	-1.07979	1.19166e-05	-4.79564e-10	-1.08868	5.7392e-07	-4.79564e-10	-1.13008
118815356	chr11:118815356:G:A	1.1464e-15	-2.21357	-1.46365	8.45974e-07	-2.27983	-1.45405	4.56856e-08	-2.2199	-1.44088
118815448	chr11:118815448:C:T	1.12159e-15	-2.2259	-1.4732	8.39285e-07	-2.27764	-1.46418	4.4647e-08	-2.23156	-1.45223
118816180	chr11:118816180:G:A	1.0925e-14	-4.79564e-10	-1.42279	8.24987e-06	-4.79564e-10	-1.45642	4.18108e-07	-4.79564e-10	-1.44683
118816593	chr11:118816593:A:G	1.33474e-14	-4.79564e-10	-1.22252	1.10338e-05	-4.79564e-10	-1.16565	5.38505e-07	-4.79564e-10	-1.19378
118817174	chr11:118817174:G:A	1.06952e-14	-4.79564e-10	-1.44405	8.09102e-06	-4.79564e-10	-1.47586	4.06483e-07	-4.79564e-10	-1.47503
118817293	chr11:118817293:C:G	1.31378e-14	-4.79564e-10	-1.23835	1.08639e-05	-4.79564e-10	-1.18116	5.26594e-07	-4.79564e-10	-1.21614
118817624	chr11:118817624:C:T	3.04391e-14	-4.79564e-10	-0.398119	2.19947e-05	-4.79564e-10	-0.475813	9.87378e-07	-4.79564e-10	-0.58752
118817691	chr11:118817691:CA:C	3.51757e-14	-4.79564e-10	-0.253492	2.92397e-05	-4.79564e-10	-0.191084	1.19976e-06	-4.79564e-10	-0.392695
118817765	chr11:118817765:G:GATAA	1.13183e-15	-2.19675	-1.49326	8.20214e-07	-2.28082	-1.48399	4.49925e-08	-2.2023	-1.47378
118817865	chr11:118817865:CTTG:C	1.15927e-14	0.112686	-1.47616	6.02322e-06	-0.311985	-1.45901	2.92517e-07	-0.317725	-1.48632
118817981	chr11:118817981:C:T	1.00185e-14	-4.79564e-10	-1.50942	8.36463e-06	-4.79564e-10	-1.4426	3.98738e-07	-4.79564e-10	-1.49427
118818149	chr11:118818149:C:T	2.56784e-14	-4.79564e-10	-0.568197	1.86204e-05	-4.79564e-10	-0.642354	8.43995e-07	-4.79564e-10	-0.744427
118818200	chr11:118818200:A:G	1.14907e-15	-2.1828	-1.4921	8.21761e-07	-2.28034	-1.48258	4.56859e-08	-2.18866	-1.47212
118818281	chr11:118818281:AT:A	1.85402e-14	-4.79564e-10	-0.893908	1.60142e-05	-4.79564e-10	-0.793141	8.15029e-07	-4.79564e-10	-0.779349
118818362	chr11:118818362:C:T	1.13152e-15	-2.19662	-1.49367	8.19921e-07	-2.28082	-1.48434	4.49736e-08	-2.20215	-1.47434
118819036	chr11:118819036:C:T	1.6842e-15	-1.78262	-1.50994	8.59661e-07	-2.20987	-1.50796	4.98104e-08	-2.07043	-1.50392
118819329	chr11:118819329:A:G	1.44331e-15	-2.05689	-1.39002	9.3675e-07	-2.24579	-1.38616	5.64149e-08	-2.05046	-1.39938
118819522	chr11:118819522:G:T	1.3269e-14	-4.79564e-10	-1.22842	1.09808e-05	-4.79564e-10	-1.17047	5.31979e-07	-4.79564e-10	-1.20597
118819841	chr11:118819841:C:T	1.78794e-14	0.57461	-1.50481	5.80885e-05	2.00514	-1.50978	5.64225e-07	0.359679	-1.5068
118819917	chr11:118819917:G:A	1.64188e-14	-4.79564e-10	-1.01542	1.39837e-05	-4.79564e-10	-0.928719	7.06116e-07	-4.79564e-10	-0.922793
118819979	chr11:118819979:G:A	1.09328e-15	-2.22617	-1.4985	8.17344e-07	-2.27758	-1.49073	4.3312e-08	-2.2316	-1.48254
118820028	chr11:118820028:GTA:G	1.70075e-14	0.525956	-1.50615	5.51311e-05	1.95217	-1.50907	5.41159e-07	0.318997	-1.50786
118820223	chr11:118820223:C:T	1.01176e-14	-4.79564e-10	-1.49957	7.92085e-06	-4.79564e-10	-1.49711	3.9411e-07	-4.79564e-10	-1.50594
118820361	chr11:118820361:A:G	2.91796e-14	-0.440378	-4.88941e-10	1.13164e-05	-1.14036	-4.88941e-10	7.97784e-07	-0.800735	-4.88941e-10
118820363	chr11:118820363:C:G	1.05647e-14	-4.79564e-10	-1.45633	8.07661e-06	-4.79564e-10	-1.47764	4.24916e-07	-4.79564e-10	-1.43068
118820366	chr11:118820366:C:T	4.67708e-15	-2.27117	-4.88941e-10	3.73916e-06	-2.24775	-4.88941e-10	1.83026e-07	-2.27295	-4.88941e-10
118820392	chr11:118820392:G:A	1.05349e-14	-4.79564e-10	-1.45916	8.05321e-06	-4.79564e-10	-1.48054	4.22261e-07	-4.79564e-10	-1.43695
118820543	chr11:118820543:T:C	1.09294e-15	-2.22626	-1.49872	8.17142e-07	-2.27756	-1.491	4.32939e-08	-2.2317	-1.48286
118820652	chr11:118820652:C:T	1.08786e-15	-2.2221	-1.50753	8.06727e-07	-2.27844	-1.50294	4.28236e-08	-2.22789	-1.49759
118820725	chr11:118820725:A:G	1.19151e-14	-4.79564e-10	-1.33604	9.73394e-06	-4.79564e-10	-1.291	4.75042e-07	-4.79564e-10	-1.31917
118820939	chr11:118820939:A:G	1.0912e-15	-2.22734	-1.49923	8.16341e-07	-2.27724	-1.49229	4.31751e-08	-2.23323	-1.48408
118821212	chr11:118821212:C:A	1.12009e-15	-2.20861	-1.49183	8.21383e-07	-2.28029	-1.48309	4.44237e-08	-2.21554	-1.47326
118821266	chr11:118821266:T:A	1.11108e-15	-2.26588	-1.44263	1.00193e-06	-2.10802	-1.45667	4.7202e-08	-2.1792	-1.44893
118821343	chr11:118821343:C:T	1.09765e-15	-2.21605	-1.50463	8.08879e-07	-2.27946	-1.49926	4.32648e-08	-2.22264	-1.4926
118821749	chr11:118821749:C:T	1.02243e-14	-4.79564e-10	-1.48908	7.93532e-06	-4.79564e-10	-1.49529	3.94315e-07	-4.79564e-10	-1.50542
118821873	chr11:118821873:T:A	1.09202e-15	-2.22289	-1.50293	8.11753e-07	-2.27819	-1.49698	4.31006e-08	-2.22922	-1.48981
118821930	chr11:118821930:T:C	1.26035e-14	-4.79564e-10	-1.27987	9.6708e-06	-4.79564e-10	-1.2975	4.64115e-07	-4.79564e-10	-1.34244
118822018	chr11:118822018:T:C	2.48958e-15	-2.21932	-0.682411	2.4615e-06	-2.0243	-0.641542	1.06632e-07	-2.12533	-0.687859
118822337	chr11:118822337:T:A	1.0212e-14	-4.79564e-10	-1.49029	7.85481e-06	-4.79564e-10	-1.50549	3.94339e-07	-4.79564e-10	-1.50536
118822868	chr11:118822868:A:G	1.18526e-14	-4.79564e-10	-1.3413	8.77773e-06	-4.79564e-10	-1.3944	4.43023e-07	-4.79564e-10	-1.38895
118823292	chr11:118823292:C:T	2.36834e-14	-4.79564e-10	-0.649075	2.0901e-05	-4.79564e-10	-0.526815	1.06171e-06	-4.79564e-10	-0.514938
118823323	chr11:118823323:C:T	1.83978e-14	-4.79564e-10	-0.901618	1.5893e-05	-4.79564e-10	-0.800736	8.08636e-07	-4.79564e-10	-0.787225
118823633	chr11:118823633:G:A	1.03414e-14	-4.79564e-10	-1.47769	7.91753e-06	-4.79564e-10	-1.49753	3.97599e-07	-4.79564e-10	-1.49713
118823675	chr11:118823675:C:T	1.80945e-14	-4.79564e-10	-0.91824	1.55865e-05	-4.79564e-10	-0.820208	7.92893e-07	-4.79564e-10	-0.806884
118823879	chr11:118823879:G:A	1.03033e-14	-4.79564e-10	-1.48139	8.14613e-06	-4.79564e-10	-1.46907	3.99364e-07	-4.79564e-10	-1.4927
118823894	chr11:118823894:T:C	1.14138e-15	-2.17173	-1.50988	8.0158e-07	-2.2794	-1.50838	4.45613e-08	-2.18148	-1.50423
118824623	chr11:118824623:C:T	1.05341e-14	-4.79564e-10	-1.45923	8.04866e-06	-4.79564e-10	-1.48111	4.22357e-07	-4.79564e-10	-1.43672
118825071	chr11:118825071:T:C	1.14065e-14	-4.79564e-10	-1.37967	9.25109e-06	-4.79564e-10	-1.34187	4.53002e-07	-4.79564e-10	-1.36668
118825199	chr11:118825199:G:A	1.55039e-14	0.431593	-1.50435	4.88503e-05	1.83147	-1.50932	4.85736e-07	0.210269	-1.50718
118825313	chr11:118825313:T:C	1.93757e-15	-2.07407	-1.07834	1.40898e-06	-2.24644	-0.977306	7.72432e-08	-2.05945	-1.07617
118825320	chr11:118825320:G:T	1.09904e-14	-4.79564e-10	-1.41683	8.62278e-06	-4.79564e-10	-1.41221	4.24174e-07	-4.79564e-10	-1.43243
118825346	chr11:118825346:A:C	6.56419e-15	-1.93222	-4.88941e-10	4.78296e-06	-2.00155	-4.88941e-10	2.73538e-07	-1.87113	-4.88941e-10
118825466	chr11:118825466:A:G	1.82849e-14	0.602847	-1.51062	6.09346e-05	2.04566	-1.50247	5.66315e-07	0.367573	-1.511
118825749	chr11:118825749:T:C	1.80526e-14	-4.79564e-10	-0.920561	1.35694e-05	-4.79564e-10	-0.958794	6.72544e-07	-4.79564e-10	-0.971506
118826008	chr11:118826008:C:T	1.11285e-14	-4.79564e-10	-1.40434	9.00543e-06	-4.79564e-10	-1.36879	4.44238e-07	-4.79564e-10	-1.38621
118826066	chr11:118826066:T:C	1.10179e-14	-4.79564e-10	-1.41433	8.89778e-06	-4.79564e-10	-1.38081	4.39464e-07	-4.79564e-10	-1.39702
118826184	chr11:118826184:A:T	1.1055e-14	-4.79564e-10	-1.41097	8.93463e-06	-4.79564e-10	-1.37668	4.41152e-07	-4.79564e-10	-1.39318
118826211	chr11:118826211:A:G	1.11147e-14	-4.79564e-10	-1.40558	8.99051e-06	-4.79564e-10	-1.37044	4.4378e-07	-4.79564e-10	-1.38724
118826303	chr11:118826303:G:A	3.30619e-15	-2.25199	-0.366066	3.13852e-06	-2.19651	-0.226346	1.17774e-07	-2.27385	-0.439948
118826317	chr11:118826317:A:G	6.38838e-14	-4.79564e-10	0.343218	6.52092e-05	-4.79564e-10	0.610986	2.24038e-06	-4.79564e-10	0.231826
118826575	chr11:118826575:C:T	1.25061e-14	-4.79564e-10	-1.28764	1.02952e-05	-4.79564e-10	-1.23493	5.02796e-07	-4.79564e-10	-1.26239
118827042	chr11:118827042:TTTTTGTTTTA:T	1.07669e-14	-4.79564e-10	-1.43737	8.5972e-06	-4.79564e-10	-1.41518	4.22743e-07	-4.79564e-10	-1.43581
118827197	chr11:118827197:A:G	1.35878e-15	-2.10184	-1.40542	9.97734e-07	-2.23092	-1.33796	5.41284e-08	-2.09624	-1.39497
118827265	chr11:118827265:G:A	2.38023e-14	-4.79564e-10	-0.644066	2.19073e-05	-4.79564e-10	-0.479793	8.83722e-07	-4.79564e-10	-0.698431
118827451	chr11:118827451:G:A	3.91072e-14	0.769123	-0.916665	0.000111046	2.10485	-0.961523	1.05169e-06	0.420699	-0.945119
118827565	chr11:118827565:A:G	4.16952e-14	0.815202	-0.898665	0.000119367	2.16302	-0.947433	1.11918e-06	0.4663	-0.928524
118827579	chr11:118827579:G:A	2.39133e-14	-4.79564e-10	-0.639413	2.2013e-05	-4.79564e-10	-0.474979	8.87211e-07	-4.79564e-10	-0.69449
118827585	chr11:118827585:A:G	4.0404e-14	0.849051	-0.963969	0.000116807	2.20124	-1.00732	1.08501e-06	0.497644	-0.990871
118827828	chr11:118827828:G:A	4.18984e-14	0.855539	-0.93414	0.000120901	2.20631	-0.977957	1.11994e-06	0.50051	-0.962051
118828068	chr11:118828068:G:A	4.61695e-14	0.968565	-0.950094	0.000136143	2.34025	-0.993152	1.2264e-06	0.606889	-0.977619
118828174	chr11:118828174:C:T	4.52013e-14	-4.79564e-10	-0.00272231	3.77989e-05	-4.79564e-10	0.0656672	1.78209e-06	-4.79564e-10	0.00296969
118828198	chr11:118828198:G:A	1.27252e-15	-2.13482	-1.43803	9.40312e-07	-2.24714	-1.38102	5.06239e-08	-2.12856	-1.42959
118828567	chr11:118828567:C:T	9.87593e-15	-0.200419	-1.32333	5.86795e-06	-0.64287	-1.15424	2.53381e-07	-0.627577	-1.3201
118828575	chr11:118828575:C:G	1.42104e-14	-4.79564e-10	-1.15987	1.19061e-05	-4.79564e-10	-1.08956	6.58129e-07	-4.79564e-10	-0.993172
118828952	chr11:118828952:C:T	1.04273e-14	-4.79564e-10	-1.46942	7.99911e-06	-4.79564e-10	-1.48728	4.04854e-07	-4.79564e-10	-1.47905
118829035	chr11:118829035:C:T	5.21214e-14	0.995079	-0.855351	0.000153746	2.37305	-0.904359	1.3752e-06	0.630875	-0.887096
118829314	chr11:118829314:A:C	1.05846e-14	-4.79564e-10	-1.45445	8.4812e-06	-4.79564e-10	-1.42876	4.18332e-07	-4.79564e-10	-1.4463
118829716	chr11:118829716:C:T	1.40219e-14	0.104206	-1.27744	4.26931e-05	1.53361	-1.34619	4.1054e-07	-0.149365	-1.31574
118829791	chr11:118829791:G:A	1.31115e-14	-4.79564e-10	-1.24036	9.4941e-06	-4.79564e-10	-1.31594	4.80877e-07	-4.79564e-10	-1.30696
118829806	chr11:118829806:C:T	4.6597e-15	-2.2749	-4.88941e-10	4.08157e-06	-2.16013	-4.88941e-10	1.92791e-07	-2.22097	-4.88941e-10
118829848	chr11:118829848:A:G	8.79658e-15	-0.342625	-1.29686	5.49133e-06	-0.770878	-1.09257	2.29663e-07	-0.73987	-1.30609
118830309	chr11:118830309:G:A	1.20287e-15	-2.14955	-1.47959	8.81575e-07	-2.25415	-1.43851	4.76803e-08	-2.14432	-1.47374
118830888	chr11:118830888:T:C	2.48022e-14	0.301557	-0.904474	6.60574e-05	1.57584	-0.951927	6.85361e-07	-0.0203445	-0.932283
118830959	chr11:118830959:A:G	2.26694e-14	0.295507	-0.988337	6.04359e-05	1.56785	-1.03289	6.27361e-07	-0.0264687	-1.01458
118831189	chr11:118831189:A:T	1.14781e-14	-0.227083	-1.14632	3.29507e-05	1.15211	-1.22371	3.35523e-07	-0.478624	-1.18826
118831293	chr11:118831293:A:G	2.6531e-14	0.293654	-0.829187	6.98842e-05	1.56007	-0.87984	7.31664e-07	-0.028767	-0.858485
118831560	chr11:118831560:C:T	1.58501e-14	0.0468582	-1.09753	4.09964e-05	1.29835	-1.15148	4.49278e-07	-0.251403	-1.12353
118832201	chr11:118832201:A:G	2.0248e-14	-0.166657	-0.639137	4.72464e-05	0.985925	-0.697162	5.76258e-07	-0.45192	-0.674098
118832227	chr11:118832227:G:A	1.44695e-14	0.124587	-1.26639	2.6897e-05	1.09065	-1.36525	4.53334e-07	-0.0765386	-1.2894
118832292	chr11:118832292:T:C	3.0339e-14	0.277993	-0.679407	7.93564e-05	1.54398	-0.73664	8.28121e-07	-0.0483199	-0.715094
118832775	chr11:118832775:T:C	2.8325e-14	0.263	-0.733104	7.38739e-05	1.52586	-0.790116	7.74167e-07	-0.0619169	-0.768868
118833108	chr11:118833108:T:A	2.86978e-14	0.238672	-0.6957	7.41303e-05	1.49559	-0.75638	7.83205e-07	-0.0855514	-0.733627
118833293	chr11:118833293:T:G	1.07993e-14	-4.79564e-10	-1.43437	8.68504e-06	-4.79564e-10	-1.40501	4.2726e-07	-4.79564e-10	-1.42518
118833546	chr11:118833546:G:A	2.94327e-14	0.281984	-0.713725	7.61622e-05	1.5458	-0.779544	7.98693e-07	-0.0464691	-0.753127
118833556	chr11:118833556:T:C	2.73356e-14	0.177876	-0.683535	6.9559e-05	1.41763	-0.742065	7.49694e-07	-0.143073	-0.719835
118834042	chr11:118834042:A:G	1.13576e-14	-1.38396	-4.88941e-10	4.0942e-06	-2.15704	-4.88941e-10	3.02366e-07	-1.77093	-4.88941e-10
118834436	chr11:118834436:G:A	1.91934e-14	-0.409017	-0.450263	3.40454e-05	0.552021	-0.59094	5.31794e-07	-0.652364	-0.553952
118835065	chr11:118835065:A:C	1.64518e-14	-4.79564e-10	-1.01341	1.46188e-05	-4.79564e-10	-0.884307	6.18435e-07	-4.79564e-10	-1.05538
118835085	chr11:118835085:A:G	2.16988e-14	-4.79564e-10	-0.736591	1.63533e-05	-4.79564e-10	-0.772186	8.47366e-07	-4.79564e-10	-0.74044
118835247	chr11:118835247:T:C	1.0019e-14	-4.79564e-10	-1.50936	7.81424e-06	-4.79564e-10	-1.51067	3.96068e-07	-4.79564e-10	-1.50099
118835552	chr11:118835552:A:G	6.54774e-14	-4.79564e-10	0.367857	6.23137e-05	-4.79564e-10	0.565567	2.19662e-06	-4.79564e-10	0.212103
118836462	chr11:118836462:G:A	4.2202e-14	0.295207	-0.366588	0.000171405	1.868	-0.290584	1.27076e-06	0.00725534	-0.342456
118836850	chr11:118836850:C:T	2.02208e-15	-2.21932	-0.890406	2.27444e-06	-2.00718	-0.737703	8.54274e-08	-2.14503	-0.889875
118836927	chr11:118836927:G:A	3.54554e-14	-4.79564e-10	-0.245574	3.27988e-05	-4.79564e-10	-0.0762207	1.267e-06	-4.79564e-10	-0.338163
118837557	chr11:118837557:T:G	7.55836e-13	1.38566	1.42832	0.000631111	1.42222	1.45865	1.05953e-05	0.534028	1.25157
118838034	chr11:118838034:A:G	1.22326e-14	-4.79564e-10	-1.30974	8.95405e-06	-4.79564e-10	-1.37451	4.65042e-07	-4.79564e-10	-1.34045
118838076	chr11:118838076:C:A	2.51687e-15	-2.19468	-0.696148	2.86552e-06	-1.95099	-0.562876	1.06519e-07	-2.10315	-0.711099
118838558	chr11:118838558:G:A	1.00024e-14	-4.79564e-10	-1.51102	7.85096e-06	-4.79564e-10	-1.50598	3.95515e-07	-4.79564e-10	-1.50239
118838566	chr11:118838566:G:A	9.93626e-15	-1.51766	-4.88941e-10	5.7131e-06	-1.82385	-4.88941e-10	5.39603e-07	-1.19174	-4.88941e-10
118838891	chr11:118838891:A:G	1.89845e-15	-2.18728	-0.985535	2.21393e-06	-1.93523	-0.836609	8.21492e-08	-2.09469	-0.979343
118839288	chr11:118839288:G:A	2.50928e-14	-4.79564e-10	-0.591267	2.31938e-05	-4.79564e-10	-0.422727	9.22556e-07	-4.79564e-10	-0.655425
118839357	chr11:118839357:T:A	1.20516e-14	-4.79564e-10	-1.32465	9.7117e-06	-4.79564e-10	-1.29328	4.73467e-07	-4.79564e-10	-1.32249
118839473	chr11:118839473:G:A	1.21102e-14	-4.79564e-10	-1.3198	9.76528e-06	-4.79564e-10	-1.28778	4.75981e-07	-4.79564e-10	-1.3172
118840129	chr11:118840129:G:A	1.0088e-13	-4.79564e-10	0.800083	0.000101298	-4.79564e-10	1.05146	3.3793e-06	-4.79564e-10	0.642851
118840360	chr11:118840360:C:T	6.02222e-13	0.972875	1.6139	0.000682849	1.31674	1.64292	8.63191e-06	0.175418	1.40523
118840667	chr11:118840667:T:C	1.2352e-14	-1.30003	-4.88941e-10	6.25697e-06	-1.73292	-4.88941e-10	2.5315e-07	-1.94859	-4.88941e-10
118840669	chr11:118840669:A:T	1.03153e-14	-4.79564e-10	-1.48022	8.04841e-06	-4.79564e-10	-1.48114	3.97434e-07	-4.79564e-10	-1.49754
118841067	chr11:118841067:G:A	1.16803e-14	-4.79564e-10	-1.35594	8.94576e-06	-4.79564e-10	-1.37543	4.69095e-07	-4.79564e-10	-1.33177
118841081	chr11:118841081:G:A	2.87474e-14	0.386702	-0.842003	1.1288e-05	-0.66419	-0.478685	5.38199e-07	-0.348863	-0.845481
118841121	chr11:118841121:G:A	6.46207e-13	1.08453	1.57274	0.000752902	1.44459	1.61273	9.49808e-06	0.308561	1.36771
118841561	chr11:118841561:C:T	1.40383e-15	-2.22125	-1.25339	1.64631e-06	-1.91136	-1.15672	6.10406e-08	-2.13895	-1.23208
118841718	chr11:118841718:C:G	2.27846e-15	-2.19809	-0.792255	2.54407e-06	-1.95848	-0.674366	9.57495e-08	-2.10897	-0.811871
118841800	chr11:118841800:C:T	2.84358e-15	-1.28033	-1.48846	1.0343e-05	0.149655	-1.37996	1.37508e-07	-1.06848	-1.49041
118841819	chr11:118841819:G:A	1.51366e-14	-4.79564e-10	-1.09673	1.41132e-05	-4.79564e-10	-0.919502	5.94754e-07	-4.79564e-10	-1.09442
118842020	chr11:118842020:T:C	1.00357e-14	-4.79564e-10	-1.5077	7.81154e-06	-4.79564e-10	-1.51101	3.92342e-07	-4.79564e-10	-1.51044
118843414	chr11:118843414:G:T	5.07318e-15	-0.688662	-1.50122	2.48167e-06	-1.1916	-1.46608	1.07542e-07	-1.30563	-1.49906
118843783	chr11:118843783:C:T	1.34233e-15	-2.18523	-1.33422	1.62014e-06	-1.83048	-1.25362	5.90457e-08	-2.08678	-1.31748
118844093	chr11:118844093:C:T	1.00755e-14	-4.79564e-10	-1.50374	7.81497e-06	-4.79564e-10	-1.51057	3.92108e-07	-4.79564e-10	-1.51104
118844368	chr11:118844368:C:T	1.13189e-14	-4.79564e-10	-1.38738	8.68528e-06	-4.79564e-10	-1.40498	4.36351e-07	-4.79564e-10	-1.40413
118844729	chr11:118844729:C:T	4.18936e-14	-4.79564e-10	-0.0787153	2.33697e-05	-4.79564e-10	-0.415172	1.24574e-06	-4.79564e-10	-0.35509
118844880	chr11:118844880:G:A	5.25469e-15	-0.693873	-1.46085	3.04279e-06	-1.06805	-1.38579	1.4055e-07	-1.08473	-1.45227
118845154	chr11:118845154:T:C	1.18656e-14	-4.79564e-10	-1.3402	9.47698e-06	-4.79564e-10	-1.31775	4.65179e-07	-4.79564e-10	-1.34015
118845376	chr11:118845376:T:C	4.73665e-14	-4.79564e-10	0.0440677	3.59892e-05	-4.79564e-10	0.0166043	1.73224e-06	-4.79564e-10	-0.025402
118846110	chr11:118846110:C:T	1.05396e-14	-4.79564e-10	-1.45871	8.09818e-06	-4.79564e-10	-1.47497	4.02189e-07	-4.79564e-10	-1.48565
118846364	chr11:118846364:T:C	4.45432e-14	-4.79564e-10	-0.0173895	3.38469e-05	-4.79564e-10	-0.0447647	1.63059e-06	-4.79564e-10	-0.0858747
118846500	chr11:118846500:A:C	1.00028e-14	-4.79564e-10	-1.51098	7.83752e-06	-4.79564e-10	-1.50769	3.94479e-07	-4.79564e-10	-1.50501
118847023	chr11:118847023:G:A	6.09628e-15	-0.592032	-1.41414	3.11819e-06	-1.08756	-1.3418	1.2942e-07	-1.20542	-1.41409
118847352	chr11:118847352:T:C	6.1544e-15	-0.577239	-1.41944	3.12517e-06	-1.0795	-1.34763	1.30208e-07	-1.19535	-1.41809
118847353	chr11:118847353:G:A	6.78821e-15	-0.52548	-1.37318	3.44945e-06	-1.0409	-1.2875	1.42168e-07	-1.15369	-1.37187
118847396	chr11:118847396:T:C	1.16999e-14	-4.79564e-10	-1.35427	8.8371e-06	-4.79564e-10	-1.38765	4.51674e-07	-4.79564e-10	-1.36961
118847776	chr11:118847776:C:T	5.86057e-14	0.916831	-0.659848	7.21134e-05	1.35973	-0.648104	8.32072e-07	0.14156	-0.900214
118848020	chr11:118848020:C:T	4.86967e-15	-2.23082	-4.88941e-10	3.61759e-06	-2.28081	-4.88941e-10	1.91734e-07	-2.22647	-4.88941e-10
118848059	chr11:118848059:G:A	2.49939e-14	0.578306	-1.17352	2.98235e-05	0.9906	-1.16192	4.20472e-07	-0.143224	-1.29797
118848118	chr11:118848118:T:C	2.7657e-14	0.879548	-1.37352	3.3524e-05	1.3122	-1.36655	4.68625e-07	0.117771	-1.45054
118848147	chr11:118848147:G:A	2.71275e-14	0.601495	-1.1148	3.25036e-05	1.01795	-1.10321	4.51241e-07	-0.119193	-1.25138
118848263	chr11:118848263:C:T	2.85853e-14	0.654915	-1.11587	3.43346e-05	1.07384	-1.1043	4.72013e-07	-0.0733168	-1.25225
118848545	chr11:118848545:C:T	2.52837e-14	0.740858	-1.32455	3.04774e-05	1.16677	-1.3164	4.29466e-07	-0.00334208	-1.41669
118848623	chr11:118848623:A:G	6.97784e-15	-1.87111	-4.88941e-10	4.69539e-06	-2.02003	-4.88941e-10	3.29143e-07	-1.68608	-4.88941e-10
118848696	chr11:118848696:G:C	2.3428e-14	0.675697	-1.33561	2.81948e-05	1.09988	-1.32735	4.02829e-07	-0.0600132	-1.42405
118849033	chr11:118849033:C:T	2.43113e-14	0.745172	-1.36808	2.92637e-05	1.17035	-1.36061	4.17328e-07	-0.00177489	-1.44692
118849062	chr11:118849062:G:A	2.37258e-14	-4.79564e-10	-0.647285	1.89195e-05	-4.79564e-10	-0.626422	8.49165e-07	-4.79564e-10	-0.738319
118849386	chr11:118849386:T:A	1.00836e-14	-4.79564e-10	-1.50294	7.81591e-06	-4.79564e-10	-1.51045	3.92113e-07	-4.79564e-10	-1.51102
118849443	chr11:118849443:C:T	1.03188e-14	-4.79564e-10	-1.47988	7.96212e-06	-4.79564e-10	-1.49192	3.9682e-07	-4.79564e-10	-1.49909
118849881	chr11:118849881:T:G	2.19499e-14	0.608034	-1.33312	2.62249e-05	1.0259	-1.32581	3.80294e-07	-0.118476	-1.42315
118850068	chr11:118850068:A:C	1.00257e-14	-4.79564e-10	-1.5087	7.8137e-06	-4.79564e-10	-1.51073	3.92654e-07	-4.79564e-10	-1.50964
118850289	chr11:118850289:A:G	2.2797e-14	0.608995	-1.29621	2.72868e-05	1.02669	-1.2869	3.91252e-07	-0.116951	-1.39627
118850540	chr11:118850540:G:A	2.62861e-14	0.540615	-1.08542	3.13726e-05	0.951846	-1.07252	4.37808e-07	-0.173162	-1.22763
118850853	chr11:118850853:C:T	4.64115e-15	-2.27889	-4.88941e-10	3.651e-06	-2.27161	-4.88941e-10	1.85815e-07	-2.25782	-4.88941e-10
118850990	chr11:118850990:A:G	1.58976e-15	-2.28081	-1.06946	1.68686e-06	-2.08985	-0.953891	6.06087e-08	-2.27555	-1.10258
118851058	chr11:118851058:T:C	6.27417e-15	-1.97741	-4.88941e-10	4.51357e-06	-2.05953	-4.88941e-10	2.20687e-07	-2.08583	-4.88941e-10
118851141	chr11:118851141:G:A	2.20242e-14	0.584016	-1.30572	2.63038e-05	0.999618	-1.29652	3.79807e-07	-0.139848	-1.40306
118851263	chr11:118851263:G:A	2.30133e-14	0.649377	-1.32715	2.76219e-05	1.07012	-1.31813	3.95823e-07	-0.0832842	-1.41832
118851440	chr11:118851440:G:A	1.63571e-15	-2.07479	-1.24698	1.30196e-06	-2.2009	-1.10184	6.1068e-08	-2.06881	-1.30177
118851473	chr11:118851473:G:A	1.12773e-14	-4.79564e-10	-1.39105	8.38726e-06	-4.79564e-10	-1.4399	4.32293e-07	-4.79564e-10	-1.41347
118851522	chr11:118851522:G:A	2.52873e-14	0.698795	-1.28234	3.05371e-05	1.12513	-1.2728	4.27089e-07	-0.0397362	-1.38584
118851901	chr11:118851901:A:G	1.00217e-14	-4.79564e-10	-1.5091	7.81502e-06	-4.79564e-10	-1.51057	3.92785e-07	-4.79564e-10	-1.50931
118852378	chr11:118852378:T:C	2.18711e-14	0.578641	-1.30732	2.61423e-05	0.995098	-1.29815	3.77582e-07	-0.144565	-1.40422
118852563	chr11:118852563:A:G	6.50973e-14	-4.79564e-10	0.362035	6.3089e-05	-4.79564e-10	0.577932	2.21938e-06	-4.79564e-10	0.222411
118852828	chr11:118852828:G:A	2.50396e-14	0.725475	-1.31887	3.02149e-05	1.15182	-1.3101	4.25025e-07	-0.0177497	-1.41268
118853039	chr11:118853039:C:T	1.37877e-15	-2.10568	-1.38698	9.52627e-07	-2.22732	-1.38783	5.39734e-08	-2.09434	-1.39974
118853044	chr11:118853044:T:A	4.32087e-15	-2.08879	-0.261604	5.23744e-06	-1.78383	-0.126952	1.67311e-07	-1.97704	-0.385677
118853407	chr11:118853407:G:A	3.02538e-15	-2.16589	-0.54092	3.48016e-06	-1.91445	-0.405084	1.27412e-07	-2.06654	-0.568604
118853627	chr11:118853627:C:T	2.08587e-14	0.529323	-1.3054	2.49196e-05	0.941671	-1.29263	3.63557e-07	-0.18491	-1.40173
118854014	chr11:118854014:T:C	1.00089e-14	-0.0599139	-1.45046	3.42424e-06	-0.936253	-1.39948	1.97141e-07	-0.786355	-1.4123
118854185	chr11:118854185:T:A	1.22066e-15	-2.28047	-1.33398	1.22852e-06	-2.07331	-1.2875	4.76063e-08	-2.26976	-1.34985
118854339	chr11:118854339:T:C	1.59829e-14	0.351503	-1.39383	5.08761e-06	-0.614534	-1.32527	2.96943e-07	-0.448003	-1.34103
118854349	chr11:118854349:C:T	7.38128e-15	-0.405742	-1.40916	2.76814e-06	-1.20073	-1.34771	1.56707e-07	-1.06529	-1.3629
118854480	chr11:118854480:T:A	2.18471e-13	1.57281	-4.88941e-10	0.00118526	3.5111	-4.88941e-10	1.70743e-05	2.26276	-4.88941e-10
118854495	chr11:118854495:C:T	6.62874e-15	-1.92243	-4.88941e-10	8.67469e-06	-1.4062	-4.88941e-10	2.98809e-07	-1.78277	-4.88941e-10
118854674	chr11:118854674:C:T	2.96649e-15	-2.19239	-0.534081	3.31545e-06	-1.96921	-0.39881	1.23099e-07	-2.10646	-0.563129
118854711	chr11:118854711:G:A	2.33688e-14	0.821631	-1.48408	3.19063e-05	1.2948	-1.39861	4.13787e-07	0.0440842	-1.50131
118854951	chr11:118854951:C:G	1.80305e-15	-2.2189	-1.00547	1.1801e-06	-2.27814	-1.12288	6.80357e-08	-2.20603	-1.05651
118855439	chr11:118855439:G:A	1.3086e-14	-4.79564e-10	-1.2423	1.12493e-05	-4.79564e-10	-1.14631	5.34696e-07	-4.79564e-10	-1.20087
118855521	chr11:118855521:A:G	2.22228e-14	0.775784	-1.48851	2.97417e-05	1.23399	-1.40805	3.95185e-07	0.000751328	-1.50397
118855630	chr11:118855630:T:A	1.01271e-14	-4.79564e-10	-1.49863	7.82783e-06	-4.79564e-10	-1.50893	3.92369e-07	-4.79564e-10	-1.51037
118855938	chr11:118855938:T:C	9.99275e-15	-0.128433	-1.38356	3.52935e-06	-0.988743	-1.31676	2.02023e-07	-0.842523	-1.33167
118856134	chr11:118856134:C:T	1.64401e-15	-2.21756	-1.09915	1.09131e-06	-2.2775	-1.20174	6.27927e-08	-2.20079	-1.14195
118856428	chr11:118856428:G:C	4.78535e-15	-0.850041	-1.39825	2.94889e-06	-1.18896	-1.29622	1.29949e-07	-1.22945	-1.38598
118856460	chr11:118856460:C:T	1.98065e-14	0.199636	-1.02748	7.61854e-06	-0.804518	-0.731511	3.72161e-07	-0.510827	-1.05242
118856623	chr11:118856623:G:T	1.92243e-14	0.19034	-1.04801	7.38165e-06	-0.810934	-0.756682	3.62413e-07	-0.517823	-1.07196
118856864	chr11:118856864:TC:T	2.64906e-14	0.816517	-1.35357	2.87846e-05	1.2486	-1.45537	5.02929e-07	0.0501831	-1.31231
118856967	chr11:118856967:G:A	4.57237e-14	-4.79564e-10	0.00876838	3.48452e-05	-4.79564e-10	-0.0156991	1.67784e-06	-4.79564e-10	-0.0573113
118856987	chr11:118856987:T:A	1.05337e-14	-4.79564e-10	-1.45927	8.42955e-06	-4.79564e-10	-1.43487	3.99017e-07	-4.79564e-10	-1.49357
118857502	chr11:118857502:C:T	1.18446e-14	-4.79564e-10	-1.34198	8.77761e-06	-4.79564e-10	-1.39441	4.60167e-07	-4.79564e-10	-1.35098
118857554	chr11:118857554:A:G	1.13669e-14	-4.79564e-10	-1.38315	8.75584e-06	-4.79564e-10	-1.39689	4.16843e-07	-4.79564e-10	-1.44986
118857611	chr11:118857611:C:T	1.96887e-14	0.184211	-1.01802	7.65681e-06	-0.81159	-0.719428	3.71835e-07	-0.521135	-1.04299
118857770	chr11:118857770:A:G	3.26652e-15	-2.19173	-0.438391	3.69e-06	-1.96483	-0.296154	1.35727e-07	-2.1037	-0.46823
118858421	chr11:118858421:C:T	1.03005e-14	-4.79564e-10	-1.48166	8.18642e-06	-4.79564e-10	-1.46414	3.94335e-07	-4.79564e-10	-1.50537
118858454	chr11:118858454:G:A	1.06965e-14	-4.79564e-10	-1.44393	8.58508e-06	-4.79564e-10	-1.41659	4.02717e-07	-4.79564e-10	-1.48434
118858501	chr11:118858501:C:T	6.20854e-15	-0.537628	-1.4503	2.37611e-06	-1.30284	-1.39831	1.33325e-07	-1.17815	-1.41163
118858574	chr11:118858574:C:T	3.17418e-15	-2.10125	-0.557554	3.93879e-06	-1.7733	-0.422441	1.34939e-07	-1.99581	-0.58194
118858682	chr11:118858682:A:G	1.73796e-15	-2.28052	-0.980623	1.21631e-06	-2.23911	-1.13168	6.3062e-08	-2.2808	-1.05765
118858733	chr11:118858733:C:T	3.20834e-15	-2.13875	-0.509346	3.89457e-06	-1.84069	-0.366336	1.40682e-07	-2.04942	-0.486654
118858747	chr11:118858747:C:T	1.52511e-15	-2.25243	-1.13936	1.20226e-06	-2.15374	-1.22867	5.74926e-08	-2.25972	-1.1712
118859151	chr11:118859151:T:G	5.9334e-15	-0.576071	-1.45718	2.27402e-06	-1.33449	-1.41057	1.28178e-07	-1.20762	-1.42153
118859166	chr11:118859166:G:A	1.0335e-14	-4.79564e-10	-1.47831	8.26422e-06	-4.79564e-10	-1.45468	3.95337e-07	-4.79564e-10	-1.50283
118859432	chr11:118859432:A:G	6.32225e-15	-0.518795	-1.45098	2.40976e-06	-1.28673	-1.40035	1.35555e-07	-1.15979	-1.4134
118859780	chr11:118859780:C:T	4.98109e-14	-4.79564e-10	0.0943854	3.80977e-05	-4.79564e-10	0.0735403	1.8347e-06	-4.79564e-10	0.0320619
118859960	chr11:118859960:C:T	7.75529e-14	0.944083	-0.406972	8.33259e-05	1.32621	-0.470063	1.01192e-06	0.164213	-0.727176
118860125	chr11:118860125:G:A	1.00137e-14	-4.79564e-10	-1.50989	7.96639e-06	-4.79564e-10	-1.49138	3.93501e-07	-4.79564e-10	-1.50749
118860779	chr11:118860779:G:A	7.23758e-15	-0.388329	-1.44623	2.67958e-06	-1.1889	-1.39205	1.50884e-07	-1.06024	-1.40583
118860817	chr11:118860817:C:T	7.89804e-15	-1.74723	-4.88941e-10	6.02455e-06	-1.77077	-4.88941e-10	2.90784e-07	-1.80999	-4.88941e-10
118860895	chr11:118860895:C:A	1.01571e-14	-4.79564e-10	-1.49568	7.83957e-06	-4.79564e-10	-1.50743	3.92715e-07	-4.79564e-10	-1.50949
118861053	chr11:118861053:A:G	6.01758e-15	-0.53813	-1.48103	2.27694e-06	-1.30108	-1.44269	1.28089e-07	-1.17761	-1.45224
118861133	chr11:118861133:T:C	1.08026e-14	-4.79564e-10	-1.43406	8.68124e-06	-4.79564e-10	-1.40545	4.05396e-07	-4.79564e-10	-1.47771
118861316	chr11:118861316:A:G	1.07533e-14	-4.79564e-10	-1.43863	8.63082e-06	-4.79564e-10	-1.41127	4.04079e-07	-4.79564e-10	-1.48096
118861472	chr11:118861472:G:A	4.71702e-15	-2.26267	-4.88941e-10	3.6401e-06	-2.2746	-4.88941e-10	1.81706e-07	-2.28018	-4.88941e-10
118861518	chr11:118861518:A:G	1.07778e-14	-4.79564e-10	-1.43636	8.6569e-06	-4.79564e-10	-1.40826	4.04704e-07	-4.79564e-10	-1.47942
118861623	chr11:118861623:T:C	1.07554e-14	-4.79564e-10	-1.43844	8.63382e-06	-4.79564e-10	-1.41093	4.04146e-07	-4.79564e-10	-1.4808
118861710	chr11:118861710:CT:C	1.07052e-14	-4.79564e-10	-1.44312	8.57099e-06	-4.79564e-10	-1.41823	4.02561e-07	-4.79564e-10	-1.48473
118861873	chr11:118861873:G:A	1.08163e-14	-4.79564e-10	-1.43279	8.71183e-06	-4.79564e-10	-1.40193	4.05752e-07	-4.79564e-10	-1.47683
118862150	chr11:118862150:A:G	1.02444e-14	-4.79564e-10	-1.48712	8.14747e-06	-4.79564e-10	-1.46891	3.93137e-07	-4.79564e-10	-1.50841
118862360	chr11:118862360:C:T	3.33859e-14	-4.79564e-10	-0.305714	2.89117e-05	-4.79564e-10	-0.202366	1.75581e-06	-4.79564e-10	-0.0118872
118862444	chr11:118862444:G:A	1.01306e-14	-4.79564e-10	-1.49829	8.03124e-06	-4.79564e-10	-1.48327	3.92152e-07	-4.79564e-10	-1.51092
118862584	chr11:118862584:AG:A	1.11511e-14	-4.79564e-10	-1.40231	8.81605e-06	-4.79564e-10	-1.39004	4.31435e-07	-4.79564e-10	-1.41546
118863184	chr11:118863184:G:A	1.03552e-14	-4.79564e-10	-1.47636	8.26085e-06	-4.79564e-10	-1.45509	3.94867e-07	-4.79564e-10	-1.50402
118863291	chr11:118863291:T:C	1.8925e-15	-2.25994	-0.91601	1.43962e-06	-2.1655	-1.03674	6.94137e-08	-2.26596	-0.976524
118863527	chr11:118863527:C:T	1.02942e-14	-4.79564e-10	-1.48227	8.20014e-06	-4.79564e-10	-1.46246	3.93893e-07	-4.79564e-10	-1.50649
118864177	chr11:118864177:C:T	1.01936e-14	-4.79564e-10	-1.49209	8.10687e-06	-4.79564e-10	-1.4739	3.92641e-07	-4.79564e-10	-1.50968
118864500	chr11:118864500:A:T	1.02504e-14	-4.79564e-10	-1.48653	8.16877e-06	-4.79564e-10	-1.4663	3.93331e-07	-4.79564e-10	-1.50792
118864572	chr11:118864572:A:G	1.01334e-14	-4.79564e-10	-1.49801	8.03849e-06	-4.79564e-10	-1.48237	3.92181e-07	-4.79564e-10	-1.51085
118865167	chr11:118865167:C:T	1.7446e-14	-0.954741	-4.88941e-10	9.96122e-06	-1.26791	-4.88941e-10	4.76137e-07	-1.31687	-4.88941e-10
118865314	chr11:118865314:T:C	1.02338e-14	-4.79564e-10	-1.48815	8.15694e-06	-4.79564e-10	-1.46774	3.93145e-07	-4.79564e-10	-1.50839
118865371	chr11:118865371:C:T	1.04111e-14	-4.79564e-10	-1.47098	8.31632e-06	-4.79564e-10	-1.44839	3.95844e-07	-4.79564e-10	-1.50155
118865503	chr11:118865503:C:T	1.02211e-14	-4.79564e-10	-1.48939	8.12119e-06	-4.79564e-10	-1.47214	3.92892e-07	-4.79564e-10	-1.50904
118865581	chr11:118865581:G:A	1.00941e-14	-4.79564e-10	-1.5019	8.14661e-06	-4.79564e-10	-1.46901	4.02118e-07	-4.79564e-10	-1.48583
118866085	chr11:118866085:C:T	1.04103e-14	-4.79564e-10	-1.47105	8.31226e-06	-4.79564e-10	-1.44888	3.95804e-07	-4.79564e-10	-1.50165
118866497	chr11:118866497:C:T	1.02367e-14	-4.79564e-10	-1.48787	8.13637e-06	-4.79564e-10	-1.47027	3.93071e-07	-4.79564e-10	-1.50858
118866796	chr11:118866796:C:T	1.03136e-14	-4.79564e-10	-1.48039	8.21644e-06	-4.79564e-10	-1.46048	3.94172e-07	-4.79564e-10	-1.50579
118866985	chr11:118866985:A:G	1.03798e-14	-4.79564e-10	-1.47399	7.91006e-06	-4.79564e-10	-1.49848	4.02068e-07	-4.79564e-10	-1.48595
118867192	chr11:118867192:A:G	1.03989e-14	-4.79564e-10	-1.47214	8.30056e-06	-4.79564e-10	-1.45029	3.95578e-07	-4.79564e-10	-1.50222
118867219	chr11:118867219:T:A	1.11857e-14	-4.79564e-10	-1.39921	8.52792e-06	-4.79564e-10	-1.42327	4.42136e-07	-4.79564e-10	-1.39095
118867328	chr11:118867328:A:G	7.06056e-15	-1.85932	-4.88941e-10	5.18874e-06	-1.92012	-4.88941e-10	3.02682e-07	-1.76989	-4.88941e-10
118867572	chr11:118867572:G:A	2.22175e-15	-2.18573	-0.829822	1.37895e-06	-2.2806	-0.964685	7.36201e-08	-2.25869	-0.924968
118867794	chr11:118867794:G:A	1.03088e-14	-4.79564e-10	-1.48085	8.21635e-06	-4.79564e-10	-1.46049	3.94109e-07	-4.79564e-10	-1.50595
118867805	chr11:118867805:C:T	1.02662e-14	-4.79564e-10	-1.48499	8.16532e-06	-4.79564e-10	-1.46672	3.93398e-07	-4.79564e-10	-1.50775
118867806	chr11:118867806:A:C	8.93499e-14	-4.79564e-10	0.678711	9.21428e-05	-4.79564e-10	0.956726	4.06658e-06	-4.79564e-10	0.827984
118867870	chr11:118867870:A:AC	1.0414e-14	-4.79564e-10	-1.4707	8.31565e-06	-4.79564e-10	-1.44847	3.95842e-07	-4.79564e-10	-1.50156
118868076	chr11:118868076:A:G	1.0201e-14	-4.79564e-10	-1.49136	8.09736e-06	-4.79564e-10	-1.47508	3.92636e-07	-4.79564e-10	-1.50969
118868087	chr11:118868087:C:T	1.09971e-14	-4.79564e-10	-1.41621	8.78136e-06	-4.79564e-10	-1.39398	4.16811e-07	-4.79564e-10	-1.44994
118868161	chr11:118868161:C:A	2.20088e-14	-4.79564e-10	-0.722407	1.77212e-05	-4.79564e-10	-0.691852	1.03102e-06	-4.79564e-10	-0.544271
118868347	chr11:118868347:A:G	1.7057e-15	-2.25325	-1.02662	1.30936e-06	-2.15745	-1.13962	6.24916e-08	-2.26188	-1.08566
118868686	chr11:118868686:AAG:A	7.45683e-15	-1.15797	-0.646744	4.73716e-06	-1.70336	-0.307816	1.85395e-07	-1.56851	-0.691573
118869254	chr11:118869254:C:G	1.05173e-14	-4.79564e-10	-1.46083	8.42383e-06	-4.79564e-10	-1.43555	3.98036e-07	-4.79564e-10	-1.49603
118869316	chr11:118869316:G:A	1.50963e-14	-4.79564e-10	-1.0994	1.31956e-05	-4.79564e-10	-0.98673	6.24172e-07	-4.79564e-10	-1.04615
118869427	chr11:118869427:T:C	1.01804e-14	-4.79564e-10	-1.49339	8.0962e-06	-4.79564e-10	-1.47522	3.9252e-07	-4.79564e-10	-1.50999
118869471	chr11:118869471:G:A	1.04765e-14	-0.501315	-0.963399	4.45113e-06	-1.31913	-0.754323	2.17568e-07	-1.08994	-1.01012
118869609	chr11:118869609:A:T	1.01023e-14	-4.79564e-10	-1.50109	7.82054e-06	-4.79564e-10	-1.50986	3.92175e-07	-4.79564e-10	-1.51086
118869703	chr11:118869703:C:T	1.03909e-14	-4.79564e-10	-1.47291	8.29492e-06	-4.79564e-10	-1.45097	3.95458e-07	-4.79564e-10	-1.50253
118869709	chr11:118869709:G:C	1.04649e-15	-2.26097	-1.50744	8.90263e-07	-2.17192	-1.51093	4.06765e-08	-2.26839	-1.50853
118869940	chr11:118869940:C:T	2.00313e-14	-4.79564e-10	-0.816553	1.61383e-05	-4.79564e-10	-0.785417	9.28984e-07	-4.79564e-10	-0.648481
118870012	chr11:118870012:A:G	1.03547e-14	-4.79564e-10	-1.47641	8.29497e-06	-4.79564e-10	-1.45096	3.95347e-07	-4.79564e-10	-1.50281
118870222	chr11:118870222:C:T	1.03427e-15	-2.27815	-1.502	8.91685e-07	-2.20973	-1.47152	4.01182e-08	-2.2806	-1.51014
118870448	chr11:118870448:T:C	1.05787e-15	-2.27969	-1.4779	8.79477e-07	-2.23413	-1.46091	4.14982e-08	-2.28073	-1.47619
118871414	chr11:118871414:T:C	1.10826e-14	-4.79564e-10	-1.40847	8.98535e-06	-4.79564e-10	-1.37102	4.12084e-07	-4.79564e-10	-1.46135
118872015	chr11:118872015:T:C	1.14755e-15	-2.27347	-1.40275	9.16771e-07	-2.20771	-1.4458	4.40414e-08	-2.27706	-1.42038
118872074	chr11:118872074:CAT:C	1.00525e-14	-4.79564e-10	-1.50603	7.82275e-06	-4.79564e-10	-1.50958	3.9392e-07	-4.79564e-10	-1.50643
118872077	chr11:118872077:G:GCC	1.00226e-14	-4.79564e-10	-1.50901	7.8126e-06	-4.79564e-10	-1.51088	3.92821e-07	-4.79564e-10	-1.50922
118872577	chr11:118872577:G:A	1.26207e-15	-2.26896	-1.31213	1.14593e-06	-2.2434	-1.18699	4.70586e-08	-2.26923	-1.36195
118872885	chr11:118872885:G:A	1.44794e-14	-4.79564e-10	-1.14112	1.13144e-05	-4.79564e-10	-1.14054	5.33922e-07	-4.79564e-10	-1.20232
118872984	chr11:118872984:ATC:A	1.00848e-14	-4.79564e-10	-1.50282	7.94171e-06	-4.79564e-10	-1.49448	3.97156e-07	-4.79564e-10	-1.49824
118873079	chr11:118873079:TATAGACTCTTACTTAGTTTTCTCAGA:T	1.24527e-14	-4.79564e-10	-1.29191	9.97878e-06	-4.79564e-10	-1.26615	4.78917e-07	-4.79564e-10	-1.31104
118873455	chr11:118873455:A:G	5.6845e-14	-4.79564e-10	0.22648	2.77086e-05	-4.79564e-10	-0.244871	1.58337e-06	-4.79564e-10	-0.115265
118873491	chr11:118873491:G:A	1.28952e-14	-4.79564e-10	-1.257	1.1151e-05	-4.79564e-10	-1.15509	5.63008e-07	-4.79564e-10	-1.14928
118873811	chr11:118873811:G:A	1.01995e-14	-4.79564e-10	-1.49151	7.84154e-06	-4.79564e-10	-1.50718	4.1207e-07	-4.79564e-10	-1.46138
118873819	chr11:118873819:G:A	1.90397e-14	-4.79564e-10	-0.86732	1.50346e-05	-4.79564e-10	-0.856258	8.58634e-07	-4.79564e-10	-0.72723
118873906	chr11:118873906:G:A	4.70201e-15	-2.26586	-4.88941e-10	3.61898e-06	-2.28042	-4.88941e-10	2.00801e-07	-2.18026	-4.88941e-10
118873961	chr11:118873961:GAGAA:G	1.22797e-14	-4.79564e-10	-1.3059	1.07502e-05	-4.79564e-10	-1.19169	5.2409e-07	-4.79564e-10	-1.22091
118874016	chr11:118874016:A:G	3.58268e-14	-4.79564e-10	-0.235153	3.29781e-05	-4.79564e-10	-0.0707699	1.2323e-06	-4.79564e-10	-0.365938
118874534	chr11:118874534:A:G	2.49356e-15	-2.21445	-0.685685	2.06802e-06	-2.09275	-0.74727	8.98653e-08	-2.22839	-0.755874
118874569	chr11:118874569:C:T	2.87941e-15	-2.22681	-0.529455	2.36281e-06	-2.1125	-0.594263	1.03499e-07	-2.23939	-0.603627
118874955	chr11:118874955:T:G	1.81454e-14	0.575012	-1.49044	1.7241e-05	0.791715	-1.51104	3.51689e-07	-0.148437	-1.47139
118875138	chr11:118875138:C:A	2.12747e-14	-4.79564e-10	-0.756328	1.68157e-05	-4.79564e-10	-0.744301	9.72351e-07	-4.79564e-10	-0.602857
118875514	chr11:118875514:T:C	2.71134e-14	0.991222	-1.50504	2.71283e-05	1.2406	-1.50664	5.01842e-07	0.222398	-1.48669
118876867	chr11:118876867:A:G	3.4799e-13	1.95768	0.0806405	0.000731684	3.15089	-0.122158	1.20795e-05	1.97174	-0.0550544
118876873	chr11:118876873:T:C	1.63431e-15	-1.81407	-1.50856	9.42654e-07	-2.12075	-1.50491	6.39475e-08	-1.81478	-1.50973
118877461	chr11:118877461:G:C	7.66888e-15	-0.59473	-1.18195	2.24352e-06	-1.57544	-1.18312	1.6951e-07	-1.12945	-1.22021
118877562	chr11:118877562:T:C	1.04625e-14	-4.79564e-10	-1.46605	7.86003e-06	-4.79564e-10	-1.50482	4.03498e-07	-4.79564e-10	-1.4824
118877627	chr11:118877627:T:A	1.0423e-14	-4.79564e-10	-1.46983	7.99593e-06	-4.79564e-10	-1.48768	3.9703e-07	-4.79564e-10	-1.49856
118877800	chr11:118877800:C:T	1.11988e-14	-4.79564e-10	-1.39804	8.71039e-06	-4.79564e-10	-1.4021	4.47017e-07	-4.79564e-10	-1.37998
118877963	chr11:118877963:A:G	1.03844e-14	-4.79564e-10	-1.47354	7.84724e-06	-4.79564e-10	-1.50645	4.01639e-07	-4.79564e-10	-1.48702
118878047	chr11:118878047:G:C	1.0457e-14	-4.79564e-10	-1.46658	7.87233e-06	-4.79564e-10	-1.50326	4.02474e-07	-4.79564e-10	-1.48494
118878609	chr11:118878609:T:A	3.41365e-15	-1.08827	-1.49779	1.95226e-06	-1.4246	-1.47303	8.39521e-08	-1.54402	-1.50831
118878755	chr11:118878755:G:A	1.40315e-14	-4.79564e-10	-1.17254	1.16005e-05	-4.79564e-10	-1.11557	6.47356e-07	-4.79564e-10	-1.00968
118878854	chr11:118878854:T:C	2.5214e-15	-1.65586	-1.23317	1.49939e-06	-1.90893	-1.25262	7.27254e-08	-1.94097	-1.25491
118878990	chr11:118878990:G:T	1.09255e-14	-4.79564e-10	-1.42275	8.33216e-06	-4.79564e-10	-1.44649	4.09901e-07	-4.79564e-10	-1.46666
118879612	chr11:118879612:T:C	1.1914e-15	-2.19429	-1.44443	8.87947e-07	-2.23843	-1.44703	4.29899e-08	-2.28064	-1.44097
118880258	chr11:118880258:T:A	2.18452e-12	5.18343	-1.30813	0.00489305	6.33021	-1.40125	0.000103674	5.36407	-1.29763
118881189	chr11:118881189:G:A	3.44751e-15	-2.24641	-0.329789	3.22201e-06	-1.99486	-0.401745	1.09842e-07	-2.12057	-0.662956
118881469	chr11:118881469:T:C	4.19734e-15	-2.27387	-0.105526	3.93612e-06	-2.02062	-0.175795	1.26152e-07	-2.18299	-0.462091
118881833	chr11:118881833:G:A	5.38038e-13	-4.79564e-10	2.47408	0.000494889	-4.79564e-10	2.63772	1.44845e-05	-4.79564e-10	2.09826
118882301	chr11:118882301:C:T	1.19446e-14	-4.79564e-10	-1.33357	9.32112e-06	-4.79564e-10	-1.33433	4.83551e-07	-4.79564e-10	-1.30142
118883644	chr11:118883644:C:A	1.07168e-12	1.80935	1.35378	0.000530047	0.509171	2.19718	1.78375e-05	0.668189	1.6383
118883940	chr11:118883940:C:G	5.136e-12	6.23677	-1.50659	0.0111393	7.25411	-1.50248	0.000247325	6.44626	-1.51038
118884264	chr11:118884264:T:C	5.28099e-14	-4.79564e-10	0.15285	3.35575e-05	-4.79564e-10	-0.0533535	1.67212e-06	-4.79564e-10	-0.0607269
118884435	chr11:118884435:GTCA:G	1.09007e-14	-4.79564e-10	-1.42502	8.27451e-06	-4.79564e-10	-1.45343	4.29924e-07	-4.79564e-10	-1.41896
118884896	chr11:118884896:G:C	2.0412e-14	-4.79564e-10	-0.797727	1.59249e-05	-4.79564e-10	-0.798729	7.42788e-07	-4.79564e-10	-0.872163
118884921	chr11:118884921:T:C	8.28754e-12	6.63858	-1.42992	0.0176741	7.59448	-1.38123	0.000384056	6.82429	-1.44832
118884981	chr11:118884981:G:A	1.0505e-14	-4.79564e-10	-1.462	8.14477e-06	-4.79564e-10	-1.46924	4.10616e-07	-4.79564e-10	-1.46492
118885029	chr11:118885029:A:G	1.16462e-14	-0.0135671	-1.3453	1.51845e-05	0.582412	-1.42875	7.03955e-07	0.458872	-1.38473
118886284	chr11:118886284:G:A	1.09052e-14	-4.79564e-10	-1.42461	8.40625e-06	-4.79564e-10	-1.43764	4.11883e-07	-4.79564e-10	-1.46183
118886353	chr11:118886353:A:G	1.03999e-15	-2.26444	-1.5102	8.55751e-07	-2.2336	-1.48878	4.14075e-08	-2.27324	-1.48587
118886482	chr11:118886482:G:A	7.30124e-14	1.85552	-1.37874	4.20134e-05	1.57089	-1.39952	1.10893e-06	0.938182	-1.4096
118886490	chr11:118886490:G:T	1.00025e-14	-4.79564e-10	-1.51101	8.01854e-06	-4.79564e-10	-1.48486	3.94907e-07	-4.79564e-10	-1.50392
118886510	chr11:118886510:C:G	1.18707e-15	-2.13951	-1.50285	1.00625e-06	-2.06804	-1.49234	4.68408e-08	-2.12719	-1.50863
118886531	chr11:118886531:C:A	1.16459e-14	-4.79564e-10	-1.3589	9.42817e-06	-4.79564e-10	-1.32291	4.60668e-07	-4.79564e-10	-1.34989
118886644	chr11:118886644:G:A	2.01721e-12	3.79562	-4.88941e-10	0.00034297	2.27103	-4.88941e-10	4.90206e-05	3.31742	-4.88941e-10
118887079	chr11:118887079:G:A	1.6492e-15	-2.11745	-1.19611	1.08836e-06	-2.2429	-1.23904	6.1235e-08	-2.10345	-1.2644
118887205	chr11:118887205:G:T	1.68622e-14	-4.79564e-10	-0.988772	1.24234e-05	-4.79564e-10	-1.04703	6.2051e-07	-4.79564e-10	-1.05203
118887243	chr11:118887243:G:A	1.00044e-14	-4.79564e-10	-1.51082	7.81921e-06	-4.79564e-10	-1.51003	3.94282e-07	-4.79564e-10	-1.50551
118887380	chr11:118887380:C:T	1.00853e-14	-0.0410503	-1.46172	4.69359e-06	-0.62402	-1.3964	1.58202e-07	-1.0567	-1.362
118887762	chr11:118887762:C:T	1.12013e-14	-4.79564e-10	-1.39782	8.86905e-06	-4.79564e-10	-1.38405	4.48514e-07	-4.79564e-10	-1.37663
118887894	chr11:118887894:C:T	1.4532e-14	-4.79564e-10	-1.1375	1.07213e-05	-4.79564e-10	-1.19438	5.11992e-07	-4.79564e-10	-1.24426
118888855	chr11:118888855:A:G	1.61308e-14	-4.79564e-10	-1.03312	1.29738e-05	-4.79564e-10	-1.00368	5.82545e-07	-4.79564e-10	-1.11517
118888901	chr11:118888901:T:G	4.04748e-12	1.80704	2.68496	0.00179951	-0.162052	4.09071	5.08211e-05	0.173131	3.18036
118888950	chr11:118888950:G:A	1.07192e-14	-4.79564e-10	-1.44181	9.56211e-06	-4.79564e-10	-1.30881	4.44739e-07	-4.79564e-10	-1.38508
118889196	chr11:118889196:C:A	7.90475e-14	0.556201	-4.88941e-10	6.96091e-05	0.676282	-4.88941e-10	3.99876e-06	0.811167	-4.88941e-10
118889734	chr11:118889734:G:A	5.60358e-15	-2.09044	-4.88941e-10	3.88376e-06	-2.20981	-4.88941e-10	1.8946e-07	-2.2384	-4.88941e-10
118890664	chr11:118890664:TA:T	1.00045e-14	-4.79564e-10	-1.51082	7.81816e-06	-4.79564e-10	-1.51016	3.92711e-07	-4.79564e-10	-1.5095
118890666	chr11:118890666:T:G	1.0005e-14	-4.79564e-10	-1.51077	7.81743e-06	-4.79564e-10	-1.51026	3.92663e-07	-4.79564e-10	-1.50962
118890671	chr11:118890671:T:TTA	1.00047e-14	-4.79564e-10	-1.51079	7.81776e-06	-4.79564e-10	-1.51022	3.92684e-07	-4.79564e-10	-1.50957
118890692	chr11:118890692:T:C	1.33534e-14	-4.79564e-10	-1.22208	9.74476e-06	-4.79564e-10	-1.28988	4.71245e-07	-4.79564e-10	-1.32719
118890882	chr11:118890882:C:T	2.59973e-15	-1.78882	-1.06962	1.14026e-06	-2.20435	-1.23101	6.33754e-08	-2.18557	-1.14792
118891129	chr11:118891129:C:T	1.07956e-14	-4.79564e-10	-1.43471	7.99959e-06	-4.79564e-10	-1.48722	4.1296e-07	-4.79564e-10	-1.45922
118891364	chr11:118891364:G:A	3.15069e-15	-1.15574	-1.51049	1.38141e-06	-1.7384	-1.50511	2.39761e-07	-0.496138	-1.50679
118891366	chr11:118891366:G:A	1.11194e-14	-4.79564e-10	-1.40516	9.31962e-06	-4.79564e-10	-1.33449	4.56845e-07	-4.79564e-10	-1.35823
118891393	chr11:118891393:G:A	2.81598e-15	-1.68987	-1.08867	1.17603e-06	-2.16259	-1.24188	6.53807e-08	-2.14015	-1.16219
118891509	chr11:118891509:A:G	1.79805e-13	2.58919	-1.21116	2.01896e-05	0.443505	-1.00495	1.29303e-06	0.723551	-1.04138
118891992	chr11:118891992:G:A	6.45279e-14	1.80794	-1.45469	8.91948e-05	2.29946	-1.37525	1.24807e-06	1.12849	-1.48171
118892604	chr11:118892604:G:A	1.17527e-14	-1.34977	-4.88941e-10	5.45252e-06	-1.87054	-4.88941e-10	8.5171e-07	-0.735327	-4.88941e-10
118893027	chr11:118893027:T:C	1.22448e-14	-0.974196	-0.334553	6.81309e-06	-1.74145	0.093678	3.17283e-07	-1.54376	-0.179015
118893342	chr11:118893342:C:T	1.2375e-14	0.0110463	-1.30922	3.2173e-06	-1.04404	-1.35403	1.87099e-07	-0.979884	-1.27105
118893371	chr11:118893371:C:T	1.59483e-14	-4.79564e-10	-1.04449	1.15247e-05	-4.79564e-10	-1.12212	5.50829e-07	-4.79564e-10	-1.17115
118893408	chr11:118893408:G:A	3.19618e-15	-1.29843	-1.35346	1.19329e-06	-1.95195	-1.43795	6.51339e-08	-1.91413	-1.392
118894372	chr11:118894372:C:T	1.00412e-14	-4.79564e-10	-1.50715	7.92062e-06	-4.79564e-10	-1.49714	3.93684e-07	-4.79564e-10	-1.50702
118894378	chr11:118894378:C:T	2.41453e-15	-1.62975	-1.3026	1.02885e-06	-2.13566	-1.40251	5.58777e-08	-2.11122	-1.34819
118894522	chr11:118894522:C:T	2.70578e-14	-0.515873	-4.88941e-10	2.37161e-05	-0.400461	-4.88941e-10	1.25348e-06	-0.348893	-4.88941e-10
118894574	chr11:118894574:G:A	9.45424e-15	-1.56738	-4.88941e-10	1.00541e-05	-1.25863	-4.88941e-10	4.52051e-07	-1.36878	-4.88941e-10
118894979	chr11:118894979:C:G	9.78457e-14	0.624826	0.144717	3.54228e-05	-1.03273	1.03347	1.26912e-06	-0.801371	0.464876
118895064	chr11:118895064:C:T	1.0547e-14	-4.79564e-10	-1.45801	7.89431e-06	-4.79564e-10	-1.50047	3.98406e-07	-4.79564e-10	-1.4951
118895309	chr11:118895309:C:T	4.67645e-15	-2.27131	-4.88941e-10	3.61755e-06	-2.28082	-4.88941e-10	1.81598e-07	-2.28077	-4.88941e-10
118895523	chr11:118895523:G:GTGGGGTGGAGAACTCC	2.08606e-14	-4.79564e-10	-0.775987	2.4353e-05	-4.79564e-10	-0.37396	1.11305e-06	-4.79564e-10	-0.467713
118896328	chr11:118896328:G:A	1.04024e-14	-4.79564e-10	-1.47182	8.17688e-06	-4.79564e-10	-1.4653	4.13969e-07	-4.79564e-10	-1.45678
118896367	chr11:118896367:G:A	2.17095e-14	-4.79564e-10	-0.736098	1.52319e-05	-4.79564e-10	-0.843221	7.09874e-07	-4.79564e-10	-0.917486
118896537	chr11:118896537:A:G	1.09293e-14	-4.79564e-10	-1.4224	8.16154e-06	-4.79564e-10	-1.46718	4.1707e-07	-4.79564e-10	-1.44932
118896855	chr11:118896855:G:A	1.13065e-14	-1.38847	-4.88941e-10	5.21192e-06	-1.91566	-4.88941e-10	8.04003e-07	-0.79297	-4.88941e-10
118896957	chr11:118896957:C:T	4.50319e-14	-4.79564e-10	-0.00647694	3.65286e-05	-4.79564e-10	0.0314816	2.05385e-06	-4.79564e-10	0.1449
118897102	chr11:118897102:G:A	1.10702e-14	-4.79564e-10	-1.40959	8.2362e-06	-4.79564e-10	-1.45807	4.21571e-07	-4.79564e-10	-1.43858
118897123	chr11:118897123:G:A	6.65563e-13	-4.79564e-10	2.68679	0.000576795	-4.79564e-10	2.79087	1.59564e-05	-4.79564e-10	2.19504
118897216	chr11:118897216:G:A	2.09529e-14	-4.79564e-10	-0.771569	1.47278e-05	-4.79564e-10	-0.876876	6.88077e-07	-4.79564e-10	-0.948672
118897929	chr11:118897929:G:A	1.55208e-14	-4.79564e-10	-1.07167	1.13349e-05	-4.79564e-10	-1.13873	5.39386e-07	-4.79564e-10	-1.19214
118898895	chr11:118898895:C:T	1.38488e-15	-2.08379	-1.40444	1.15348e-06	-2.08394	-1.33989	6.68093e-08	-1.84077	-1.43996
118899519	chr11:118899519:T:C	1.41764e-14	-4.79564e-10	-1.16227	1.10279e-05	-4.79564e-10	-1.16619	5.93367e-07	-4.79564e-10	-1.09676
118900152	chr11:118900152:G:A	2.21241e-14	-4.79564e-10	-0.717179	1.29875e-05	-4.79564e-10	-1.00263	6.25249e-07	-4.79564e-10	-1.04442
118901309	chr11:118901309:G:A	1.0025e-13	-4.79564e-10	0.793821	7.07385e-05	-4.79564e-10	0.692377	3.18221e-06	-4.79564e-10	0.582759
118901373	chr11:118901373:C:T	1.02121e-14	-4.79564e-10	-1.49027	7.95226e-06	-4.79564e-10	-1.49316	4.03555e-07	-4.79564e-10	-1.48226
118901451	chr11:118901451:G:A	3.51544e-15	-2.28076	-0.27592	2.80124e-06	-2.23433	-0.302224	1.21531e-07	-2.28029	-0.402106
118902495	chr11:118902495:G:A	1.03383e-14	-4.79564e-10	-1.47799	9.07118e-06	-4.79564e-10	-1.36151	4.21433e-07	-4.79564e-10	-1.43891
118903056	chr11:118903056:C:T	1.00304e-14	-4.79564e-10	-1.50823	7.81776e-06	-4.79564e-10	-1.51021	3.93977e-07	-4.79564e-10	-1.50628
118903729	chr11:118903729:C:T	2.29704e-14	-4.79564e-10	-0.679642	1.62544e-05	-4.79564e-10	-0.778248	7.44862e-07	-4.79564e-10	-0.869374
118903772	chr11:118903772:A:G	1.00035e-14	-4.79564e-10	-1.51091	7.90623e-06	-4.79564e-10	-1.49896	3.94838e-07	-4.79564e-10	-1.5041
118904203	chr11:118904203:G:A	2.15941e-14	-4.79564e-10	-0.741427	1.24949e-05	-4.79564e-10	-1.0413	7.0255e-07	-4.79564e-10	-0.927857
118904692	chr11:118904692:A:C	2.82605e-14	-4.79564e-10	-0.472382	1.87095e-05	-4.79564e-10	-0.63758	9.37734e-07	-4.79564e-10	-0.639107
118904815	chr11:118904815:T:G	1.77339e-15	-2.17046	-1.0705	1.5855e-06	-1.98759	-1.11813	6.53526e-08	-2.18966	-1.11312
118904842	chr11:118904842:T:C	1.10195e-14	-4.79564e-10	-1.41418	8.87443e-06	-4.79564e-10	-1.38344	4.31963e-07	-4.79564e-10	-1.41423
118905642	chr11:118905642:C:T	2.08414e-14	-4.79564e-10	-0.776907	1.47038e-05	-4.79564e-10	-0.878509	6.86752e-07	-4.79564e-10	-0.9506
118906251	chr11:118906251:A:G	1.05165e-14	-4.79564e-10	-1.4609	8.13888e-06	-4.79564e-10	-1.46996	4.01125e-07	-4.79564e-10	-1.4883
118906316	chr11:118906316:A:G	1.4132e-14	-4.79564e-10	-1.16541	1.02403e-05	-4.79564e-10	-1.24029	4.90944e-07	-4.79564e-10	-1.28624
118906692	chr11:118906692:T:G	1.41845e-14	-4.79564e-10	-1.1617	1.15095e-05	-4.79564e-10	-1.12344	6.01612e-07	-4.79564e-10	-1.08296
118906933	chr11:118906933:C:A	1.02638e-14	-4.79564e-10	-1.48523	8.02913e-06	-4.79564e-10	-1.48354	4.08334e-07	-4.79564e-10	-1.47049
118906956	chr11:118906956:T:C	1.00051e-14	-4.79564e-10	-1.51076	7.89695e-06	-4.79564e-10	-1.50014	3.9449e-07	-4.79564e-10	-1.50498
118907269	chr11:118907269:C:A	4.23761e-14	-0.0672633	-4.88941e-10	0.000167896	1.55673	-4.88941e-10	2.82218e-06	0.462692	-4.88941e-10
118908106	chr11:118908106:G:A	2.0588e-14	-4.79564e-10	-0.789141	1.45608e-05	-4.79564e-10	-0.888277	6.81605e-07	-4.79564e-10	-0.958122
118908154	chr11:118908154:G:A	1.00023e-14	-4.79564e-10	-1.51104	7.92675e-06	-4.79564e-10	-1.49637	3.95635e-07	-4.79564e-10	-1.50208
118908972	chr11:118908972:T:C	2.35693e-15	-1.49314	-1.46335	1.04883e-06	-2.008	-1.51095	6.49944e-08	-1.82344	-1.48483
118909351	chr11:118909351:C:T	2.20169e-14	-4.79564e-10	-0.722037	1.27115e-05	-4.79564e-10	-1.02411	7.16851e-07	-4.79564e-10	-0.907706
118909608	chr11:118909608:G:C	1.1799e-14	-4.79564e-10	-1.34583	8.61465e-06	-4.79564e-10	-1.41315	4.42271e-07	-4.79564e-10	-1.39065
118910241	chr11:118910241:C:T	2.06864e-12	3.8208	-4.88941e-10	0.000478431	2.6039	-4.88941e-10	7.3745e-05	3.7258	-4.88941e-10
118910411	chr11:118910411:T:C	6.70285e-14	-4.79564e-10	0.39127	5.47053e-05	-4.79564e-10	0.435348	2.12316e-06	-4.79564e-10	0.17809
118910510	chr11:118910510:G:A	1.01084e-14	-4.79564e-10	-1.50048	7.86284e-06	-4.79564e-10	-1.50447	4.00292e-07	-4.79564e-10	-1.49038
118910631	chr11:118910631:C:T	3.94363e-15	-1.18521	-1.25654	1.48404e-06	-1.83991	-1.33194	7.00125e-08	-1.89558	-1.33832
118910821	chr11:118910821:G:C	4.05325e-15	-1.11832	-1.296	1.49169e-06	-1.80446	-1.36224	6.98502e-08	-1.87021	-1.36601
118911507	chr11:118911507:A:G	1.0003e-14	-4.79564e-10	-1.51096	7.91358e-06	-4.79564e-10	-1.49803	3.95126e-07	-4.79564e-10	-1.50337
118911624	chr11:118911624:T:G	1.41167e-14	-4.79564e-10	-1.16649	1.10976e-05	-4.79564e-10	-1.15988	5.85402e-07	-4.79564e-10	-1.11027
118911765	chr11:118911765:C:G	1.56757e-15	-1.85335	-1.51098	8.71543e-07	-2.21561	-1.4885	4.68197e-08	-2.12559	-1.51068
118911800	chr11:118911800:T:C	1.52572e-14	-4.79564e-10	-1.0888	1.33299e-05	-4.79564e-10	-0.9766	6.09578e-07	-4.79564e-10	-1.06981
118911923	chr11:118911923:T:A	1.22563e-14	-4.79564e-10	-1.30781	8.86932e-06	-4.79564e-10	-1.38402	4.57139e-07	-4.79564e-10	-1.35759
118912093	chr11:118912093:C:T	1.12098e-15	-2.28035	-1.4193	8.86798e-07	-2.24109	-1.44566	4.2348e-08	-2.2787	-1.45795
118912236	chr11:118912236:A:G	1.28178e-14	-1.26302	-4.88941e-10	8.11055e-06	-1.47345	-4.88941e-10	3.47379e-07	-1.63216	-4.88941e-10
118912715	chr11:118912715:G:A	1.16564e-14	-1.35799	-4.88941e-10	5.24573e-06	-1.9092	-4.88941e-10	8.44193e-07	-0.744192	-4.88941e-10
118914124	chr11:118914124:T:C	1.53166e-14	-4.79564e-10	-1.08491	1.20406e-05	-4.79564e-10	-1.07833	5.68416e-07	-4.79564e-10	-1.13972
118914205	chr11:118914205:C:T	1.12193e-14	-4.79564e-10	-1.39621	8.78361e-06	-4.79564e-10	-1.39373	4.5106e-07	-4.79564e-10	-1.37097
118914459	chr11:118914459:C:G	1.13818e-14	-4.79564e-10	-1.38183	9.30752e-06	-4.79564e-10	-1.33579	4.3316e-07	-4.79564e-10	-1.41147
118915088	chr11:118915088:C:T	7.64211e-14	-4.79564e-10	0.522411	7.70956e-05	-4.79564e-10	0.778432	3.46208e-06	-4.79564e-10	0.667053
118915145	chr11:118915145:A:G	1.27236e-14	-4.79564e-10	-1.27039	1.00375e-05	-4.79564e-10	-1.26029	4.81129e-07	-4.79564e-10	-1.30644
118915273	chr11:118915273:A:T	2.61244e-15	-1.67979	-1.17377	2.61026e-06	-1.58797	-1.01919	6.67526e-08	-2.0334	-1.24818
118915886	chr11:118915886:C:G	2.32738e-14	-4.79564e-10	-0.66652	1.72942e-05	-4.79564e-10	-0.71624	8.4069e-07	-4.79564e-10	-0.74835
118915968	chr11:118915968:A:C	1.00169e-14	-4.79564e-10	-1.50957	7.85013e-06	-4.79564e-10	-1.50608	3.95509e-07	-4.79564e-10	-1.5024
118916120	chr11:118916120:A:G	1.532e-15	-1.87897	-1.5083	8.58124e-07	-2.23171	-1.48791	4.43631e-08	-2.18079	-1.50937
118916186	chr11:118916186:A:G	1.10685e-14	-4.79564e-10	-1.40974	8.93213e-06	-4.79564e-10	-1.37696	4.31455e-07	-4.79564e-10	-1.41541
118916395	chr11:118916395:C:T	1.00094e-14	-4.79564e-10	-1.51032	7.91647e-06	-4.79564e-10	-1.49767	3.93735e-07	-4.79564e-10	-1.5069
118916504	chr11:118916504:T:C	3.21305e-15	-1.59335	-1.05328	1.26835e-06	-2.13205	-1.19685	7.14529e-08	-2.1089	-1.10463
118916625	chr11:118916625:C:A	1.00022e-14	-4.79564e-10	-1.51104	7.81581e-06	-4.79564e-10	-1.51046	3.92216e-07	-4.79564e-10	-1.51076
118916844	chr11:118916844:C:T	1.00485e-14	-4.79564e-10	-1.50642	7.89856e-06	-4.79564e-10	-1.49993	4.04999e-07	-4.79564e-10	-1.47869
118916878	chr11:118916878:G:C	1.01825e-14	-4.79564e-10	-1.49318	7.8375e-06	-4.79564e-10	-1.50769	3.9552e-07	-4.79564e-10	-1.50237
118918060	chr11:118918060:G:T	5.29981e-15	-2.14618	-4.88941e-10	3.7725e-06	-2.23888	-4.88941e-10	1.91275e-07	-2.22886	-4.88941e-10
118918271	chr11:118918271:G:A	1.01782e-14	-4.79564e-10	-1.4936	8.07975e-06	-4.79564e-10	-1.47725	3.99906e-07	-4.79564e-10	-1.49134
118918332	chr11:118918332:G:A	2.1305e-14	-4.79564e-10	-0.754909	1.47064e-05	-4.79564e-10	-0.878329	6.96557e-07	-4.79564e-10	-0.936423
118918791	chr11:118918791:TGA:T	3.95498e-15	-1.39999	-1.03889	1.51846e-06	-2.02346	-1.12546	7.26696e-08	-2.07056	-1.12609
118918948	chr11:118918948:C:T	3.32832e-15	-1.42441	-1.18697	1.45463e-06	-2.11232	-1.07954	2.38453e-07	-0.813308	-1.19509
118919243	chr11:118919243:C:T	4.18937e-14	-1.04102	0.962302	2.2758e-05	-1.77533	1.33363	2.7809e-06	-0.335407	0.783366
118919481	chr11:118919481:G:A	1.01879e-14	-4.79564e-10	-1.49265	8.01312e-06	-4.79564e-10	-1.48553	4.07918e-07	-4.79564e-10	-1.47151
118919916	chr11:118919916:G:A	1.00886e-14	-4.79564e-10	-1.50244	7.88477e-06	-4.79564e-10	-1.50168	4.03661e-07	-4.79564e-10	-1.482
118920441	chr11:118920441:C:T	1.6229e-15	-2.20008	-1.12955	1.40697e-06	-2.18787	-1.0373	6.33839e-08	-2.14377	-1.1896
118920471	chr11:118920471:T:C	6.8216e-15	-1.89375	-4.88941e-10	5.55605e-06	-1.85173	-4.88941e-10	2.42901e-07	-1.98992	-4.88941e-10
118920590	chr11:118920590:G:GA	1.07687e-14	-4.79564e-10	-1.43721	8.83917e-06	-4.79564e-10	-1.38742	4.29193e-07	-4.79564e-10	-1.42067
118920638	chr11:118920638:G:T	1.00223e-14	-4.79564e-10	-1.50904	8.02692e-06	-4.79564e-10	-1.48381	4.09532e-07	-4.79564e-10	-1.46756
118920685	chr11:118920685:G:C	4.63385e-15	-2.28046	-4.88941e-10	3.62027e-06	-2.28007	-4.88941e-10	1.81729e-07	-2.28005	-4.88941e-10
118920823	chr11:118920823:G:T	1.30453e-15	-2.22562	-1.32239	1.14294e-06	-2.21135	-1.22166	5.31228e-08	-2.18426	-1.32571
118920975	chr11:118920975:G:A	1.29693e-14	-4.79564e-10	-1.25126	1.11507e-05	-4.79564e-10	-1.15511	5.30204e-07	-4.79564e-10	-1.20931
118921128	chr11:118921128:C:T	2.56043e-15	-2.01449	-0.859186	1.7955e-06	-2.11252	-0.868804	9.65431e-08	-2.04202	-0.870562
118921334	chr11:118921334:A:G	7.71755e-15	-1.77035	-4.88941e-10	3.86516e-06	-2.21461	-4.88941e-10	1.87369e-07	-2.24949	-4.88941e-10
118921344	chr11:118921344:CAG:C	1.01254e-14	-4.79564e-10	-1.4988	8.20868e-06	-4.79564e-10	-1.46142	4.23351e-07	-4.79564e-10	-1.43437
118921569	chr11:118921569:A:G	1.08578e-15	-2.28079	-1.45076	8.22645e-07	-2.27821	-1.48364	4.13382e-08	-2.27911	-1.48168
118921599	chr11:118921599:AG:A	2.53198e-15	-2.03014	-0.854708	1.78317e-06	-2.12333	-0.864889	9.55965e-08	-2.05611	-0.866326
118921618	chr11:118921618:A:G	2.47388e-15	-2.04851	-0.859546	1.74966e-06	-2.13785	-0.869344	9.34964e-08	-2.07356	-0.871091
118921675	chr11:118921675:G:T	1.39719e-13	1.12579	-4.88941e-10	0.00015273	1.46206	-4.88941e-10	8.96344e-06	1.61834	-4.88941e-10
118922263	chr11:118922263:G:A	1.38004e-14	-4.79564e-10	-1.18915	1.06398e-05	-4.79564e-10	-1.20201	5.53838e-07	-4.79564e-10	-1.1657
118922596	chr11:118922596:G:A	1.41768e-14	-4.79564e-10	-1.16224	1.0916e-05	-4.79564e-10	-1.17638	5.68954e-07	-4.79564e-10	-1.13877
118922620	chr11:118922620:G:A	1.40663e-14	-4.79564e-10	-1.17007	1.08406e-05	-4.79564e-10	-1.18332	5.6496e-07	-4.79564e-10	-1.14582
118922770	chr11:118922770:C:A	5.35173e-15	-2.13643	-4.88941e-10	3.79725e-06	-2.23234	-4.88941e-10	1.93016e-07	-2.2198	-4.88941e-10
118922904	chr11:118922904:T:C	1.0626e-14	-0.451528	-0.999012	3.92193e-06	-1.34639	-0.853635	9.45949e-07	0.416797	-1.04718
118922996	chr11:118922996:TG:T	1.00026e-14	-4.79564e-10	-1.511	7.92164e-06	-4.79564e-10	-1.49702	4.03767e-07	-4.79564e-10	-1.48173
118923015	chr11:118923015:TC:T	1.02073e-14	-4.79564e-10	-1.49074	7.81766e-06	-4.79564e-10	-1.51023	3.92397e-07	-4.79564e-10	-1.5103
118923209	chr11:118923209:T:C	1.28439e-15	-2.11006	-1.4535	1.06039e-06	-2.0924	-1.41558	5.35054e-08	-2.02609	-1.4767
118923210	chr11:118923210:A:G	7.38124e-15	-1.81491	-4.88941e-10	3.80632e-06	-2.22995	-4.88941e-10	1.85483e-07	-2.25961	-4.88941e-10
118923916	chr11:118923916:C:T	1.08975e-14	-4.79564e-10	-1.42532	8.69503e-06	-4.79564e-10	-1.40386	4.44488e-07	-4.79564e-10	-1.38565
118924044	chr11:118924044:GC:G	1.34292e-14	-4.79564e-10	-1.21642	1.04603e-05	-4.79564e-10	-1.21903	5.40948e-07	-4.79564e-10	-1.18925
118924601	chr11:118924601:C:A	4.47978e-14	-4.79564e-10	-0.0116883	3.02845e-05	-4.79564e-10	-0.155978	1.37333e-06	-4.79564e-10	-0.25758
118925580	chr11:118925580:CT:C	1.98184e-13	-4.79564e-10	1.47535	0.000153813	-4.79564e-10	1.46912	7.09035e-06	-4.79564e-10	1.38392
118925861	chr11:118925861:C:T	6.36537e-15	-2.02994	0.0669636	3.60757e-06	-2.1956	-0.0879813	1.70754e-07	-2.21105	-0.131301
118926121	chr11:118926121:T:A	1.68004e-14	-4.79564e-10	-0.992445	1.30751e-05	-4.79564e-10	-0.995902	6.81056e-07	-4.79564e-10	-0.958929
118926261	chr11:118926261:A:G	3.07467e-14	-4.79564e-10	-0.388067	2.27441e-05	-4.79564e-10	-0.442307	1.04613e-06	-4.79564e-10	-0.529717
118926569	chr11:118926569:G:A	1.71033e-14	-2.25834	1.28377	1.3121e-05	-2.24598	1.25358	5.90568e-07	-2.2766	1.17511
118926683	chr11:118926683:T:C	2.06995e-14	-2.259	1.47526	1.60906e-05	-2.24681	1.45844	7.10341e-07	-2.2767	1.35987
118926711	chr11:118926711:A:G	1.76415e-14	-2.25292	1.30933	1.37298e-05	-2.23926	1.29221	6.03789e-07	-2.27878	1.19944
118926853	chr11:118926853:A:G	5.77748e-15	-2.05988	-4.88941e-10	3.95628e-06	-2.19131	-4.88941e-10	1.9755e-07	-2.19658	-4.88941e-10
118927012	chr11:118927012:C:T	1.6683e-14	-4.79564e-10	-0.999455	1.29978e-05	-4.79564e-10	-1.00184	6.76423e-07	-4.79564e-10	-0.965754
118927148	chr11:118927148:A:T	1.48838e-13	1.18901	-4.88941e-10	0.000168453	1.56004	-4.88941e-10	9.84477e-06	1.71212	-4.88941e-10
118927366	chr11:118927366:T:C	1.76892e-14	-4.79564e-10	-0.940895	1.28659e-05	-4.79564e-10	-1.01203	6.09743e-07	-4.79564e-10	-1.06954
118927445	chr11:118927445:G:C	1.70623e-14	-2.26053	1.28356	1.3229e-05	-2.24844	1.26424	5.88201e-07	-2.27605	1.17055
118928048	chr11:118928048:C:T	4.49779e-15	-1.2463	-1.06396	2.53953e-06	-1.73398	-0.900661	2.16057e-07	-1.08154	-1.0255
118928115	chr11:118928115:A:G	5.14005e-15	-0.880925	-1.29586	1.67172e-06	-1.64869	-1.40407	4.08767e-07	-0.119129	-1.3503
118928419	chr11:118928419:C:CA	1.13333e-14	-4.79564e-10	-1.38611	7.95043e-06	-4.79564e-10	-1.49339	4.00242e-07	-4.79564e-10	-1.4905
118928497	chr11:118928497:G:A	4.78343e-15	-0.95173	-1.29696	1.59285e-06	-1.69584	-1.40525	3.74029e-07	-0.206653	-1.35159
118928599	chr11:118928599:C:T	1.02316e-14	-4.79564e-10	-1.48837	7.81131e-06	-4.79564e-10	-1.51104	3.93412e-07	-4.79564e-10	-1.50771
118928710	chr11:118928710:C:T	1.10775e-14	-4.79564e-10	-1.40893	8.10485e-06	-4.79564e-10	-1.47415	4.00603e-07	-4.79564e-10	-1.4896
118928982	chr11:118928982:A:G	5.91585e-14	0.266373	-4.88941e-10	1.55012e-05	-0.825696	-4.88941e-10	1.26825e-06	-0.337177	-4.88941e-10
118929101	chr11:118929101:C:T	1.47262e-14	-4.79564e-10	-1.12422	9.31344e-06	-4.79564e-10	-1.33516	4.72813e-07	-4.79564e-10	-1.32387
118929593	chr11:118929593:C:A	5.36405e-15	-2.02684	-0.107287	3.05578e-06	-2.19248	-0.257098	1.44367e-07	-2.21043	-0.299786
118929744	chr11:118929744:C:G	1.51339e-14	-4.79564e-10	-1.09691	1.17816e-05	-4.79564e-10	-1.10008	6.09912e-07	-4.79564e-10	-1.06926
118930302	chr11:118930302:T:G	4.5663e-14	-4.79564e-10	0.00744051	3.06883e-05	-4.79564e-10	-0.142734	1.39595e-06	-4.79564e-10	-0.241245
118930336	chr11:118930336:G:A	7.29226e-15	-1.82703	-4.88941e-10	5.82134e-06	-1.80508	-4.88941e-10	2.55331e-07	-1.94001	-4.88941e-10
118930526	chr11:118930526:G:A	8.66077e-15	-0.168076	-1.48697	3.38808e-06	-1.01916	-1.32719	4.05732e-07	-0.0227801	-1.4541
118930731	chr11:118930731:C:T	5.48896e-15	-0.609491	-1.50162	1.86103e-06	-1.45855	-1.48694	5.16745e-07	0.273135	-1.50816
118930931	chr11:118930931:A:T	4.77539e-15	-1.97826	-0.272117	2.72204e-06	-2.15807	-0.407169	1.27677e-07	-2.18356	-0.449504
118931156	chr11:118931156:T:C	1.58084e-14	-4.79564e-10	-1.05331	1.18063e-05	-4.79564e-10	-1.09798	5.87139e-07	-4.79564e-10	-1.10731
118931252	chr11:118931252:AGGAGGATCACTTGACCCC:A	1.97489e-14	-2.27436	1.44361	1.4801e-05	-2.24428	1.37237	5.79601e-07	-2.26968	1.14945
118931356	chr11:118931356:C:G	4.43504e-14	-4.79564e-10	-0.0217268	2.9876e-05	-4.79564e-10	-0.169559	1.35904e-06	-4.79564e-10	-0.268039
118931419	chr11:118931419:G:T	1.4314e-14	-2.27982	1.12722	1.12621e-05	-2.22352	1.07835	4.36476e-07	-2.25798	0.854137
118931677	chr11:118931677:T:C	1.74238e-14	-2.27911	1.3231	1.32279e-05	-2.22804	1.24375	5.20862e-07	-2.2609	1.03381
118931750	chr11:118931750:A:G	1.47462e-14	-4.79564e-10	-1.12287	1.15093e-05	-4.79564e-10	-1.12346	5.94986e-07	-4.79564e-10	-1.09404
118931783	chr11:118931783:C:G	3.5032e-14	-0.157248	-0.100337	2.42106e-05	-1.02236	0.642537	1.69069e-06	0.00807374	-0.0577574
118932275	chr11:118932275:G:A	1.51012e-14	-4.79564e-10	-1.09907	1.18262e-05	-4.79564e-10	-1.09629	6.11455e-07	-4.79564e-10	-1.06673
118932451	chr11:118932451:G:A	1.95541e-14	-2.27812	1.43746	1.47398e-05	-2.23278	1.35672	5.78476e-07	-2.26361	1.14143
118932484	chr11:118932484:T:G	2.2424e-14	0.796302	-1.50002	3.19314e-06	-0.897266	-1.50834	3.59915e-06	2.21644	-1.51056
118932827	chr11:118932827:G:A	8.46684e-15	-0.224529	-1.45316	3.51937e-06	-1.05947	-1.24886	4.02073e-07	-0.0808565	-1.40508
118932887	chr11:118932887:G:A	1.94239e-14	-2.28075	1.43341	1.52042e-05	-2.20348	1.35844	5.86075e-07	-2.24342	1.13429
118932971	chr11:118932971:G:T	2.20367e-14	-4.79564e-10	-0.721139	2.16675e-05	-4.79564e-10	-0.490798	9.63384e-07	-4.79564e-10	-0.612121
118933133	chr11:118933133:A:G	2.01607e-14	0.69058	-1.50069	2.97722e-06	-0.966954	-1.50867	3.16663e-06	2.08825	-1.5104
118933557	chr11:118933557:C:T	1.0981e-15	-2.21886	-1.50141	8.59192e-07	-2.22811	-1.49027	4.48687e-08	-2.16825	-1.51058
118933574	chr11:118933574:A:G	1.10053e-15	-2.21906	-1.499	8.62156e-07	-2.22817	-1.48676	4.48941e-08	-2.16832	-1.50994
118933880	chr11:118933880:C:T	1.13481e-14	-4.79564e-10	-1.3848	8.22644e-06	-4.79564e-10	-1.45926	4.05002e-07	-4.79564e-10	-1.47868
118933934	chr11:118933934:G:A	9.31994e-14	-2.28064	3.00153	6.84493e-05	-2.21407	2.87355	2.44801e-06	-2.2502	2.57066
118934052	chr11:118934052:C:T	4.40366e-14	-4.79564e-10	-0.028828	2.9671e-05	-4.79564e-10	-0.176442	1.35019e-06	-4.79564e-10	-0.274575
118934210	chr11:118934210:T:C	6.78216e-14	-2.27035	2.67339	4.71476e-05	-2.25191	2.53858	1.73184e-06	-2.27351	2.24787
118934267	chr11:118934267:G:A	8.84298e-14	-4.79564e-10	0.668361	7.6224e-05	-4.79564e-10	0.767063	2.6954e-06	-4.79564e-10	0.416731
118934277	chr11:118934277:T:C	1.00065e-14	-4.79564e-10	-1.51062	7.81886e-06	-4.79564e-10	-1.51007	3.94332e-07	-4.79564e-10	-1.50538
118934280	chr11:118934280:A:G	7.34494e-14	-2.27075	2.7535	5.10742e-05	-2.25136	2.61803	1.86595e-06	-2.27302	2.32197
118934511	chr11:118934511:C:T	2.31855e-14	0.829015	-1.49934	3.26256e-06	-0.876103	-1.508	3.73315e-06	2.25312	-1.51069
118934676	chr11:118934676:G:A	1.28598e-14	-0.314067	-0.945672	1.13609e-05	-0.412753	-0.723686	8.75237e-07	0.308236	-1.01631
118934817	chr11:118934817:T:A	9.7714e-14	-2.25419	3.02239	6.52245e-05	-2.26901	2.88023	2.38988e-06	-2.28019	2.57661
118934928	chr11:118934928:T:A	2.62353e-14	-4.79564e-10	-0.546743	2.63084e-05	-4.79564e-10	-0.296725	1.15084e-06	-4.79564e-10	-0.434329
118935004	chr11:118935004:A:G	1.19362e-14	-4.79564e-10	-1.33427	8.5145e-06	-4.79564e-10	-1.42484	4.1643e-07	-4.79564e-10	-1.45086
118935408	chr11:118935408:G:A	2.45079e-14	-4.79564e-10	-0.614852	1.89447e-05	-4.79564e-10	-0.625091	8.93942e-07	-4.79564e-10	-0.686932
118935560	chr11:118935560:C:T	1.25542e-14	-4.79564e-10	-1.28379	8.83814e-06	-4.79564e-10	-1.38754	4.29792e-07	-4.79564e-10	-1.41927
118935569	chr11:118935569:C:T	4.40835e-14	-4.79564e-10	-0.0277631	3.24134e-05	-4.79564e-10	-0.0880404	1.80796e-06	-4.79564e-10	0.0173823
118935663	chr11:118935663:G:A	1.04568e-14	-4.79564e-10	-1.4666	9.94415e-06	-4.79564e-10	-1.26963	4.84813e-07	-4.79564e-10	-1.29881
118935871	chr11:118935871:T:C	1.30703e-14	-4.79564e-10	-1.2435	9.99694e-06	-4.79564e-10	-1.26433	4.7584e-07	-4.79564e-10	-1.31749
118936928	chr11:118936928:G:T	6.80013e-15	-0.908089	-0.988817	2.63681e-06	-1.64375	-0.953293	1.47321e-07	-1.45308	-1.03687
118936930	chr11:118936930:G:A	1.52162e-14	-2.27994	1.18845	1.16516e-05	-2.22249	1.11132	4.39716e-07	-2.25628	0.859841
118937026	chr11:118937026:C:T	4.43051e-15	-2.02836	-0.296974	2.63154e-06	-2.19131	-0.407732	1.22712e-07	-2.21363	-0.459109
118937031	chr11:118937031:G:A	5.21327e-15	-1.00133	-1.16131	1.90388e-06	-1.66941	-1.25331	1.13848e-07	-1.55833	-1.18938
118937431	chr11:118937431:C:T	4.81818e-15	-1.05276	-1.18869	1.78973e-06	-1.70424	-1.28031	1.05926e-07	-1.59544	-1.2244
118937561	chr11:118937561:C:T	2.12465e-14	-4.79564e-10	-0.757655	2.07988e-05	-4.79564e-10	-0.531717	9.23541e-07	-4.79564e-10	-0.654358
118937668	chr11:118937668:C:T	2.4323e-14	-4.79564e-10	-0.622428	2.42512e-05	-4.79564e-10	-0.378146	1.06461e-06	-4.79564e-10	-0.512213
118938209	chr11:118938209:TGAA:T	1.1129e-14	-4.79564e-10	-1.4043	7.92827e-06	-4.79564e-10	-1.49618	3.99419e-07	-4.79564e-10	-1.49256
118938489	chr11:118938489:T:C	1.50079e-12	-4.79564e-10	3.4999	0.00130574	-4.79564e-10	3.60791	3.28643e-05	-4.79564e-10	2.91757
118938495	chr11:118938495:C:T	5.69622e-13	3.41563	-0.884506	1.39987e-05	0.0749122	-1.00256	8.76495e-07	0.476071	-1.18271
118938620	chr11:118938620:G:A	5.62658e-15	-0.948367	-1.13798	2.01033e-06	-1.63323	-1.23508	1.20837e-07	-1.51899	-1.16914
118938910	chr11:118938910:G:A	3.15591e-15	-1.46126	-1.20331	2.12061e-06	-1.72864	-1.08627	1.30814e-07	-1.34839	-1.26041
118938923	chr11:118938923:T:C	6.16625e-15	-1.99476	-4.88941e-10	5.46699e-06	-1.86789	-4.88941e-10	2.9096e-07	-1.80939	-4.88941e-10
118939058	chr11:118939058:G:A	2.15341e-14	-2.28041	1.5362	1.68303e-05	-2.21754	1.47411	6.24512e-07	-2.25305	1.20745
118939096	chr11:118939096:G:C	4.01995e-14	-0.119993	-4.88941e-10	4.06628e-05	0.138699	-4.88941e-10	1.23557e-06	-0.363286	-4.88941e-10
118939345	chr11:118939345:G:C	2.48732e-14	-2.27434	1.67428	1.90101e-05	-2.24456	1.62292	7.05501e-07	-2.26965	1.34598
118939498	chr11:118939498:G:C	2.67565e-14	-4.79564e-10	-0.527071	1.86854e-05	-4.79564e-10	-0.638869	8.5757e-07	-4.79564e-10	-0.72847
118940304	chr11:118940304:C:G	1.23064e-14	-4.79564e-10	-1.30373	8.35967e-06	-4.79564e-10	-1.44319	4.22091e-07	-4.79564e-10	-1.43735
118940606	chr11:118940606:G:A	8.00289e-14	1.05505	-0.486507	1.02814e-05	-0.690068	-0.546209	1.35955e-05	2.67536	-0.640434
118940784	chr11:118940784:G:A	2.59261e-14	-4.79564e-10	-0.558597	1.95835e-05	-4.79564e-10	-0.591925	8.74788e-07	-4.79564e-10	-0.708592
118940932	chr11:118940932:G:A	1.50898e-15	-2.27442	-1.128	1.0539e-06	-2.27332	-1.2408	6.17999e-08	-2.15301	-1.20566
118940975	chr11:118940975:C:G	3.58208e-14	-1.54459	1.30927	7.50775e-05	-1.30541	2.05732	8.29475e-07	-2.00627	1.24449
118941037	chr11:118941037:G:A	1.26353e-14	-4.79564e-10	-1.27735	9.79913e-06	-4.79564e-10	-1.28432	5.00999e-07	-4.79564e-10	-1.26597
118941169	chr11:118941169:G:C	2.56954e-13	1.7646	-0.0295535	7.13663e-05	0.247443	0.453768	4.62172e-06	0.820076	0.135873
118941394	chr11:118941394:C:CT	1.99882e-14	-4.79564e-10	-0.818707	1.57051e-05	-4.79564e-10	-0.812631	7.0521e-07	-4.79564e-10	-0.924077
118941584	chr11:118941584:G:T	1.85483e-14	-4.79564e-10	-0.893469	1.58415e-05	-4.79564e-10	-0.803978	7.41194e-07	-4.79564e-10	-0.87431
118941729	chr11:118941729:C:T	1.46528e-14	-4.79564e-10	-1.12922	1.08671e-05	-4.79564e-10	-1.18088	5.01745e-07	-4.79564e-10	-1.26448
118941850	chr11:118941850:T:C	3.83168e-14	-0.16796	-4.88941e-10	0.000177954	1.61491	-4.88941e-10	2.47908e-06	0.333068	-4.88941e-10
118942094	chr11:118942094:A:T	1.43401e-14	-4.79564e-10	-1.15079	1.43477e-05	-4.79564e-10	-0.90302	6.68248e-07	-4.79564e-10	-0.977914
118942109	chr11:118942109:C:T	8.70665e-15	-1.64976	-4.88941e-10	6.24451e-06	-1.73491	-4.88941e-10	3.08533e-07	-1.75074	-4.88941e-10
118942213	chr11:118942213:C:G	1.16134e-15	-2.2468	-1.41748	8.6081e-07	-2.25069	-1.4658	4.58059e-08	-2.21008	-1.44808
118942405	chr11:118942405:T:A	2.01814e-14	-4.79564e-10	-0.809087	1.76816e-05	-4.79564e-10	-0.694088	7.5353e-07	-4.79564e-10	-0.857804
118942465	chr11:118942465:A:C	5.35687e-15	-2.13547	-4.88941e-10	4.08227e-06	-2.15996	-4.88941e-10	1.94272e-07	-2.21331	-4.88941e-10
118942605	chr11:118942605:T:C	3.88962e-13	1.86062	0.289012	0.000382627	2.14582	0.234626	7.39788e-06	1.43653	-0.0101528
118942843	chr11:118942843:G:A	1.07123e-14	-4.79564e-10	-1.44246	9.7801e-06	-4.79564e-10	-1.28626	4.7783e-07	-4.79564e-10	-1.31332
118943151	chr11:118943151:G:A	2.06275e-14	-4.79564e-10	-0.787222	1.80841e-05	-4.79564e-10	-0.671582	7.69113e-07	-4.79564e-10	-0.837335
118943609	chr11:118943609:A:G	1.28991e-14	-4.79564e-10	-1.25669	9.87112e-06	-4.79564e-10	-1.277	4.78536e-07	-4.79564e-10	-1.31184
118943716	chr11:118943716:G:A	1.33086e-14	-0.378554	-0.846882	1.24249e-05	-0.252676	-0.794236	1.57852e-07	-1.43974	-0.981182
118943865	chr11:118943865:GT:G	3.48551e-15	-1.23261	-1.33262	2.74745e-06	-1.31463	-1.24131	1.89709e-07	-0.866286	-1.3708
118944332	chr11:118944332:T:C	2.91949e-14	-4.79564e-10	-0.439853	2.97374e-05	-4.79564e-10	-0.174206	1.22716e-06	-4.79564e-10	-0.370116
118944519	chr11:118944519:T:A	1.00134e-14	-4.79564e-10	-1.50992	7.8456e-06	-4.79564e-10	-1.50666	3.96637e-07	-4.79564e-10	-1.49955
118945447	chr11:118945447:T:C	5.31372e-15	-1.89185	-0.251711	1.98704e-06	-2.20032	-0.679648	1.49498e-07	-2.10701	-0.368279
118945535	chr11:118945535:A:G	2.08933e-14	-4.79564e-10	-0.77442	2.25739e-05	-4.79564e-10	-0.44982	1.0316e-06	-4.79564e-10	-0.543706
118945595	chr11:118945595:C:T	1.02642e-15	-2.2805	-1.50727	8.85992e-07	-2.18944	-1.49822	4.60148e-08	-2.14804	-1.50557
118945644	chr11:118945644:G:A	2.92244e-15	-1.233	-1.50843	4.41029e-06	-0.611216	-1.47146	1.47775e-07	-1.01771	-1.46917
118945772	chr11:118945772:G:C	1.08478e-14	-4.79564e-10	-1.42989	9.10445e-06	-4.79564e-10	-1.35785	4.77779e-07	-4.79564e-10	-1.31342
118945828	chr11:118945828:T:C	2.1634e-14	-0.739581	-4.88941e-10	4.38e-05	0.21302	-4.88941e-10	3.37203e-06	0.640698	-4.88941e-10
118946566	chr11:118946566:A:T	1.10745e-14	-4.79564e-10	-1.4092	8.69528e-06	-4.79564e-10	-1.40383	4.21333e-07	-4.79564e-10	-1.43915
118947008	chr11:118947008:T:G	2.13003e-14	-4.79564e-10	-0.755126	1.5994e-05	-4.79564e-10	-0.794402	7.59152e-07	-4.79564e-10	-0.850371
118947054	chr11:118947054:G:A	1.15552e-14	-4.79564e-10	-1.36671	8.61595e-06	-4.79564e-10	-1.413	4.23626e-07	-4.79564e-10	-1.43372
118947515	chr11:118947515:G:A	4.8375e-14	-4.79564e-10	0.065135	3.46019e-05	-4.79564e-10	-0.0227045	1.59912e-06	-4.79564e-10	-0.105366
118947544	chr11:118947544:C:G	2.12214e-14	-4.79564e-10	-0.75884	1.59303e-05	-4.79564e-10	-0.798391	7.56363e-07	-4.79564e-10	-0.854052
118947577	chr11:118947577:G:A	1.3715e-14	-4.79564e-10	-1.19536	1.10838e-05	-4.79564e-10	-1.16113	5.63719e-07	-4.79564e-10	-1.14802
118948009	chr11:118948009:TTA:T	1.37092e-14	-4.79564e-10	-1.19578	1.10786e-05	-4.79564e-10	-1.16159	5.63449e-07	-4.79564e-10	-1.1485
118948831	chr11:118948831:C:T	4.6326e-15	-2.28073	-4.88941e-10	4.17202e-06	-2.13821	-4.88941e-10	1.85216e-07	-2.26105	-4.88941e-10
118949099	chr11:118949099:A:G	3.22851e-14	-4.79564e-10	-0.339244	3.94823e-05	-4.79564e-10	0.109239	1.74567e-06	-4.79564e-10	-0.0176779
118949160	chr11:118949160:C:T	1.35258e-14	-4.79564e-10	-1.20925	1.03062e-05	-4.79564e-10	-1.23387	4.89698e-07	-4.79564e-10	-1.28878
118949215	chr11:118949215:CATTAGGTATTTCTCCT:C	4.00426e-14	-4.79564e-10	-0.123905	3.89368e-05	-4.79564e-10	0.0953254	1.95747e-06	-4.79564e-10	0.0968339
118949474	chr11:118949474:C:T	7.32919e-15	-0.592334	-1.22965	9.65882e-06	-0.408377	-0.890365	1.82672e-07	-1.13051	-1.14437
118949548	chr11:118949548:T:C	3.53522e-15	-1.0485	-1.50257	3.55345e-06	-0.889026	-1.40967	9.31236e-08	-1.47943	-1.46922
118949604	chr11:118949604:G:A	1.18562e-14	-4.79564e-10	-1.34099	9.52581e-06	-4.79564e-10	-1.31261	4.82837e-07	-4.79564e-10	-1.30289
118949739	chr11:118949739:C:A	3.48709e-14	-4.79564e-10	-0.262196	2.92549e-05	-4.79564e-10	-0.190567	1.61675e-06	-4.79564e-10	-0.0944019
118950068	chr11:118950068:T:C	5.71672e-15	-2.07045	-4.88941e-10	8.75466e-06	-1.39703	-4.88941e-10	8.24958e-07	-0.767241	-4.88941e-10
118950652	chr11:118950652:C:T	1.25044e-14	-4.79564e-10	-1.28777	1.00511e-05	-4.79564e-10	-1.25894	5.22579e-07	-4.79564e-10	-1.2238
118951328	chr11:118951328:T:C	2.71886e-14	-4.79564e-10	-0.511049	3.22288e-05	-4.79564e-10	-0.0937544	1.43938e-06	-4.79564e-10	-0.210603
118952073	chr11:118952073:A:G	1.94059e-14	-4.79564e-10	-0.84827	1.57563e-05	-4.79564e-10	-0.809374	8.30815e-07	-4.79564e-10	-0.760166
118952292	chr11:118952292:TTCAGTTTTG:T	1.12259e-14	-4.79564e-10	-1.39562	9.21615e-06	-4.79564e-10	-1.34566	4.66073e-07	-4.79564e-10	-1.33823
118952438	chr11:118952438:C:T	1.15362e-14	0.140024	-1.50838	1.01702e-05	0.248456	-1.4956	7.07108e-07	0.587469	-1.50886
118953356	chr11:118953356:G:T	1.8243e-14	-4.79564e-10	-0.910065	1.46267e-05	-4.79564e-10	-0.883766	7.54201e-07	-4.79564e-10	-0.856914
118953973	chr11:118953973:G:C	1.14917e-15	-2.21018	-1.46463	8.77115e-07	-2.2134	-1.48433	6.45872e-08	-1.80964	-1.50492
118954106	chr11:118954106:C:T	1.05001e-14	-4.79564e-10	-1.46246	8.14792e-06	-4.79564e-10	-1.46885	4.00867e-07	-4.79564e-10	-1.48894
118954286	chr11:118954286:G:A	9.20587e-15	-0.100431	-1.49358	9.38105e-06	0.0708334	-1.39876	5.46005e-07	0.290468	-1.47041
118954359	chr11:118954359:G:A	8.65672e-15	-0.197893	-1.45762	9.156e-06	-0.0318846	-1.32032	5.17622e-07	0.185736	-1.41906
118954926	chr11:118954926:G:A	8.88092e-15	-0.173423	-1.45652	9.37909e-06	-0.00736427	-1.32077	5.30525e-07	0.210335	-1.41904
118954975	chr11:118954975:C:G	5.39638e-15	-2.12812	-4.88941e-10	4.16457e-06	-2.14	-4.88941e-10	2.1374e-07	-2.11781	-4.88941e-10
118955052	chr11:118955052:C:A	8.87418e-15	-0.251714	-1.37899	1.11395e-05	-0.0531631	-1.10295	2.1191e-07	-0.826016	-1.3004
118955148	chr11:118955148:A:T	1.17915e-14	-4.79564e-10	-1.34647	8.75743e-06	-4.79564e-10	-1.39671	4.2994e-07	-4.79564e-10	-1.41893
118955150	chr11:118955150:A:G	1.1787e-14	-4.79564e-10	-1.34685	8.75611e-06	-4.79564e-10	-1.39686	4.29882e-07	-4.79564e-10	-1.41906
118955335	chr11:118955335:T:C	1.08524e-15	-2.23733	-1.49472	8.37088e-07	-2.23956	-1.50488	5.96744e-08	-1.88267	-1.511
118955350	chr11:118955350:C:T	1.8857e-14	0.25118	-1.12815	2.51696e-05	0.44946	-0.790436	1.17706e-06	0.642082	-1.05388
118955358	chr11:118955358:A:G	2.66576e-14	-4.79564e-10	-0.530773	3.17352e-05	-4.79564e-10	-0.109187	1.41493e-06	-4.79564e-10	-0.227736
118955445	chr11:118955445:A:G	1.70421e-14	-4.79564e-10	-0.978163	1.82279e-05	-4.79564e-10	-0.663661	8.46035e-07	-4.79564e-10	-0.742012
118955822	chr11:118955822:G:A	5.11517e-15	-2.18164	-4.88941e-10	4.31608e-06	-2.10427	-4.88941e-10	1.9431e-07	-2.21312	-4.88941e-10
118956259	chr11:118956259:C:G	2.69942e-14	-4.79564e-10	-0.518228	3.18403e-05	-4.79564e-10	-0.10588	1.4236e-06	-4.79564e-10	-0.221632
118956945	chr11:118956945:G:T	1.04909e-14	-4.79564e-10	-1.46334	7.90039e-06	-4.79564e-10	-1.4997	4.14048e-07	-4.79564e-10	-1.45659
118957074	chr11:118957074:C:T	3.57535e-14	-4.79564e-10	-0.237201	4.42189e-05	-4.79564e-10	0.222539	1.95065e-06	-4.79564e-10	0.093345
118957108	chr11:118957108:C:T	4.76301e-14	-4.79564e-10	0.0496168	4.68125e-05	-4.79564e-10	0.279537	2.3556e-06	-4.79564e-10	0.281976
118957215	chr11:118957215:G:A	8.42485e-15	-1.68266	-4.88941e-10	4.70947e-06	-2.01704	-4.88941e-10	1.98893e-07	-2.18981	-4.88941e-10
118958034	chr11:118958034:C:T	1.06081e-14	-4.79564e-10	-1.45223	8.61101e-06	-4.79564e-10	-1.41357	4.36993e-07	-4.79564e-10	-1.40265
118958241	chr11:118958241:T:G	1.07335e-14	-4.79564e-10	-1.44048	7.83359e-06	-4.79564e-10	-1.50819	3.96162e-07	-4.79564e-10	-1.50075
118959164	chr11:118959164:A:G	1.65976e-14	-4.79564e-10	-1.00459	1.42855e-05	-4.79564e-10	-0.907369	6.58594e-07	-4.79564e-10	-0.992466
118959456	chr11:118959456:T:C	1.00584e-14	-4.79564e-10	-1.50544	7.89416e-06	-4.79564e-10	-1.50049	4.00073e-07	-4.79564e-10	-1.49093
118959627	chr11:118959627:C:T	1.19875e-14	-4.79564e-10	-1.32998	9.31685e-06	-4.79564e-10	-1.33479	4.65666e-07	-4.79564e-10	-1.3391
118959875	chr11:118959875:A:G	3.95539e-11	-4.79564e-10	6.77157	0.036936	-4.79564e-10	6.95033	0.000744684	-4.79564e-10	6.03814
118959897	chr11:118959897:A:G	9.16368e-14	-4.79564e-10	0.703984	8.63658e-05	-4.79564e-10	0.891979	3.6432e-06	-4.79564e-10	0.718044
118960625	chr11:118960625:A:G	6.52488e-15	-0.427924	-1.5103	5.68311e-06	-0.333477	-1.49564	4.19636e-07	0.0369612	-1.48015
118960824	chr11:118960824:T:C	1.08259e-14	-4.79564e-10	-1.4319	8.0121e-06	-4.79564e-10	-1.48566	4.14461e-07	-4.79564e-10	-1.45559
118961045	chr11:118961045:C:T	1.06176e-15	-2.25468	-1.49924	8.02913e-07	-2.27509	-1.51103	5.60387e-08	-1.95725	-1.49928
118961054	chr11:118961054:T:A	1.89887e-15	-2.26536	-0.907226	1.66192e-06	-2.26408	-0.794561	6.76724e-08	-2.27809	-0.989807
118961109	chr11:118961109:G:A	2.20028e-14	-4.79564e-10	-0.722677	1.62776e-05	-4.79564e-10	-0.776825	7.77402e-07	-4.79564e-10	-0.826615
118961114	chr11:118961114:A:G	1.19095e-14	-0.307527	-1.02899	1.00652e-05	-0.209863	-1.04767	5.20371e-07	-0.0529569	-1.17507
118961261	chr11:118961261:G:A	1.0323e-14	-4.79564e-10	-1.47947	7.91166e-06	-4.79564e-10	-1.49828	3.95671e-07	-4.79564e-10	-1.50199
118961325	chr11:118961325:T:C	4.55005e-15	-0.830545	-1.46817	4.09372e-06	-0.702764	-1.4544	2.87333e-07	-0.437679	-1.38425
118961748	chr11:118961748:G:A	1.09343e-14	-4.79564e-10	-1.42195	8.05765e-06	-4.79564e-10	-1.47999	4.17871e-07	-4.79564e-10	-1.4474
118961872	chr11:118961872:G:T	2.27995e-15	-2.25178	-0.737915	2.19801e-06	-2.25031	-0.528753	9.36732e-08	-2.26987	-0.672891
118961916	chr11:118961916:G:A	1.1203e-14	-4.79564e-10	-1.39767	8.1799e-06	-4.79564e-10	-1.46493	4.26829e-07	-4.79564e-10	-1.42619
118962214	chr11:118962214:G:C	1.0543e-14	-0.319467	-1.13892	8.89565e-06	-0.226235	-1.15482	4.6857e-07	-0.0680043	-1.26488
118962325	chr11:118962325:T:C	1.12253e-14	-4.79564e-10	-1.39568	8.19135e-06	-4.79564e-10	-1.46354	4.27644e-07	-4.79564e-10	-1.42428
118962748	chr11:118962748:A:G	2.8457e-14	0.516408	-0.981861	5.3182e-05	1.13831	-0.731203	5.40574e-07	-0.273176	-0.916767
118962995	chr11:118962995:C:T	1.23314e-14	-4.79564e-10	-1.3017	7.99743e-06	-4.79564e-10	-1.48749	4.08094e-07	-4.79564e-10	-1.47107
118963081	chr11:118963081:T:C	2.16202e-14	-4.79564e-10	-0.740222	1.42754e-05	-4.79564e-10	-0.908075	6.80195e-07	-4.79564e-10	-0.960193
118963239	chr11:118963239:T:C	1.1047e-14	-4.79564e-10	-1.41169	8.10831e-06	-4.79564e-10	-1.47372	4.21705e-07	-4.79564e-10	-1.43827
118963486	chr11:118963486:T:A	2.78355e-14	-4.79564e-10	-0.487537	2.4909e-05	-4.79564e-10	-0.351384	1.44729e-06	-4.79564e-10	-0.205122
118963552	chr11:118963552:A:G	1.11813e-14	-4.79564e-10	-1.39961	8.16974e-06	-4.79564e-10	-1.46618	4.26105e-07	-4.79564e-10	-1.42789
118963612	chr11:118963612:A:G	5.87798e-15	-2.04263	-4.88941e-10	4.54443e-06	-2.05271	-4.88941e-10	2.33581e-07	-2.02904	-4.88941e-10
118963798	chr11:118963798:G:A	1.14666e-15	-2.25586	-1.42113	9.4904e-07	-2.2765	-1.34242	6.8965e-08	-1.9631	-1.28587
118963918	chr11:118963918:A:T	2.37778e-14	-4.79564e-10	-0.645098	2.08032e-05	-4.79564e-10	-0.531505	1.12557e-06	-4.79564e-10	-0.456527
118964043	chr11:118964043:G:A	1.11984e-14	-4.79564e-10	-1.39808	8.17827e-06	-4.79564e-10	-1.46513	4.2671e-07	-4.79564e-10	-1.42647
118964074	chr11:118964074:A:G	6.57388e-15	-0.648241	-1.2825	6.24902e-06	-0.512517	-1.22167	2.94307e-07	-0.435933	-1.36202
118964193	chr11:118964193:A:G	1.11845e-14	-4.79564e-10	-1.39932	8.17076e-06	-4.79564e-10	-1.46605	4.26187e-07	-4.79564e-10	-1.42769
118964209	chr11:118964209:G:A	1.1175e-14	-4.79564e-10	-1.40017	8.16691e-06	-4.79564e-10	-1.46652	4.25905e-07	-4.79564e-10	-1.42836
118964215	chr11:118964215:G:A	2.84772e-14	-4.79564e-10	-0.464746	2.5509e-05	-4.79564e-10	-0.327582	1.48365e-06	-4.79564e-10	-0.180309
118964225	chr11:118964225:C:A	2.84855e-14	-4.79564e-10	-0.464454	2.55146e-05	-4.79564e-10	-0.327362	1.48401e-06	-4.79564e-10	-0.180067
118964310	chr11:118964310:T:C	1.12694e-14	-4.79564e-10	-1.39176	8.21103e-06	-4.79564e-10	-1.46114	4.29021e-07	-4.79564e-10	-1.42107
118964548	chr11:118964548:T:C	9.19619e-15	-0.515383	-1.07968	7.70614e-06	-0.429396	-1.0952	3.97771e-07	-0.282382	-1.21431
118964562	chr11:118964562:A:G	1.28822e-15	-2.27145	-1.28914	1.09321e-06	-2.26944	-1.20806	4.87754e-08	-2.27989	-1.31545
118964789	chr11:118964789:G:A	1.12066e-14	-4.79564e-10	-1.39735	8.18221e-06	-4.79564e-10	-1.46465	4.27364e-07	-4.79564e-10	-1.42494
118964916	chr11:118964916:G:A	1.0973e-14	-4.79564e-10	-1.41841	8.07413e-06	-4.79564e-10	-1.47795	4.19288e-07	-4.79564e-10	-1.44402
118964967	chr11:118964967:C:A	2.06584e-15	-2.24906	-0.839256	1.97376e-06	-2.24702	-0.639653	8.47251e-08	-2.26802	-0.775141
118965642	chr11:118965642:C:CAG	1.11989e-14	-4.79564e-10	-1.39803	8.17811e-06	-4.79564e-10	-1.46515	4.26697e-07	-4.79564e-10	-1.4265
118965755	chr11:118965755:T:C	1.09469e-14	-4.79564e-10	-1.4208	8.06415e-06	-4.79564e-10	-1.47919	4.18445e-07	-4.79564e-10	-1.44603
118965842	chr11:118965842:A:G	1.1395e-14	-4.79564e-10	-1.38067	8.27126e-06	-4.79564e-10	-1.45383	4.33217e-07	-4.79564e-10	-1.41133
118965896	chr11:118965896:C:G	4.93476e-15	-0.740992	-1.47655	4.42674e-06	-0.614621	-1.46433	3.1205e-07	-0.339791	-1.39962
118965928	chr11:118965928:A:G	6.36256e-15	-0.698341	-1.26508	5.93151e-06	-0.583869	-1.20247	2.79628e-07	-0.500245	-1.34887
118965966	chr11:118965966:A:G	1.12948e-14	-4.79564e-10	-1.3895	8.22243e-06	-4.79564e-10	-1.45975	4.29832e-07	-4.79564e-10	-1.41918
118965981	chr11:118965981:A:C	1.12855e-14	-4.79564e-10	-1.39033	8.21753e-06	-4.79564e-10	-1.46034	4.29511e-07	-4.79564e-10	-1.41993
118966060	chr11:118966060:C:T	4.70146e-15	-2.26597	-4.88941e-10	3.61758e-06	-2.28081	-4.88941e-10	1.81769e-07	-2.27984	-4.88941e-10
118966111	chr11:118966111:G:A	6.39125e-15	-0.647231	-1.31169	5.89963e-06	-0.535609	-1.25611	2.83133e-07	-0.449281	-1.38737
118966403	chr11:118966403:A:G	1.63594e-14	0.147992	-1.16704	1.45815e-05	0.303423	-1.19028	8.21438e-07	0.519479	-1.29099
118966493	chr11:118966493:A:C	1.10145e-14	-4.79564e-10	-1.41463	8.09245e-06	-4.79564e-10	-1.47568	4.20489e-07	-4.79564e-10	-1.44115
118966529	chr11:118966529:G:A	1.09042e-14	-4.79564e-10	-1.4247	8.04415e-06	-4.79564e-10	-1.48167	4.16918e-07	-4.79564e-10	-1.44968
118966562	chr11:118966562:G:A	1.85051e-14	0.615232	-1.51103	1.69967e-05	0.774203	-1.5078	1.16002e-06	1.08426	-1.51064
118966662	chr11:118966662:A:C	1.05599e-14	-4.79564e-10	-1.45678	7.90726e-06	-4.79564e-10	-1.49883	4.06033e-07	-4.79564e-10	-1.47614
118966750	chr11:118966750:A:T	1.8265e-14	0.561261	-1.47012	1.61206e-05	0.665207	-1.45172	1.29674e-06	1.12652	-1.44149
118966804	chr11:118966804:T:C	1.06207e-14	-4.79564e-10	-1.45105	7.9305e-06	-4.79564e-10	-1.4959	4.07935e-07	-4.79564e-10	-1.47147
118967032	chr11:118967032:A:G	1.64159e-14	0.494348	-1.50995	1.49538e-05	0.641679	-1.50333	1.01335e-06	0.949372	-1.51092
118967202	chr11:118967202:T:G	1.11474e-14	-4.79564e-10	-1.40264	8.15254e-06	-4.79564e-10	-1.46828	4.24841e-07	-4.79564e-10	-1.43086
118967252	chr11:118967252:A:G	1.08626e-14	-4.79564e-10	-1.42852	8.02621e-06	-4.79564e-10	-1.4839	4.15572e-07	-4.79564e-10	-1.45292
118967649	chr11:118967649:C:G	1.10426e-14	-4.79564e-10	-1.41209	8.1062e-06	-4.79564e-10	-1.47398	4.21491e-07	-4.79564e-10	-1.43877
118967689	chr11:118967689:G:A	1.10401e-14	-4.79564e-10	-1.41231	8.11151e-06	-4.79564e-10	-1.47333	4.21631e-07	-4.79564e-10	-1.43844
118967834	chr11:118967834:C:T	1.0989e-14	-4.79564e-10	-1.41696	8.08149e-06	-4.79564e-10	-1.47704	4.19665e-07	-4.79564e-10	-1.44312
118967838	chr11:118967838:C:T	1.12323e-14	-4.79564e-10	-1.39506	9.18816e-06	-4.79564e-10	-1.3487	4.70026e-07	-4.79564e-10	-1.32978
118967883	chr11:118967883:G:A	1.00022e-14	-4.79564e-10	-1.51104	8.02231e-06	-4.79564e-10	-1.48439	3.94915e-07	-4.79564e-10	-1.5039
118967907	chr11:118967907:A:G	1.11086e-14	-4.79564e-10	-1.40613	8.13547e-06	-4.79564e-10	-1.47038	4.23611e-07	-4.79564e-10	-1.43376
118967953	chr11:118967953:A:G	1.1194e-14	-4.79564e-10	-1.39847	8.17441e-06	-4.79564e-10	-1.4656	4.26395e-07	-4.79564e-10	-1.42721
118968322	chr11:118968322:C:A	2.39933e-15	-2.15087	-0.787794	2.31266e-06	-2.13362	-0.594591	9.8295e-08	-2.17243	-0.722168
118968423	chr11:118968423:G:C	1.84407e-14	0.611032	-1.51032	1.67645e-05	0.762808	-1.51016	1.1522e-06	1.07563	-1.50878
118968544	chr11:118968544:T:C	1.11352e-14	-4.79564e-10	-1.40374	8.1471e-06	-4.79564e-10	-1.46895	4.24435e-07	-4.79564e-10	-1.43181
118968558	chr11:118968558:G:C	1.97822e-14	0.677622	-1.50669	1.821e-05	0.831743	-1.49639	1.22595e-06	1.13801	-1.50911
118968975	chr11:118968975:G:A	1.08489e-14	-4.79564e-10	-1.42979	8.77847e-06	-4.79564e-10	-1.39431	4.38544e-07	-4.79564e-10	-1.39911
118969118	chr11:118969118:C:G	1.60022e-14	0.468142	-1.50927	1.44675e-05	0.606542	-1.50125	9.79637e-07	0.915186	-1.51058
118969383	chr11:118969383:G:A	1.01245e-14	-4.79564e-10	-1.49889	7.81264e-06	-4.79564e-10	-1.51087	3.96268e-07	-4.79564e-10	-1.50048
118969434	chr11:118969434:T:C	1.12737e-14	-4.79564e-10	-1.39137	8.21173e-06	-4.79564e-10	-1.46105	4.29054e-07	-4.79564e-10	-1.42099
118969796	chr11:118969796:C:T	1.26459e-13	0.463388	0.562684	0.000275655	0.951121	1.10142	2.8299e-06	-0.162254	0.627677
118969907	chr11:118969907:A:G	1.07912e-14	-4.79564e-10	-1.43512	7.99671e-06	-4.79564e-10	-1.48758	4.13343e-07	-4.79564e-10	-1.4583
118970037	chr11:118970037:A:G	1.13643e-14	-4.79564e-10	-1.38337	8.51494e-06	-4.79564e-10	-1.42479	4.23178e-07	-4.79564e-10	-1.43478
118970106	chr11:118970106:G:A	1.00097e-14	-4.79564e-10	-1.5103	7.89501e-06	-4.79564e-10	-1.50038	3.95945e-07	-4.79564e-10	-1.5013
118970147	chr11:118970147:C:T	1.94577e-14	0.292483	-1.13809	1.75132e-05	0.458052	-1.16171	9.90492e-07	0.682777	-1.26715
118970217	chr11:118970217:G:A	1.13369e-14	-4.79564e-10	-1.38578	9.43837e-06	-4.79564e-10	-1.32183	4.88851e-07	-4.79564e-10	-1.29052
118970439	chr11:118970439:A:G	1.09774e-14	-4.79564e-10	-1.41801	8.07583e-06	-4.79564e-10	-1.47774	4.19299e-07	-4.79564e-10	-1.44399
118970518	chr11:118970518:G:T	1.06628e-14	-4.79564e-10	-1.44709	7.94469e-06	-4.79564e-10	-1.49411	4.09194e-07	-4.79564e-10	-1.46838
118970584	chr11:118970584:A:C	4.77924e-15	-2.24957	-4.88941e-10	3.67364e-06	-2.26543	-4.88941e-10	1.81875e-07	-2.27925	-4.88941e-10
118970689	chr11:118970689:A:T	1.093e-14	-4.79564e-10	-1.42234	8.05367e-06	-4.79564e-10	-1.48049	4.17669e-07	-4.79564e-10	-1.44788
118970749	chr11:118970749:C:T	1.10305e-14	-4.79564e-10	-1.41318	8.099e-06	-4.79564e-10	-1.47487	4.20997e-07	-4.79564e-10	-1.43995
118970911	chr11:118970911:T:A	1.09251e-14	-4.79564e-10	-1.42279	8.05274e-06	-4.79564e-10	-1.4806	4.17598e-07	-4.79564e-10	-1.44805
118970953	chr11:118970953:A:T	1.12025e-14	-4.79564e-10	-1.39771	8.17846e-06	-4.79564e-10	-1.46511	4.26684e-07	-4.79564e-10	-1.42653
118971051	chr11:118971051:C:T	1.13914e-14	-0.0905771	-1.29041	1.14839e-05	0.110745	-1.23642	5.77905e-07	0.246814	-1.36998
118971305	chr11:118971305:T:C	1.1732e-14	-4.79564e-10	-1.35153	8.54674e-06	-4.79564e-10	-1.42106	4.47875e-07	-4.79564e-10	-1.37806
118971447	chr11:118971447:T:C	1.00032e-14	-4.79564e-10	-1.51094	7.88423e-06	-4.79564e-10	-1.50175	3.9254e-07	-4.79564e-10	-1.50993
118971501	chr11:118971501:C:T	1.00114e-14	-4.79564e-10	-1.51013	7.85669e-06	-4.79564e-10	-1.50525	3.92173e-07	-4.79564e-10	-1.51087
118972400	chr11:118972400:A:G	1.19841e-14	-4.79564e-10	-1.33027	9.58582e-06	-4.79564e-10	-1.30633	5.03352e-07	-4.79564e-10	-1.26128
118972465	chr11:118972465:C:G	1.24201e-14	-4.79564e-10	-1.29453	9.3973e-06	-4.79564e-10	-1.32619	4.55418e-07	-4.79564e-10	-1.36136
118972568	chr11:118972568:C:T	1.51437e-14	-4.79564e-10	-1.09626	1.10578e-05	-4.79564e-10	-1.16348	5.29228e-07	-4.79564e-10	-1.21115
118972738	chr11:118972738:C:T	4.20128e-14	0.850507	-0.926382	3.22688e-05	0.882996	-0.97551	1.76346e-06	1.13548	-1.14302
118972920	chr11:118972920:C:T	1.16412e-14	-4.79564e-10	-1.3593	9.32881e-06	-4.79564e-10	-1.33351	4.88709e-07	-4.79564e-10	-1.29081
118974525	chr11:118974525:T:C	5.62246e-15	-2.08708	-4.88941e-10	4.35485e-06	-2.09532	-4.88941e-10	2.24512e-07	-2.06864	-4.88941e-10
118974836	chr11:118974836:C:G	6.21315e-14	1.33814	-1.02274	0.000122064	2.03141	-0.793472	1.02466e-06	0.417557	-0.968012
118975103	chr11:118975103:G:A	1.56569e-15	-2.07032	-1.2952	1.38353e-06	-2.08279	-1.15918	5.53209e-08	-2.13679	-1.33263
118975179	chr11:118975179:C:T	1.18212e-14	-4.79564e-10	-1.34395	8.54315e-06	-4.79564e-10	-1.42148	4.35878e-07	-4.79564e-10	-1.40521
118975756	chr11:118975756:G:A	3.16776e-14	0.783183	-1.14142	2.65218e-05	0.839083	-1.12773	1.46128e-06	1.06448	-1.25998
118975772	chr11:118975772:A:G	3.5438e-14	1.23642	-1.48248	3.02409e-05	1.27782	-1.43524	2.04374e-06	1.61739	-1.47743
118975864	chr11:118975864:T:C	5.12528e-14	1.52918	-1.40625	4.12557e-05	1.53644	-1.38327	3.21689e-06	1.98857	-1.39497
118976217	chr11:118976217:G:C	3.341e-14	0.845881	-1.15087	2.81044e-05	0.903145	-1.13383	1.5527e-06	1.1309	-1.26573
118976219	chr11:118976219:A:C	3.35093e-14	0.845288	-1.14731	2.81625e-05	0.902547	-1.13117	1.55521e-06	1.13029	-1.26349
118976482	chr11:118976482:A:G	1.05125e-14	-4.79564e-10	-1.46128	7.86093e-06	-4.79564e-10	-1.50471	3.92913e-07	-4.79564e-10	-1.50898
118976486	chr11:118976486:G:A	8.60162e-15	-0.400227	-1.26167	2.42339e-05	0.825553	-1.20441	1.34331e-06	1.09159	-1.37127
118976648	chr11:118976648:G:A	1.13322e-14	-4.79564e-10	-1.3862	8.18385e-06	-4.79564e-10	-1.46445	4.24795e-07	-4.79564e-10	-1.43097
118976717	chr11:118976717:A:T	1.87833e-14	-4.79564e-10	-0.880882	1.20458e-05	-4.79564e-10	-1.07789	5.78696e-07	-4.79564e-10	-1.1218
118976752	chr11:118976752:C:T	1.06512e-14	-4.79564e-10	-1.44817	7.89996e-06	-4.79564e-10	-1.49976	3.94178e-07	-4.79564e-10	-1.50577
118977066	chr11:118977066:T:C	2.05721e-14	-4.79564e-10	-0.789913	1.31011e-05	-4.79564e-10	-0.993917	6.24965e-07	-4.79564e-10	-1.04488
118977098	chr11:118977098:T:C	2.72693e-14	-4.79564e-10	-0.508088	1.83652e-05	-4.79564e-10	-0.656157	8.70516e-07	-4.79564e-10	-0.713486
118977252	chr11:118977252:A:G	1.04407e-14	-4.79564e-10	-1.46814	7.84177e-06	-4.79564e-10	-1.50715	3.92426e-07	-4.79564e-10	-1.51022
118977301	chr11:118977301:G:T	1.48102e-14	-4.79564e-10	-1.11853	1.08364e-05	-4.79564e-10	-1.1837	5.22163e-07	-4.79564e-10	-1.22459
118977605	chr11:118977605:T:C	3.09101e-14	0.814321	-1.19709	2.5999e-05	0.870439	-1.17899	1.44463e-06	1.09531	-1.30227
118977607	chr11:118977607:C:T	1.02039e-14	-4.79564e-10	-1.49108	7.81437e-06	-4.79564e-10	-1.51065	3.99377e-07	-4.79564e-10	-1.49267
118977988	chr11:118977988:G:C	5.7454e-15	-2.06545	-4.88941e-10	4.45264e-06	-2.07312	-4.88941e-10	2.29851e-07	-2.04514	-4.88941e-10
118978015	chr11:118978015:G:A	3.49336e-14	0.914104	-1.1745	2.94471e-05	0.971601	-1.15562	1.63902e-06	1.20296	-1.28368
118978186	chr11:118978186:C:G	1.33231e-14	-4.79564e-10	-1.22435	9.81703e-06	-4.79564e-10	-1.2825	4.75535e-07	-4.79564e-10	-1.31813
118978270	chr11:118978270:C:G	1.32767e-14	-4.79564e-10	-1.22783	9.78641e-06	-4.79564e-10	-1.28562	4.74126e-07	-4.79564e-10	-1.3211
118978581	chr11:118978581:C:T	1.08678e-14	-4.79564e-10	-1.42805	7.96872e-06	-4.79564e-10	-1.49109	3.96694e-07	-4.79564e-10	-1.49941
118978658	chr11:118978658:G:A	4.79446e-15	-2.24639	-4.88941e-10	3.62359e-06	-2.27915	-4.88941e-10	1.82063e-07	-2.27822	-4.88941e-10
118979003	chr11:118979003:T:C	1.07617e-14	-4.79564e-10	-1.43786	7.9576e-06	-4.79564e-10	-1.49249	3.96584e-07	-4.79564e-10	-1.49968
118979037	chr11:118979037:C:T	1.02284e-14	-4.79564e-10	-1.48868	7.84261e-06	-4.79564e-10	-1.50704	3.92515e-07	-4.79564e-10	-1.51
118979246	chr11:118979246:C:T	1.12668e-14	-4.79564e-10	-1.39199	8.32422e-06	-4.79564e-10	-1.44744	4.10471e-07	-4.79564e-10	-1.46527
118979995	chr11:118979995:A:G	6.14656e-15	-1.99796	-4.88941e-10	4.75554e-06	-2.0073	-4.88941e-10	2.46679e-07	-1.97449	-4.88941e-10
118979997	chr11:118979997:G:A	4.07215e-15	-1.0084	-1.40128	2.69805e-06	-1.22555	-1.34853	1.95795e-07	-0.79881	-1.4067
118980202	chr11:118980202:C:T	1.0719e-14	-4.79564e-10	-1.44183	7.91688e-06	-4.79564e-10	-1.49762	3.94794e-07	-4.79564e-10	-1.50421
118980428	chr11:118980428:C:T	5.94507e-15	-0.815793	-1.21549	3.84239e-06	-1.05355	-1.16697	2.86358e-07	-0.586094	-1.23924
118980820	chr11:118980820:G:T	2.09221e-14	-4.79564e-10	-0.773044	1.32421e-05	-4.79564e-10	-0.983209	6.31979e-07	-4.79564e-10	-1.03372
118980893	chr11:118980893:G:C	1.06805e-14	-4.79564e-10	-1.44543	8.02346e-06	-4.79564e-10	-1.48424	4.06261e-07	-4.79564e-10	-1.47558
118981371	chr11:118981371:A:G	3.97595e-15	-0.941765	-1.49182	2.5421e-06	-1.1729	-1.46072	1.98696e-07	-0.702133	-1.48867
118981427	chr11:118981427:C:T	4.15819e-15	-1.13373	-1.25504	2.62992e-06	-1.33822	-1.26144	1.7639e-07	-0.958219	-1.35166
118981622	chr11:118981622:C:T	1.01179e-14	-4.79564e-10	-1.49955	7.81274e-06	-4.79564e-10	-1.51086	3.96235e-07	-4.79564e-10	-1.50057
118981704	chr11:118981704:G:C	1.11213e-14	-4.79564e-10	-1.40499	8.09087e-06	-4.79564e-10	-1.47588	4.18472e-07	-4.79564e-10	-1.44596
118981816	chr11:118981816:C:G	4.04797e-15	-1.03598	-1.37965	2.7012e-06	-1.25113	-1.32179	1.93879e-07	-0.830219	-1.38512
118981827	chr11:118981827:T:C	1.11887e-14	-4.79564e-10	-1.39894	8.11934e-06	-4.79564e-10	-1.47236	4.20466e-07	-4.79564e-10	-1.44121
118981931	chr11:118981931:G:T	3.88573e-15	-0.949014	-1.50752	2.42098e-06	-1.17155	-1.51089	1.99434e-07	-0.67622	-1.51087
118981937	chr11:118981937:G:A	1.03947e-15	-2.28067	-1.49446	8.12159e-07	-2.27068	-1.50399	4.87411e-08	-2.12685	-1.4692
118982004	chr11:118982004:T:C	1.07692e-14	-4.79564e-10	-1.43716	7.93251e-06	-4.79564e-10	-1.49564	3.95339e-07	-4.79564e-10	-1.50283
118982249	chr11:118982249:C:T	1.10032e-14	-4.79564e-10	-1.41566	8.01762e-06	-4.79564e-10	-1.48497	3.98601e-07	-4.79564e-10	-1.49461
118982311	chr11:118982311:C:A	1.03106e-15	-2.27973	-1.50353	8.01179e-07	-2.27769	-1.5106	4.93192e-08	-2.08844	-1.49582
118982435	chr11:118982435:G:T	1.06669e-14	-4.79564e-10	-1.44671	7.90027e-06	-4.79564e-10	-1.49972	3.94211e-07	-4.79564e-10	-1.50569
118982647	chr11:118982647:A:G	1.07349e-14	-4.79564e-10	-1.44035	7.92197e-06	-4.79564e-10	-1.49697	3.9496e-07	-4.79564e-10	-1.50379
118982778	chr11:118982778:A:G	5.22174e-15	-0.760687	-1.40033	3.20595e-06	-1.02789	-1.37371	3.07934e-07	-0.414524	-1.33816
118983150	chr11:118983150:C:T	1.83695e-15	-2.21241	-0.993329	1.56521e-06	-2.21708	-0.901511	6.37026e-08	-2.24568	-1.08267
118983180	chr11:118983180:C:T	1.91667e-14	-4.79564e-10	-0.860672	1.22914e-05	-4.79564e-10	-1.05771	5.88489e-07	-4.79564e-10	-1.10502
118983181	chr11:118983181:G:A	1.04752e-14	-2.28082	0.815979	9.38876e-06	-2.26564	0.938544	3.80189e-07	-2.13424	0.592338
118983186	chr11:118983186:C:T	8.05108e-15	-1.72804	-4.88941e-10	4.90587e-06	-1.97618	-4.88941e-10	2.36337e-07	-2.01732	-4.88941e-10
118983285	chr11:118983285:A:C	3.69225e-15	-1.24048	-1.26713	3.15623e-06	-1.27068	-1.14656	8.71984e-08	-1.78206	-1.23233
118983662	chr11:118983662:C:T	2.03879e-15	-1.64215	-1.45934	1.37498e-06	-1.77093	-1.47725	1.00674e-07	-1.36679	-1.5039
118983958	chr11:118983958:G:A	1.05198e-14	-4.79564e-10	-1.46059	7.84632e-06	-4.79564e-10	-1.50657	3.92489e-07	-4.79564e-10	-1.51007
118984247	chr11:118984247:T:TA	1.06062e-14	-4.79564e-10	-1.45241	7.86622e-06	-4.79564e-10	-1.50404	3.93018e-07	-4.79564e-10	-1.50872
118984383	chr11:118984383:C:G	1.63796e-14	-4.79564e-10	-1.01781	1.08414e-05	-4.79564e-10	-1.18324	5.20955e-07	-4.79564e-10	-1.22691
118984461	chr11:118984461:T:C	6.02236e-15	-2.01837	-4.88941e-10	6.78645e-06	-1.65169	-4.88941e-10	2.94617e-07	-1.7969	-4.88941e-10
118984511	chr11:118984511:T:G	5.84516e-15	-0.826197	-1.22204	3.80929e-06	-1.06192	-1.16725	2.8361e-07	-0.595366	-1.23961
118984727	chr11:118984727:G:A	1.20446e-14	-4.79564e-10	-1.32523	1.04059e-05	-4.79564e-10	-1.22424	5.56278e-07	-4.79564e-10	-1.1613
118985079	chr11:118985079:C:A	1.30855e-13	1.06024	-4.88941e-10	2.82377e-05	-0.225955	-4.88941e-10	2.53612e-06	0.355816	-4.88941e-10
118985350	chr11:118985350:C:CTG	1.58009e-14	-4.79564e-10	-1.05378	1.05337e-05	-4.79564e-10	-1.21203	5.07385e-07	-4.79564e-10	-1.2533
118985542	chr11:118985542:C:G	1.50506e-14	-4.79564e-10	-1.10243	1.01567e-05	-4.79564e-10	-1.24848	4.90103e-07	-4.79564e-10	-1.28796
118985781	chr11:118985781:C:A	5.73234e-15	-0.649769	-1.41796	3.62084e-06	-0.911169	-1.36874	2.96968e-07	-0.37844	-1.41051
118985936	chr11:118985936:C:T	1.10575e-14	-4.79564e-10	-1.41074	9.26951e-06	-4.79564e-10	-1.33988	4.72717e-07	-4.79564e-10	-1.32408
118986106	chr11:118986106:A:C	6.01111e-15	-0.825456	-1.19478	3.88472e-06	-1.07186	-1.1377	2.89275e-07	-0.602267	-1.21293
118986210	chr11:118986210:A:G	5.81118e-15	-0.96345	-1.09061	3.48785e-06	-1.18361	-1.13372	2.40984e-07	-0.766383	-1.23146
118986548	chr11:118986548:G:A	1.58638e-14	-4.79564e-10	-1.04981	1.05682e-05	-4.79564e-10	-1.20877	5.08919e-07	-4.79564e-10	-1.25028
118986756	chr11:118986756:T:C	6.73805e-15	-0.487535	-1.41854	4.17961e-06	-0.763428	-1.37297	3.49294e-07	-0.211745	-1.41491
118987099	chr11:118987099:G:A	3.82792e-14	-0.941181	0.772238	4.47541e-05	-0.976492	1.21106	7.12387e-07	-1.57994	0.665986
118987915	chr11:118987915:T:C	1.03798e-14	-4.79564e-10	-1.47399	7.82201e-06	-4.79564e-10	-1.50967	3.92106e-07	-4.79564e-10	-1.51104
118988102	chr11:118988102:A:T	1.43262e-14	-4.79564e-10	-1.15176	1.05269e-05	-4.79564e-10	-1.21268	5.08426e-07	-4.79564e-10	-1.25125
118988168	chr11:118988168:C:A	1.41209e-13	1.13639	-4.88941e-10	2.33103e-05	-0.417717	-4.88941e-10	1.314e-05	2.00085	-4.88941e-10
118988564	chr11:118988564:C:T	6.93068e-15	-0.665371	-1.21252	4.44794e-06	-0.915527	-1.15864	3.38188e-07	-0.427837	-1.23113
118988612	chr11:118988612:G:A	1.05689e-14	-4.79564e-10	-1.45593	7.85744e-06	-4.79564e-10	-1.50515	3.92759e-07	-4.79564e-10	-1.50938
118988652	chr11:118988652:G:A	1.98294e-14	-4.79564e-10	-0.826684	1.23882e-05	-4.79564e-10	-1.04987	5.91323e-07	-4.79564e-10	-1.10021
118989132	chr11:118989132:A:G	5.75566e-15	-1.00058	-1.06309	3.40781e-06	-1.23387	-1.10668	2.34027e-07	-0.819409	-1.20773
118989402	chr11:118989402:T:C	1.07311e-14	-4.79564e-10	-1.4407	7.8916e-06	-4.79564e-10	-1.50081	3.9377e-07	-4.79564e-10	-1.5068
118989507	chr11:118989507:CAGG:C	1.06481e-14	-4.79564e-10	-1.44846	7.87846e-06	-4.79564e-10	-1.50248	3.93378e-07	-4.79564e-10	-1.5078
118989585	chr11:118989585:G:A	4.98568e-15	-2.20728	-4.88941e-10	3.81263e-06	-2.22829	-4.88941e-10	2.1511e-07	-2.11142	-4.88941e-10
118989747	chr11:118989747:C:T	4.03837e-15	-1.20111	-1.2169	3.49567e-06	-1.22835	-1.08674	9.504e-08	-1.74807	-1.1802
118989878	chr11:118989878:C:T	1.0519e-14	-4.79564e-10	-1.46067	7.84624e-06	-4.79564e-10	-1.50658	3.92487e-07	-4.79564e-10	-1.51007
118989888	chr11:118989888:A:C	3.99332e-15	-1.23593	-1.1933	3.47808e-06	-1.26256	-1.05757	9.51745e-08	-1.77217	-1.15469
118990008	chr11:118990008:A:G	1.13949e-14	-4.79564e-10	-1.38068	8.30855e-06	-4.79564e-10	-1.44933	4.22683e-07	-4.79564e-10	-1.43595
118990138	chr11:118990138:G:A	1.26047e-14	-4.79564e-10	-1.27978	9.54323e-06	-4.79564e-10	-1.31078	4.61544e-07	-4.79564e-10	-1.34799
118990357	chr11:118990357:T:C	1.05337e-15	-2.28076	-1.4811	8.07087e-07	-2.27404	-1.5069	4.75946e-08	-2.11024	-1.50961
118990503	chr11:118990503:T:C	1.04869e-14	-4.79564e-10	-1.46372	8.48188e-06	-4.79564e-10	-1.42868	4.16508e-07	-4.79564e-10	-1.45067
118990931	chr11:118990931:G:A	5.42048e-15	-1.08536	-1.0383	3.29755e-06	-1.29961	-1.07382	2.21956e-07	-0.901236	-1.17886
118991359	chr11:118991359:A:G	1.43257e-14	-4.79564e-10	-1.15179	1.05272e-05	-4.79564e-10	-1.21265	5.08445e-07	-4.79564e-10	-1.25122
118991725	chr11:118991725:G:A	1.10939e-14	-4.79564e-10	-1.40745	8.2739e-06	-4.79564e-10	-1.45351	4.08294e-07	-4.79564e-10	-1.47058
118991734	chr11:118991734:G:A	3.21125e-15	-1.80089	-0.846298	2.44738e-06	-1.84679	-0.824806	1.15637e-07	-1.8796	-0.852509
118992022	chr11:118992022:TCACTTC:T	1.47908e-14	-0.104512	-1.01533	8.2509e-06	-0.400002	-1.05629	6.27976e-07	0.125037	-1.16511
118992327	chr11:118992327:T:C	5.90893e-15	-0.613686	-1.4237	3.69564e-06	-0.878383	-1.38108	3.04984e-07	-0.341671	-1.42064
118992406	chr11:118992406:A:G	6.45147e-15	-0.906882	-1.04266	3.82352e-06	-1.13456	-1.09088	2.64819e-07	-0.709214	-1.19431
118992522	chr11:118992522:G:A	5.25989e-15	-0.81735	-1.33639	3.16519e-06	-1.06325	-1.35115	2.4142e-07	-0.587636	-1.4084
118992614	chr11:118992614:C:T	5.99495e-15	-0.951781	-1.07115	3.58058e-06	-1.17593	-1.11516	2.46665e-07	-0.758471	-1.21607
118992977	chr11:118992977:C:T	1.07319e-14	-2.2804	0.839774	9.52459e-06	-2.27076	0.95802	3.8188e-07	-2.15547	0.618005
118993430	chr11:118993430:T:C	4.65375e-15	-0.904933	-1.37124	3.09433e-06	-1.13832	-1.29872	2.44829e-07	-0.646818	-1.3352
118993894	chr11:118993894:A:G	1.05182e-14	-4.79564e-10	-1.46074	7.84443e-06	-4.79564e-10	-1.50681	3.92441e-07	-4.79564e-10	-1.51019
118993966	chr11:118993966:A:C	5.51766e-15	-2.1059	-4.88941e-10	4.28265e-06	-2.11204	-4.88941e-10	2.20527e-07	-2.08655	-4.88941e-10
118994067	chr11:118994067:G:C	1.21833e-14	-0.0538198	-1.25997	6.22151e-06	-0.437319	-1.30128	5.3657e-07	0.168716	-1.36609
118994205	chr11:118994205:C:T	5.5311e-15	-2.10346	-4.88941e-10	4.29287e-06	-2.10966	-4.88941e-10	2.21088e-07	-2.08401	-4.88941e-10
118994239	chr11:118994239:A:C	1.05624e-14	-4.79564e-10	-1.45655	7.85644e-06	-4.79564e-10	-1.50528	3.92742e-07	-4.79564e-10	-1.50942
118994317	chr11:118994317:A:G	1.01154e-14	-4.79564e-10	-1.49979	7.81291e-06	-4.79564e-10	-1.51084	3.96068e-07	-4.79564e-10	-1.50099
118994609	chr11:118994609:C:G	1.25108e-15	-2.24523	-1.34461	1.2568e-06	-2.21756	-1.12049	5.24232e-08	-2.21114	-1.31209
118994755	chr11:118994755:C:T	1.59092e-14	0.441676	-1.48863	8.2337e-06	0.00792829	-1.46631	8.59257e-07	0.758844	-1.48535
118994824	chr11:118994824:C:T	1.02465e-14	-4.79564e-10	-1.48691	7.81665e-06	-4.79564e-10	-1.51036	3.9592e-07	-4.79564e-10	-1.50136
118994934	chr11:118994934:A:C	1.42478e-14	-4.79564e-10	-1.15725	1.04716e-05	-4.79564e-10	-1.21794	5.05922e-07	-4.79564e-10	-1.25619
118995282	chr11:118995282:C:T	4.41654e-15	-0.860727	-1.46776	2.78823e-06	-1.10803	-1.43318	2.23168e-07	-0.61302	-1.46163
118995300	chr11:118995300:C:T	1.9413e-14	-0.847904	-4.88941e-10	3.92612e-06	-2.19896	-4.88941e-10	1.83655e-07	-2.26951	-4.88941e-10
118995804	chr11:118995804:C:T	2.14596e-14	-4.79564e-10	-0.747675	1.79996e-05	-4.79564e-10	-0.676262	8.99197e-07	-4.79564e-10	-0.681071
118995805	chr11:118995805:G:A	3.73731e-15	-1.30784	-1.18764	3.25684e-06	-1.3339	-1.05196	9.08188e-08	-1.82339	-1.15032
118996041	chr11:118996041:T:G	1.68563e-14	-4.79564e-10	-0.989125	1.12218e-05	-4.79564e-10	-1.14875	5.37578e-07	-4.79564e-10	-1.1955
118996406	chr11:118996406:G:A	2.29599e-14	-0.6801	-4.88941e-10	1.7095e-05	-0.727827	-4.88941e-10	7.85448e-07	-0.816318	-4.88941e-10
118996578	chr11:118996578:C:T	1.05414e-14	-4.79564e-10	-1.45854	7.97672e-06	-4.79564e-10	-1.49009	3.96575e-07	-4.79564e-10	-1.49971
118996654	chr11:118996654:G:A	1.80785e-14	-4.79564e-10	-0.919125	1.16877e-05	-4.79564e-10	-1.10808	5.5892e-07	-4.79564e-10	-1.15657
118997093	chr11:118997093:G:C	1.48165e-15	-1.90967	-1.51102	1.06374e-06	-1.99757	-1.50726	7.37677e-08	-1.69487	-1.48679
118997550	chr11:118997550:T:C	1.27979e-14	-4.79564e-10	-1.26457	1.07746e-05	-4.79564e-10	-1.18942	5.17111e-07	-4.79564e-10	-1.23432
118997784	chr11:118997784:C:A	7.11108e-15	-1.85219	-4.88941e-10	6.36955e-06	-1.71508	-4.88941e-10	2.552e-07	-1.94053	-4.88941e-10
118998421	chr11:118998421:C:T	1.09087e-14	-4.79564e-10	-1.42429	8.91777e-06	-4.79564e-10	-1.37857	4.35112e-07	-4.79564e-10	-1.40697
118998737	chr11:118998737:T:C	1.49687e-15	-1.96023	-1.45025	1.00068e-06	-2.13193	-1.43401	4.803e-08	-2.12591	-1.48484
118998750	chr11:118998750:A:G	2.32378e-15	-1.48085	-1.4898	1.55472e-06	-1.64183	-1.48349	1.39461e-07	-1.07741	-1.46737
118999123	chr11:118999123:A:G	5.10775e-15	-2.18309	-4.88941e-10	4.10194e-06	-2.15515	-4.88941e-10	2.2906e-07	-2.04859	-4.88941e-10
118999629	chr11:118999629:T:TTG	1.0452e-14	-4.79564e-10	-1.46705	7.84221e-06	-4.79564e-10	-1.50709	3.92368e-07	-4.79564e-10	-1.51037
118999678	chr11:118999678:T:A	1.04546e-14	-4.79564e-10	-1.46681	7.91527e-06	-4.79564e-10	-1.49782	3.99949e-07	-4.79564e-10	-1.49124
118999889	chr11:118999889:A:G	1.01616e-14	-4.79564e-10	-1.49523	7.81407e-06	-4.79564e-10	-1.51069	3.93291e-07	-4.79564e-10	-1.50802
119000374	chr11:119000374:G:A	5.09693e-15	-2.18521	-4.88941e-10	7.13564e-06	-1.60151	-4.88941e-10	6.1867e-07	-1.055	-4.88941e-10
119000408	chr11:119000408:A:G	4.67073e-15	-2.27253	-4.88941e-10	3.61819e-06	-2.28064	-4.88941e-10	1.82553e-07	-2.27553	-4.88941e-10
119000598	chr11:119000598:A:C	1.05494e-14	-4.79564e-10	-1.45778	7.87837e-06	-4.79564e-10	-1.50249	4.02102e-07	-4.79564e-10	-1.48587
119001015	chr11:119001015:T:A	1.01329e-14	-4.79564e-10	-1.49806	7.94549e-06	-4.79564e-10	-1.49401	4.0726e-07	-4.79564e-10	-1.47312
119001514	chr11:119001514:G:A	1.66741e-14	-4.79564e-10	-0.99999	1.11189e-05	-4.79564e-10	-1.15796	5.32537e-07	-4.79564e-10	-1.20492
119001694	chr11:119001694:T:C	5.13893e-15	-1.18326	-0.993742	3.60561e-06	-1.40693	-0.877189	2.9793e-07	-0.690851	-1.09486
119001782	chr11:119001782:TGTG:T	1.00185e-14	-4.79564e-10	-1.50942	7.84129e-06	-4.79564e-10	-1.50721	3.95625e-07	-4.79564e-10	-1.50211
119001871	chr11:119001871:G:A	5.54067e-15	-1.28381	-0.817925	3.6357e-06	-1.46969	-0.806123	3.03658e-07	-0.842648	-0.924024
119002031	chr11:119002031:T:C	3.02381e-15	-1.55886	-1.14847	2.0653e-06	-1.71917	-1.12217	1.60301e-07	-1.20268	-1.20284
119002654	chr11:119002654:A:G	1.49216e-14	-4.79564e-10	-1.11104	9.96016e-06	-4.79564e-10	-1.26802	4.80893e-07	-4.79564e-10	-1.30693
119002767	chr11:119002767:A:T	1.21354e-14	-4.79564e-10	-1.31772	9.2965e-06	-4.79564e-10	-1.33698	4.56692e-07	-4.79564e-10	-1.35856
119003311	chr11:119003311:C:T	1.33825e-14	-4.79564e-10	-1.2199	9.99354e-06	-4.79564e-10	-1.26468	4.85543e-07	-4.79564e-10	-1.2973
119003562	chr11:119003562:T:G	1.63018e-14	-1.02258	-4.88941e-10	1.02387e-05	-1.24044	-4.88941e-10	5.95421e-07	-1.0933	-4.88941e-10
119003594	chr11:119003594:G:A	5.40455e-14	-4.79564e-10	0.175978	3.44559e-05	-4.79564e-10	-0.0269325	1.57458e-06	-4.79564e-10	-0.120827
119003834	chr11:119003834:G:A	1.3786e-14	-4.79564e-10	-1.1902	1.11349e-05	-4.79564e-10	-1.15653	5.85072e-07	-4.79564e-10	-1.11084
119003915	chr11:119003915:G:A	6.19425e-14	-4.79564e-10	0.312358	4.29258e-05	-4.79564e-10	0.19286	2.40201e-06	-4.79564e-10	0.301487
119004000	chr11:119004000:C:T	5.64244e-14	-4.79564e-10	0.219053	3.92155e-05	-4.79564e-10	0.102459	2.18668e-06	-4.79564e-10	0.207565
119004007	chr11:119004007:G:C	5.71192e-14	-4.79564e-10	0.231292	3.96807e-05	-4.79564e-10	0.114251	2.21336e-06	-4.79564e-10	0.219694
119004173	chr11:119004173:TAGTTG:T	2.34015e-14	-4.79564e-10	-0.661047	1.72268e-05	-4.79564e-10	-0.720148	9.5237e-07	-4.79564e-10	-0.62362
119004362	chr11:119004362:C:G	1.60704e-14	-4.79564e-10	-1.03687	1.08198e-05	-4.79564e-10	-1.18524	5.19177e-07	-4.79564e-10	-1.23033
119004842	chr11:119004842:T:G	1.33986e-14	-4.79564e-10	-1.2187	1.00046e-05	-4.79564e-10	-1.26357	4.86044e-07	-4.79564e-10	-1.29627
119005017	chr11:119005017:A:G	3.37193e-15	-1.4574	-1.14096	2.23739e-06	-1.64653	-1.11478	1.79978e-07	-1.09284	-1.1969
119005503	chr11:119005503:A:G	1.07748e-15	-2.26609	-1.47314	8.38082e-07	-2.24045	-1.5028	4.34563e-08	-2.19997	-1.51085
119005842	chr11:119005842:T:C	1.29057e-15	-2.05674	-1.50203	9.39738e-07	-2.16604	-1.46273	9.86608e-08	-1.47678	-1.41411
119005978	chr11:119005978:C:T	6.32745e-15	-1.96895	-4.88941e-10	4.92886e-06	-1.97151	-4.88941e-10	2.5524e-07	-1.94037	-4.88941e-10
119006673	chr11:119006673:C:A	1.00506e-14	-4.79564e-10	-1.50621	7.84562e-06	-4.79564e-10	-1.50666	3.92624e-07	-4.79564e-10	-1.50972
119006684	chr11:119006684:T:A	1.36328e-14	-4.79564e-10	-1.20137	9.52851e-06	-4.79564e-10	-1.31233	5.20008e-07	-4.79564e-10	-1.22873
119006775	chr11:119006775:G:A	1.20106e-14	-4.79564e-10	-1.32806	9.1571e-06	-4.79564e-10	-1.35208	4.50022e-07	-4.79564e-10	-1.37328
119007026	chr11:119007026:T:G	1.65091e-13	-4.79564e-10	1.29265	0.000153747	-4.79564e-10	1.46869	4.99931e-06	-4.79564e-10	1.03448
119007177	chr11:119007177:T:C	5.82625e-14	-4.79564e-10	0.25111	4.04044e-05	-4.79564e-10	0.132324	2.25906e-06	-4.79564e-10	0.240133
119007181	chr11:119007181:T:C	1.2519e-15	-2.08144	-1.50774	9.13202e-07	-2.17941	-1.478	9.29214e-08	-1.51403	-1.43679
119007475	chr11:119007475:T:A	4.35716e-14	-4.79564e-10	-0.0394421	2.93648e-05	-4.79564e-10	-0.186817	1.63359e-06	-4.79564e-10	-0.0840364
119007512	chr11:119007512:T:C	1.92206e-14	-0.361496	-0.496372	1.21453e-05	-0.767777	-0.301893	1.3509e-06	0.10836	-0.382405
119007972	chr11:119007972:A:G	2.47879e-14	-0.603491	-4.88941e-10	4.202e-06	-2.13105	-4.88941e-10	1.88844e-07	-2.24165	-4.88941e-10
119008174	chr11:119008174:TAA:T	6.42463e-15	-1.95371	-4.88941e-10	5.01082e-06	-1.95501	-4.88941e-10	2.59653e-07	-1.92323	-4.88941e-10
119008250	chr11:119008250:C:T	5.56534e-15	-0.633102	-1.46419	3.92894e-06	-0.706945	-1.4913	1.06792e-07	-1.35707	-1.45462
119008451	chr11:119008451:T:C	6.12324e-14	-4.79564e-10	0.300828	4.24e-05	-4.79564e-10	0.180535	2.37427e-06	-4.79564e-10	0.289874
119008612	chr11:119008612:A:C	1.71053e-14	-4.79564e-10	-0.974459	1.13671e-05	-4.79564e-10	-1.13589	5.43854e-07	-4.79564e-10	-1.18389
119008700	chr11:119008700:GAC:G	4.35229e-14	-4.79564e-10	-0.0405614	2.93277e-05	-4.79564e-10	-0.188081	1.63118e-06	-4.79564e-10	-0.0855161
119009004	chr11:119009004:C:T	1.52054e-14	-4.79564e-10	-1.0922	1.01319e-05	-4.79564e-10	-1.25092	4.88935e-07	-4.79564e-10	-1.29034
119009209	chr11:119009209:A:G	1.54851e-14	-4.79564e-10	-1.07397	1.02805e-05	-4.79564e-10	-1.23637	4.95537e-07	-4.79564e-10	-1.27693
119009302	chr11:119009302:G:A	1.88272e-14	0.0064812	-0.885028	1.00085e-05	-0.430451	-0.83273	1.23478e-06	0.57889	-0.942814
119009405	chr11:119009405:G:A	3.79403e-14	-4.79564e-10	-0.177835	2.57394e-05	-4.79564e-10	-0.31859	1.16306e-06	-4.79564e-10	-0.423767
119009958	chr11:119009958:T:C	1.75006e-14	-0.837546	-0.114067	1.20297e-05	-1.14847	0.0692431	1.2813e-06	-0.461792	0.13485
119009984	chr11:119009984:A:G	1.48087e-14	-4.79564e-10	-1.11863	9.92311e-06	-4.79564e-10	-1.27175	4.79666e-07	-4.79564e-10	-1.30948
119010017	chr11:119010017:T:A	8.14247e-15	-0.261037	-1.45572	6.36996e-06	-0.346851	-1.36817	1.63477e-07	-1.00938	-1.37653
119010030	chr11:119010030:T:C	2.81982e-14	0.21677	-0.691361	1.40072e-05	-0.254957	-0.672081	1.82244e-06	0.841191	-0.815832
119010983	chr11:119010983:G:A	1.519e-14	-4.79564e-10	-1.09321	1.01245e-05	-4.79564e-10	-1.25165	4.88664e-07	-4.79564e-10	-1.2909
119011422	chr11:119011422:G:A	7.19077e-15	-1.84105	-4.88941e-10	5.60182e-06	-1.84352	-4.88941e-10	2.91528e-07	-1.80744	-4.88941e-10
119011428	chr11:119011428:C:T	4.18921e-15	-0.876446	-1.50489	3.17211e-06	-0.941413	-1.4708	8.47219e-08	-1.53937	-1.50382
119012067	chr11:119012067:C:G	1.03004e-14	-4.79564e-10	-1.48167	8.35467e-06	-4.79564e-10	-1.44379	4.33827e-07	-4.79564e-10	-1.40993
119012557	chr11:119012557:T:C	2.6728e-13	-4.79564e-10	1.77445	0.000258251	-4.79564e-10	1.98732	7.98442e-06	-4.79564e-10	1.50267
119012623	chr11:119012623:A:G	1.39113e-14	-4.79564e-10	-1.18115	1.1671e-05	-4.79564e-10	-1.10951	5.04078e-07	-4.79564e-10	-1.25984
119012654	chr11:119012654:G:C	7.06076e-15	-1.8593	-4.88941e-10	5.49773e-06	-1.86228	-4.88941e-10	2.86e-07	-1.82658	-4.88941e-10
119012844	chr11:119012844:A:G	1.04637e-14	-4.79564e-10	-1.46593	7.84718e-06	-4.79564e-10	-1.50646	3.99264e-07	-4.79564e-10	-1.49295
119013280	chr11:119013280:G:A	1.50568e-14	-4.79564e-10	-1.10202	1.00395e-05	-4.79564e-10	-1.26009	4.84906e-07	-4.79564e-10	-1.29862
119013395	chr11:119013395:A:G	7.14581e-15	-1.84732	-4.88941e-10	5.55911e-06	-1.85118	-4.88941e-10	2.89087e-07	-1.81585	-4.88941e-10
119013486	chr11:119013486:C:T	5.49747e-14	-4.79564e-10	0.193025	3.82537e-05	-4.79564e-10	0.0776264	2.13562e-06	-4.79564e-10	0.18394
119013557	chr11:119013557:G:A	1.001e-14	-4.79564e-10	-1.51026	7.86716e-06	-4.79564e-10	-1.50392	3.99301e-07	-4.79564e-10	-1.49286
119013613	chr11:119013613:G:A	4.47072e-15	-1.46524	-0.851057	3.40396e-06	-1.64665	-0.695026	2.71859e-07	-1.13317	-0.744124
119013660	chr11:119013660:T:C	4.54584e-15	-1.44504	-0.854593	3.44787e-06	-1.62955	-0.699305	2.77074e-07	-1.11022	-0.748071
119013706	chr11:119013706:A:G	1.0547e-14	-4.79564e-10	-1.45801	8.65982e-06	-4.79564e-10	-1.40792	4.52547e-07	-4.79564e-10	-1.36768
119013945	chr11:119013945:C:T	1.05737e-14	-4.79564e-10	-1.45548	8.68958e-06	-4.79564e-10	-1.40449	4.54408e-07	-4.79564e-10	-1.36358
119013998	chr11:119013998:G:A	4.89095e-15	-1.27158	-0.954883	3.28895e-06	-1.47819	-0.897852	2.76497e-07	-0.871399	-0.988975
119014016	chr11:119014016:T:C	4.34146e-15	-1.26432	-1.08132	2.87225e-06	-1.47245	-1.03907	2.44649e-07	-0.862922	-1.11983
119014085	chr11:119014085:C:T	1.06259e-14	-4.79564e-10	-1.45056	8.74888e-06	-4.79564e-10	-1.39769	4.58056e-07	-4.79564e-10	-1.35558
119014180	chr11:119014180:C:T	1.07119e-14	-4.79564e-10	-1.44249	8.84665e-06	-4.79564e-10	-1.38658	4.641e-07	-4.79564e-10	-1.34247
119014335	chr11:119014335:A:G	1.07108e-14	-4.79564e-10	-1.44259	8.84447e-06	-4.79564e-10	-1.38682	4.63907e-07	-4.79564e-10	-1.34289
119014451	chr11:119014451:G:A	4.71921e-15	-1.47165	-0.790556	3.61793e-06	-1.65262	-0.628092	2.87567e-07	-1.14137	-0.679746
119014453	chr11:119014453:A:G	4.43076e-15	-1.25301	-1.07227	2.92795e-06	-1.46256	-1.02975	2.50115e-07	-0.849506	-1.11115
119014595	chr11:119014595:C:T	1.57206e-14	-4.79564e-10	-1.05887	1.06097e-05	-4.79564e-10	-1.20484	5.09817e-07	-4.79564e-10	-1.24852
119014674	chr11:119014674:T:G	5.97515e-14	-4.79564e-10	0.276346	4.17377e-05	-4.79564e-10	0.164791	2.33464e-06	-4.79564e-10	0.273039
119014915	chr11:119014915:G:A	1.01531e-14	-4.79564e-10	-1.49607	7.84652e-06	-4.79564e-10	-1.50654	3.92145e-07	-4.79564e-10	-1.51094
119014984	chr11:119014984:T:C	3.7675e-14	-0.184852	-4.88941e-10	3.59682e-05	0.0160203	-4.88941e-10	2.59686e-06	0.379486	-4.88941e-10
119015111	chr11:119015111:G:A	1.57609e-14	-4.79564e-10	-1.05632	1.0426e-05	-4.79564e-10	-1.22231	5.0138e-07	-4.79564e-10	-1.26521
119015168	chr11:119015168:A:G	1.48376e-14	-4.79564e-10	-1.11669	9.93144e-06	-4.79564e-10	-1.27091	4.8011e-07	-4.79564e-10	-1.30856
119015282	chr11:119015282:TAA:T	1.02316e-14	-4.79564e-10	-1.48837	7.84547e-06	-4.79564e-10	-1.50668	3.92279e-07	-4.79564e-10	-1.5106
119015407	chr11:119015407:C:T	2.39067e-14	-0.180633	-0.459057	1.52761e-05	-0.599955	-0.240367	1.7585e-06	0.31304	-0.323396
119015648	chr11:119015648:C:CCTA	5.57578e-14	-4.79564e-10	0.207169	3.90918e-05	-4.79564e-10	0.0993003	2.18131e-06	-4.79564e-10	0.205107
119015946	chr11:119015946:G:A	1.94357e-14	-0.0311531	-0.815585	1.05752e-05	-0.461833	-0.746266	1.2798e-06	0.536384	-0.864499
119016170	chr11:119016170:T:C	5.73022e-14	-4.79564e-10	0.234491	4.0136e-05	-4.79564e-10	0.125661	2.24129e-06	-4.79564e-10	0.232233
119016211	chr11:119016211:A:T	1.31349e-14	-4.79564e-10	-1.23858	8.97658e-06	-4.79564e-10	-1.37199	4.31489e-07	-4.79564e-10	-1.41533
119016365	chr11:119016365:C:G	1.05217e-14	-4.79564e-10	-1.46041	7.96782e-06	-4.79564e-10	-1.4912	3.96254e-07	-4.79564e-10	-1.50052
119016621	chr11:119016621:T:C	1.05047e-14	-4.79564e-10	-1.46203	8.73468e-06	-4.79564e-10	-1.39931	4.66125e-07	-4.79564e-10	-1.33812
119016721	chr11:119016721:C:T	6.08171e-14	-4.79564e-10	0.294023	4.26224e-05	-4.79564e-10	0.185767	2.38957e-06	-4.79564e-10	0.296294
119016871	chr11:119016871:C:T	3.96563e-15	-1.53329	-0.902892	3.03691e-06	-1.70366	-0.752118	2.37349e-07	-1.21472	-0.798324
119017029	chr11:119017029:G:A	5.81316e-14	-4.79564e-10	0.248861	4.07064e-05	-4.79564e-10	0.139771	2.2743e-06	-4.79564e-10	0.246856
119017178	chr11:119017178:C:T	3.74625e-15	-1.79912	-0.693969	2.94602e-06	-1.91342	-0.572741	2.26393e-07	-1.56025	-0.500051
119017235	chr11:119017235:T:G	1.03674e-14	-4.79564e-10	-1.47518	7.84788e-06	-4.79564e-10	-1.50637	4.05539e-07	-4.79564e-10	-1.47736
119017269	chr11:119017269:T:A	1.04729e-14	-4.79564e-10	-1.46505	8.27888e-06	-4.79564e-10	-1.45291	4.04237e-07	-4.79564e-10	-1.48057
119017909	chr11:119017909:A:G	4.60174e-15	-1.00813	-1.27929	2.8237e-06	-1.24201	-1.28655	2.68978e-07	-0.525476	-1.36247
119018121	chr11:119018121:T:C	4.8203e-15	-1.02617	-1.21484	2.99076e-06	-1.25293	-1.21816	2.80687e-07	-0.539856	-1.30548
119018158	chr11:119018158:C:G	6.26705e-14	-4.79564e-10	0.324043	4.38418e-05	-4.79564e-10	0.213975	2.44932e-06	-4.79564e-10	0.320994
119018306	chr11:119018306:G:A	1.09166e-14	-4.79564e-10	-1.42357	8.10791e-06	-4.79564e-10	-1.47377	4.02089e-07	-4.79564e-10	-1.4859
119018348	chr11:119018348:C:T	5.99843e-15	-2.02235	-4.88941e-10	4.24894e-06	-2.11994	-4.88941e-10	2.48197e-07	-1.96835	-4.88941e-10
119018361	chr11:119018361:C:T	1.00082e-14	-4.79564e-10	-1.51045	7.88601e-06	-4.79564e-10	-1.50152	3.93058e-07	-4.79564e-10	-1.50862
119018363	chr11:119018363:G:T	9.54154e-15	-0.569066	-0.989127	8.38756e-06	-0.63511	-0.804753	1.73155e-07	-1.31795	-1.01044
119018404	chr11:119018404:A:G	5.5326e-15	-2.10319	-4.88941e-10	5.51199e-06	-1.85969	-4.88941e-10	2.479e-07	-1.96955	-4.88941e-10
119018422	chr11:119018422:A:G	3.65032e-15	-1.19981	-1.31923	2.35629e-06	-1.40711	-1.30241	2.09719e-07	-0.771926	-1.36488
119018475	chr11:119018475:T:C	2.5316e-15	-1.38125	-1.50375	1.66526e-06	-1.57715	-1.47948	1.43874e-07	-1.01739	-1.49624
119018788	chr11:119018788:A:C	5.84648e-14	-4.79564e-10	0.254576	4.0965e-05	-4.79564e-10	0.146103	2.28947e-06	-4.79564e-10	0.253504
119019100	chr11:119019100:C:T	1.67708e-14	-0.614705	-0.379506	1.35654e-05	-0.699139	-0.259951	3.22192e-07	-1.32803	-0.379396
119019267	chr11:119019267:G:A	1.24078e-14	-4.79564e-10	-1.29552	9.26792e-06	-4.79564e-10	-1.34005	4.51619e-07	-4.79564e-10	-1.36973
119019312	chr11:119019312:C:T	1.47791e-14	-0.681729	-0.438906	1.19211e-05	-0.764785	-0.323516	2.8815e-07	-1.37972	-0.43937
119019446	chr11:119019446:T:C	1.05805e-14	-4.79564e-10	-1.45484	7.91773e-06	-4.79564e-10	-1.49751	4.13607e-07	-4.79564e-10	-1.45766
119019618	chr11:119019618:T:A	3.52602e-15	-1.44317	-1.11051	2.08227e-06	-2.02982	-0.803329	7.77977e-08	-2.07005	-1.05841
119020198	chr11:119020198:C:T	1.15452e-14	-4.79564e-10	-1.36758	8.30353e-06	-4.79564e-10	-1.44993	4.38398e-07	-4.79564e-10	-1.39945
119020604	chr11:119020604:T:C	5.67918e-15	-2.07704	-4.88941e-10	6.21388e-06	-1.73983	-4.88941e-10	2.7231e-07	-1.87563	-4.88941e-10
119020780	chr11:119020780:A:G	1.04621e-14	-4.79564e-10	-1.46609	7.81137e-06	-4.79564e-10	-1.51103	3.92312e-07	-4.79564e-10	-1.51051
119020894	chr11:119020894:TTTGTC:T	2.5056e-14	-0.592736	-4.88941e-10	1.91067e-05	-0.616572	-4.88941e-10	1.00648e-06	-0.568358	-4.88941e-10
119021171	chr11:119021171:G:A	2.91133e-14	-4.79564e-10	-0.442653	2.70814e-05	-4.79564e-10	-0.267767	9.73139e-07	-4.79564e-10	-0.602046
119021194	chr11:119021194:G:A	4.63983e-14	-4.79564e-10	0.0234136	2.96242e-05	-4.79564e-10	-0.178023	1.36414e-06	-4.79564e-10	-0.264297
119021273	chr11:119021273:T:C	1.75133e-13	-4.79564e-10	1.3517	0.000167973	-4.79564e-10	1.55719	5.37841e-06	-4.79564e-10	1.10758
119021418	chr11:119021418:C:T	3.38876e-14	-4.79564e-10	-0.290798	3.18687e-05	-4.79564e-10	-0.10499	1.11965e-06	-4.79564e-10	-0.461801
119021567	chr11:119021567:C:T	9.41116e-15	-0.490679	-1.08127	5.51343e-06	-0.871247	-0.988179	6.18153e-07	0.00555454	-1.06139
119022049	chr11:119022049:A:C	5.49597e-15	-0.809111	-1.30072	3.21335e-06	-1.10344	-1.29586	2.83529e-07	-0.435554	-1.39971
119022077	chr11:119022077:C:T	2.17876e-14	-0.732508	-4.88941e-10	4.87361e-06	-1.98278	-4.88941e-10	2.10068e-07	-2.13514	-4.88941e-10
119022125	chr11:119022125:G:C	8.19664e-15	-0.56791	-1.14221	4.80102e-06	-0.942416	-1.05537	5.30283e-07	-0.0860239	-1.12314
119022162	chr11:119022162:C:T	9.06052e-15	-0.515241	-1.09468	5.30525e-06	-0.89514	-1.00278	5.90232e-07	-0.0272969	-1.07476
119022230	chr11:119022230:T:C	2.36951e-14	0.061326	-0.709905	1.33255e-05	-0.406391	-0.57054	1.61112e-06	0.742776	-0.840662
119022279	chr11:119022279:C:T	8.4813e-15	-1.67599	-4.88941e-10	6.66245e-06	-1.67013	-4.88941e-10	3.49986e-07	-1.62468	-4.88941e-10
119022943	chr11:119022943:T:G	1.75162e-14	-4.79564e-10	-0.950723	1.56253e-05	-4.79564e-10	-0.817722	6.17525e-07	-4.79564e-10	-1.05685
119023163	chr11:119023163:C:G	7.39458e-15	-1.8131	-4.88941e-10	5.81108e-06	-1.80685	-4.88941e-10	3.03695e-07	-1.76655	-4.88941e-10
119023168	chr11:119023168:T:C	5.26131e-15	-0.813624	-1.33984	3.08398e-06	-1.10524	-1.33515	2.74964e-07	-0.438655	-1.42728
119023290	chr11:119023290:A:G	1.11187e-13	-4.79564e-10	0.897368	0.000105086	-4.79564e-10	1.08816	3.49693e-06	-4.79564e-10	0.677068
119023517	chr11:119023517:G:C	2.97991e-14	-4.79564e-10	-0.419369	2.79906e-05	-4.79564e-10	-0.234745	1.00768e-06	-4.79564e-10	-0.567165
119023565	chr11:119023565:C:T	8.17066e-15	-1.7133	-4.88941e-10	6.47719e-06	-1.69833	-4.88941e-10	3.35223e-07	-1.66778	-4.88941e-10
119023577	chr11:119023577:A:G	4.86501e-15	-0.841762	-1.39002	2.88217e-06	-1.12226	-1.3858	2.5731e-07	-0.471704	-1.46059
119023837	chr11:119023837:C:T	1.01138e-14	-4.79564e-10	-1.49995	7.83781e-06	-4.79564e-10	-1.50765	3.93514e-07	-4.79564e-10	-1.50746
119023852	chr11:119023852:T:C	1.11205e-14	-4.79564e-10	-1.40506	8.27107e-06	-4.79564e-10	-1.45385	4.07889e-07	-4.79564e-10	-1.47158
119024303	chr11:119024303:A:G	1.30744e-14	-4.79564e-10	-1.24319	1.14664e-05	-4.79564e-10	-1.12719	6.1784e-07	-4.79564e-10	-1.05634
119024492	chr11:119024492:A:G	5.32214e-15	-0.766958	-1.37501	3.106e-06	-1.05757	-1.3757	2.82429e-07	-0.38559	-1.45356
119024922	chr11:119024922:C:T	1.2316e-14	-4.79564e-10	-1.30295	9.23051e-06	-4.79564e-10	-1.3441	4.49625e-07	-4.79564e-10	-1.37416
119024925	chr11:119024925:G:A	1.00477e-14	-4.79564e-10	-1.5065	7.81294e-06	-4.79564e-10	-1.51083	3.92613e-07	-4.79564e-10	-1.50975
119024976	chr11:119024976:C:T	8.47506e-15	-0.593339	-1.08338	4.98143e-06	-0.936453	-1.02444	5.52561e-07	-0.0730197	-1.09499
119025405	chr11:119025405:A:G	2.32302e-15	-1.77831	-1.19267	1.65823e-06	-1.89037	-1.1705	1.01646e-07	-1.54592	-1.31516
119025421	chr11:119025421:A:G	1.01748e-14	-4.79564e-10	-1.49393	8.06019e-06	-4.79564e-10	-1.47968	4.11913e-07	-4.79564e-10	-1.46176
119026547	chr11:119026547:C:T	7.39331e-15	-1.81327	-4.88941e-10	5.76576e-06	-1.81468	-4.88941e-10	3.00564e-07	-1.77691	-4.88941e-10
119026552	chr11:119026552:C:T	3.60579e-15	-1.29569	-1.23562	2.63143e-06	-1.30631	-1.29277	1.41903e-07	-1.20785	-1.31958
119026553	chr11:119026553:G:A	1.35156e-14	-4.79564e-10	-1.21001	1.18073e-05	-4.79564e-10	-1.09789	5.39624e-07	-4.79564e-10	-1.1917
119026762	chr11:119026762:A:G	1.07904e-14	-2.2327	0.797514	9.13374e-06	-2.24155	0.886908	3.36229e-07	-2.20227	0.537493
119027464	chr11:119027464:G:A	6.28693e-15	-1.97538	-4.88941e-10	4.90671e-06	-1.97601	-4.88941e-10	2.54502e-07	-1.94326	-4.88941e-10
119027526	chr11:119027526:C:T	1.3206e-13	-4.79564e-10	1.06941	0.000117657	-4.79564e-10	1.20116	3.93148e-06	-4.79564e-10	0.794199
119027552	chr11:119027552:G:A	1.35184e-14	-4.79564e-10	-1.2098	1.11173e-05	-4.79564e-10	-1.15811	5.14647e-07	-4.79564e-10	-1.23909
119027609	chr11:119027609:G:A	1.4926e-15	-2.11141	-1.30192	1.03879e-06	-2.18562	-1.34293	9.61732e-08	-1.5135	-1.40293
119027614	chr11:119027614:G:A	6.47937e-15	-1.94522	-4.88941e-10	5.05892e-06	-1.94546	-4.88941e-10	2.62537e-07	-1.91218	-4.88941e-10
119028392	chr11:119028392:A:G	1.91254e-14	-4.79564e-10	-0.862829	1.6139e-05	-4.79564e-10	-0.785373	7.09611e-07	-4.79564e-10	-0.917856
119028440	chr11:119028440:T:C	6.71619e-15	-1.90933	-4.88941e-10	5.23767e-06	-1.91074	-4.88941e-10	2.7211e-07	-1.87637	-4.88941e-10
119028690	chr11:119028690:C:T	1.03694e-14	-4.79564e-10	-1.47499	7.94105e-06	-4.79564e-10	-1.49457	3.94118e-07	-4.79564e-10	-1.50592
119028890	chr11:119028890:A:G	5.2085e-15	-2.16356	-4.88941e-10	4.28901e-06	-2.11056	-4.88941e-10	1.94639e-07	-2.21143	-4.88941e-10
119029007	chr11:119029007:G:A	1.57999e-15	-2.06347	-1.29296	1.23132e-06	-1.99009	-1.36843	6.10754e-08	-2.02133	-1.34913
119029117	chr11:119029117:A:G	2.46839e-14	-4.79564e-10	-0.607697	1.81601e-05	-4.79564e-10	-0.667388	8.66621e-07	-4.79564e-10	-0.717971
119029653	chr11:119029653:G:A	1.71733e-15	-2.04431	-1.22877	1.5854e-06	-1.76921	-1.33657	7.03307e-08	-2.02226	-1.2071
119029784	chr11:119029784:G:A	5.71525e-15	-2.07071	-4.88941e-10	3.6256e-06	-2.27859	-4.88941e-10	2.17509e-07	-2.10033	-4.88941e-10
119029905	chr11:119029905:C:T	4.50965e-14	-4.79564e-10	-0.00504478	2.63587e-05	-4.79564e-10	-0.294815	1.44156e-06	-4.79564e-10	-0.209093
119030023	chr11:119030023:A:T	4.71444e-15	-2.26322	-4.88941e-10	3.841e-06	-2.22088	-4.88941e-10	1.84859e-07	-2.26298	-4.88941e-10
119030818	chr11:119030818:T:G	1.07511e-14	-4.79564e-10	-1.43884	9.72094e-06	-4.79564e-10	-1.29233	5.29664e-07	-4.79564e-10	-1.21033
119030923	chr11:119030923:T:G	2.63608e-14	-4.79564e-10	-0.541972	1.32552e-05	-4.79564e-10	-0.982222	7.23296e-07	-4.79564e-10	-0.898754
119030939	chr11:119030939:C:A	1.1548e-14	-4.79564e-10	-1.36733	1.74834e-05	-4.79564e-10	-0.705364	6.97246e-07	-4.79564e-10	-0.935435
119031294	chr11:119031294:G:C	3.68908e-14	-4.79564e-10	-0.205886	2.48189e-05	-4.79564e-10	-0.355009	1.04775e-06	-4.79564e-10	-0.528168
119031374	chr11:119031374:G:A	1.97758e-14	-4.79564e-10	-0.829392	1.37813e-05	-4.79564e-10	-0.943302	6.68128e-07	-4.79564e-10	-0.978092
119031484	chr11:119031484:T:C	1.19877e-14	-1.32997	-4.88941e-10	5.11238e-06	-1.93495	-4.88941e-10	3.09779e-07	-1.74671	-4.88941e-10
119031565	chr11:119031565:T:C	1.81095e-14	-4.79564e-10	-0.917411	1.27437e-05	-4.79564e-10	-1.02158	6.19529e-07	-4.79564e-10	-1.05361
119031899	chr11:119031899:A:T	3.13928e-15	-1.16585	-1.50401	1.27161e-06	-1.82541	-1.50091	5.50505e-08	-1.96407	-1.51025
119032039	chr11:119032039:C:T	3.54789e-15	-1.04667	-1.50082	1.36494e-06	-1.75152	-1.50399	5.85764e-08	-1.90133	-1.51091
119032189	chr11:119032189:C:T	1.60632e-14	-4.79564e-10	-1.03732	1.02463e-05	-4.79564e-10	-1.23969	4.87797e-07	-4.79564e-10	-1.29267
119032217	chr11:119032217:C:T	1.00093e-14	-4.79564e-10	-1.51034	7.88166e-06	-4.79564e-10	-1.50208	3.9875e-07	-4.79564e-10	-1.49424
119032239	chr11:119032239:G:A	8.10231e-14	-4.79564e-10	0.580886	4.41551e-05	-4.79564e-10	0.221095	2.03525e-06	-4.79564e-10	0.135803
119032941	chr11:119032941:G:A	4.20571e-15	-1.32808	-1.04933	1.74114e-06	-1.90922	-1.10286	6.52112e-08	-1.98282	-1.32212
119032993	chr11:119032993:ATCTGCCCCCCTTGGCC:A	3.22087e-15	-1.13797	-1.50622	1.33065e-06	-1.77626	-1.50468	5.7123e-08	-1.92634	-1.51102
119033074	chr11:119033074:T:C	1.26637e-14	-4.79564e-10	-1.27511	1.15513e-05	-4.79564e-10	-1.11981	6.24361e-07	-4.79564e-10	-1.04584
119033101	chr11:119033101:A:T	1.43004e-14	-4.79564e-10	-1.15356	1.12123e-05	-4.79564e-10	-1.1496	5.15836e-07	-4.79564e-10	-1.23678
119033523	chr11:119033523:G:T	5.45164e-15	-0.624909	-1.49302	2.36814e-06	-1.24783	-1.45669	1.06154e-07	-1.36693	-1.45076
119033531	chr11:119033531:G:T	2.15937e-14	-4.79564e-10	-0.741447	1.09578e-05	-4.79564e-10	-1.17256	5.95259e-07	-4.79564e-10	-1.09358
119033532	chr11:119033532:T:C	1.42395e-14	-4.79564e-10	-1.15783	1.1183e-05	-4.79564e-10	-1.15222	5.13791e-07	-4.79564e-10	-1.24076
119034190	chr11:119034190:G:A	3.10386e-14	-0.0544063	-0.324211	0.00103624	3.07135	0.305383	5.99184e-06	1.29917	-0.0835895
119034606	chr11:119034606:C:T	2.11454e-14	-4.79564e-10	-0.762427	1.44459e-05	-4.79564e-10	-0.896205	6.99635e-07	-4.79564e-10	-0.932015
119034722	chr11:119034722:C:T	1.27758e-14	-4.79564e-10	-1.26629	2.06535e-05	-4.79564e-10	-0.538731	7.99834e-07	-4.79564e-10	-0.798169
119035055	chr11:119035055:G:A	1.01029e-14	-4.79564e-10	-1.50102	8.18321e-06	-4.79564e-10	-1.46453	4.19902e-07	-4.79564e-10	-1.44255
119035309	chr11:119035309:G:A	1.15246e-14	-4.79564e-10	-1.36936	1.0033e-05	-4.79564e-10	-1.26074	5.35935e-07	-4.79564e-10	-1.19856
119035355	chr11:119035355:G:A	1.85506e-14	-4.79564e-10	-0.893347	1.29301e-05	-4.79564e-10	-1.00705	6.30219e-07	-4.79564e-10	-1.03651
119035441	chr11:119035441:A:G	4.68228e-15	-2.27006	-4.88941e-10	3.94667e-06	-2.19374	-4.88941e-10	1.87265e-07	-2.25005	-4.88941e-10
119037213	chr11:119037213:T:G	2.02955e-14	-4.79564e-10	-0.80345	1.40509e-05	-4.79564e-10	-0.923926	6.82281e-07	-4.79564e-10	-0.957132
119037428	chr11:119037428:C:A	1.00291e-14	-4.79564e-10	-1.50835	8.1804e-06	-4.79564e-10	-1.46487	4.24769e-07	-4.79564e-10	-1.43103
119037657	chr11:119037657:G:C	1.12455e-14	-4.79564e-10	-1.39388	9.70988e-06	-4.79564e-10	-1.29347	5.10643e-07	-4.79564e-10	-1.2469
119038101	chr11:119038101:C:T	1.15016e-14	-4.79564e-10	-1.37137	1.00064e-05	-4.79564e-10	-1.26339	5.30163e-07	-4.79564e-10	-1.20939
119038341	chr11:119038341:A:T	1.14405e-14	-4.79564e-10	-1.37669	9.93646e-06	-4.79564e-10	-1.2704	5.23421e-07	-4.79564e-10	-1.22219
119038443	chr11:119038443:C:T	1.10343e-14	-4.79564e-10	-1.41284	9.45912e-06	-4.79564e-10	-1.31963	4.95764e-07	-4.79564e-10	-1.27647
119038970	chr11:119038970:A:G	1.12798e-14	-4.79564e-10	-1.39083	9.74715e-06	-4.79564e-10	-1.28964	5.12433e-07	-4.79564e-10	-1.2434
119039539	chr11:119039539:C:A	1.00606e-14	-4.79564e-10	-1.50522	8.11907e-06	-4.79564e-10	-1.4724	4.15205e-07	-4.79564e-10	-1.4538
119039931	chr11:119039931:C:T	1.1244e-14	-4.79564e-10	-1.39401	9.70573e-06	-4.79564e-10	-1.2939	5.10025e-07	-4.79564e-10	-1.24811
119040240	chr11:119040240:A:G	1.00031e-14	-4.79564e-10	-1.51096	7.95623e-06	-4.79564e-10	-1.49266	4.06283e-07	-4.79564e-10	-1.47552
119040329	chr11:119040329:C:T	2.20581e-15	-1.51194	-1.51081	1.05679e-06	-2.08034	-1.43104	4.79295e-08	-2.1819	-1.43094
119040429	chr11:119040429:T:G	2.33884e-15	-1.45323	-1.51096	1.09253e-06	-2.04923	-1.42889	4.91271e-08	-2.15969	-1.42848
119040512	chr11:119040512:G:A	1.10843e-14	-4.79564e-10	-1.40832	9.51652e-06	-4.79564e-10	-1.31358	4.99046e-07	-4.79564e-10	-1.26988
119040640	chr11:119040640:A:C	2.81656e-15	-1.42139	-1.35694	1.1969e-06	-2.03435	-1.35253	5.07883e-08	-2.08445	-1.47046
119040756	chr11:119040756:A:G	1.0195e-14	-4.79564e-10	-1.49196	8.54636e-06	-4.79564e-10	-1.42111	4.48761e-07	-4.79564e-10	-1.37608
119040852	chr11:119040852:T:C	1.12087e-14	-4.79564e-10	-1.39716	9.66808e-06	-4.79564e-10	-1.29778	5.07862e-07	-4.79564e-10	-1.25236
119040916	chr11:119040916:T:G	5.51776e-15	-2.10588	-4.88941e-10	3.70888e-06	-2.25588	-4.88941e-10	1.95244e-07	-2.20832	-4.88941e-10
119040917	chr11:119040917:C:T	1.29246e-14	-1.25471	-4.88941e-10	6.35091e-06	-1.71802	-4.88941e-10	3.51671e-07	-1.61988	-4.88941e-10
119041079	chr11:119041079:T:C	1.1216e-14	-4.79564e-10	-1.3965	9.67497e-06	-4.79564e-10	-1.29707	5.08237e-07	-4.79564e-10	-1.25163
119041470	chr11:119041470:G:A	6.08209e-14	-4.79564e-10	0.294085	3.59433e-05	-4.79564e-10	0.0153297	1.71332e-06	-4.79564e-10	-0.0363853
119041497	chr11:119041497:T:C	9.7657e-13	4.57334	-1.50314	4.78356e-05	1.72557	-1.42441	6.05912e-06	2.70667	-1.47992
119041787	chr11:119041787:C:T	1.39503e-13	-4.79564e-10	1.12424	8.9944e-05	-4.79564e-10	0.932574	4.25606e-06	-4.79564e-10	0.873527
119041860	chr11:119041860:A:G	1.11337e-14	-4.79564e-10	-1.40387	9.58003e-06	-4.79564e-10	-1.30693	5.0284e-07	-4.79564e-10	-1.2623
119041992	chr11:119041992:T:C	4.07114e-15	-1.45651	-0.953415	1.67448e-06	-2.04426	-1.00685	6.24499e-08	-2.088	-1.26021
119042272	chr11:119042272:G:C	2.60184e-15	-1.42237	-1.43526	1.25685e-06	-2.01526	-1.32274	5.39804e-08	-2.10759	-1.38636
119042743	chr11:119042743:C:T	1.04442e-14	-4.79564e-10	-1.4678	8.24701e-06	-4.79564e-10	-1.45676	3.97291e-07	-4.79564e-10	-1.4979
119043053	chr11:119043053:G:A	2.06908e-14	-0.78416	-4.88941e-10	2.79965e-05	-0.234533	-4.88941e-10	1.16256e-06	-0.42419	-4.88941e-10
119043282	chr11:119043282:C:T	1.94017e-15	-2.02797	-1.12311	1.48332e-06	-1.93771	-1.23462	8.01597e-08	-1.70632	-1.39223
119043652	chr11:119043652:G:A	1.47584e-14	-4.79564e-10	-1.12204	1.15783e-05	-4.79564e-10	-1.11748	5.29452e-07	-4.79564e-10	-1.21073
119043805	chr11:119043805:A:G	2.85049e-14	-4.79564e-10	-0.463772	1.40042e-05	-4.79564e-10	-0.927258	7.66029e-07	-4.79564e-10	-0.841353
119044211	chr11:119044211:AAC:A	5.40254e-15	-2.12698	-4.88941e-10	3.95416e-06	-2.19184	-4.88941e-10	2.46018e-07	-1.97717	-4.88941e-10
119044909	chr11:119044909:T:G	1.1782e-14	-4.79564e-10	-1.34728	7.87351e-06	-4.79564e-10	-1.50311	3.92287e-07	-4.79564e-10	-1.51058
119045044	chr11:119045044:G:C	2.01238e-15	-2.00899	-1.10554	1.56629e-06	-1.91904	-1.19887	9.06925e-08	-1.6528	-1.32229
119045139	chr11:119045139:G:C	1.00022e-14	-4.79564e-10	-1.51104	7.86573e-06	-4.79564e-10	-1.5041	3.96362e-07	-4.79564e-10	-1.50024
119045230	chr11:119045230:C:T	1.01447e-14	-4.79564e-10	-1.4969	7.83447e-06	-4.79564e-10	-1.50808	3.97538e-07	-4.79564e-10	-1.49728
119045232	chr11:119045232:A:G	2.54062e-15	-1.55905	-1.32239	1.12911e-06	-2.08385	-1.36133	5.06092e-08	-2.16503	-1.39341
119045331	chr11:119045331:T:C	1.13849e-14	-4.79564e-10	-1.38156	7.81175e-06	-4.79564e-10	-1.51098	3.93608e-07	-4.79564e-10	-1.50722
119045844	chr11:119045844:G:C	1.02665e-14	-4.79564e-10	-1.48496	7.84321e-06	-4.79564e-10	-1.50697	3.92766e-07	-4.79564e-10	-1.50936
119046212	chr11:119046212:C:T	1.31651e-14	-4.79564e-10	-1.23628	8.57719e-06	-4.79564e-10	-1.41751	4.1291e-07	-4.79564e-10	-1.45934
119046875	chr11:119046875:C:T	1.32897e-15	-2.22393	-1.30552	1.43724e-06	-1.77695	-1.42694	9.40696e-08	-1.44297	-1.49557
119047038	chr11:119047038:C:T	1.23274e-14	-4.79564e-10	-1.30203	8.78629e-06	-4.79564e-10	-1.39342	4.35162e-07	-4.79564e-10	-1.40685
119047087	chr11:119047087:G:A	1.19568e-14	-4.79564e-10	-1.33255	7.89052e-06	-4.79564e-10	-1.50095	3.92161e-07	-4.79564e-10	-1.5109
119047102	chr11:119047102:T:G	2.38508e-15	-1.95025	-0.99437	1.15762e-06	-2.24515	-1.17509	6.464e-08	-2.04185	-1.27189
119047304	chr11:119047304:CCTT:C	1.19086e-14	-4.79564e-10	-1.33659	8.56429e-06	-4.79564e-10	-1.41901	4.24858e-07	-4.79564e-10	-1.43082
119047825	chr11:119047825:G:A	1.19764e-14	-4.79564e-10	-1.33091	8.33132e-06	-4.79564e-10	-1.44659	4.43893e-07	-4.79564e-10	-1.38699
119047863	chr11:119047863:C:T	2.68653e-14	-4.79564e-10	-0.523011	1.82963e-05	-4.79564e-10	-0.659917	8.46719e-07	-4.79564e-10	-0.741204
119048093	chr11:119048093:C:T	1.01298e-14	-4.79564e-10	-1.49837	7.81473e-06	-4.79564e-10	-1.5106	3.94045e-07	-4.79564e-10	-1.50611
119048144	chr11:119048144:A:G	1.00023e-14	-4.79564e-10	-1.51103	7.96251e-06	-4.79564e-10	-1.49187	4.05949e-07	-4.79564e-10	-1.47635
119048269	chr11:119048269:C:T	1.26338e-13	-4.79564e-10	1.02512	8.20815e-05	-4.79564e-10	0.8411	3.89462e-06	-4.79564e-10	0.784778
119048420	chr11:119048420:G:A	2.04554e-15	-1.61965	-1.47854	1.09114e-06	-2.11382	-1.36557	5.26987e-08	-2.21918	-1.2988
119048649	chr11:119048649:G:A	1.12121e-14	-4.79564e-10	-1.39685	8.67131e-06	-4.79564e-10	-1.40659	4.34139e-07	-4.79564e-10	-1.40921
119049400	chr11:119049400:A:G	1.83144e-14	0.493917	-1.40008	1.29298e-06	-1.80126	-1.5084	8.75497e-08	-1.50234	-1.50803
119049404	chr11:119049404:G:C	5.14857e-14	-4.79564e-10	0.127456	3.09114e-05	-4.79564e-10	-0.135488	1.46653e-06	-4.79564e-10	-0.19192
119049895	chr11:119049895:C:T	1.07802e-14	-4.79564e-10	-1.43614	9.05661e-06	-4.79564e-10	-1.36312	4.71027e-07	-4.79564e-10	-1.32766
119050027	chr11:119050027:C:T	1.00312e-14	-4.79564e-10	-1.50815	7.83906e-06	-4.79564e-10	-1.50749	3.92528e-07	-4.79564e-10	-1.50996
119050594	chr11:119050594:A:G	1.74184e-14	0.464262	-1.42058	1.27373e-06	-1.81397	-1.51069	8.65501e-08	-1.5185	-1.50335
119050637	chr11:119050637:T:C	1.08605e-14	-4.79564e-10	-1.42872	9.16949e-06	-4.79564e-10	-1.35073	4.77224e-07	-4.79564e-10	-1.31459
119050666	chr11:119050666:C:T	1.00341e-14	-4.79564e-10	-1.50786	7.97739e-06	-4.79564e-10	-1.49	4.03186e-07	-4.79564e-10	-1.48317
119051309	chr11:119051309:C:T	1.01946e-14	-4.79564e-10	-1.49199	7.81155e-06	-4.79564e-10	-1.51101	3.92852e-07	-4.79564e-10	-1.50914
119051488	chr11:119051488:G:A	1.86843e-15	-1.85504	-1.33371	1.13465e-06	-2.18334	-1.25695	6.98898e-08	-1.99923	-1.23642
119051699	chr11:119051699:G:A	1.00115e-14	-4.79564e-10	-1.51012	8.03255e-06	-4.79564e-10	-1.48311	4.10647e-07	-4.79564e-10	-1.46484
119051891	chr11:119051891:C:T	1.12807e-14	-4.79564e-10	-1.39075	9.90097e-06	-4.79564e-10	-1.27398	5.23591e-07	-4.79564e-10	-1.22186
119052531	chr11:119052531:G:A	1.0086e-14	-4.79564e-10	-1.5027	7.82632e-06	-4.79564e-10	-1.50912	3.95531e-07	-4.79564e-10	-1.50234
119052557	chr11:119052557:C:T	4.69882e-15	-2.26654	-4.88941e-10	4.32892e-06	-2.1013	-4.88941e-10	1.93895e-07	-2.21526	-4.88941e-10
119053500	chr11:119053500:A:G	3.18599e-14	1.03381	-1.38631	1.78524e-06	-1.58695	-1.40011	1.46112e-07	-1.10339	-1.39481
119053625	chr11:119053625:G:A	2.05591e-14	-4.79564e-10	-0.790543	1.42081e-05	-4.79564e-10	-0.912798	6.89926e-07	-4.79564e-10	-0.945989
119053876	chr11:119053876:C:T	4.67547e-15	-2.27152	-4.88941e-10	7.03244e-06	-1.61608	-4.88941e-10	4.50422e-07	-1.37239	-4.88941e-10
119054123	chr11:119054123:T:A	1.61063e-14	-4.79564e-10	-1.03464	1.25138e-05	-4.79564e-10	-1.03978	5.71542e-07	-4.79564e-10	-1.13424
119054662	chr11:119054662:C:T	1.2941e-14	-4.79564e-10	-1.25345	7.9707e-06	-4.79564e-10	-1.49084	4.10647e-07	-4.79564e-10	-1.46484
119054818	chr11:119054818:C:T	2.1734e-14	-4.79564e-10	-0.734972	1.49769e-05	-4.79564e-10	-0.860101	7.25431e-07	-4.79564e-10	-0.895807
119055123	chr11:119055123:A:G	1.14766e-14	-4.79564e-10	-1.37354	7.83463e-06	-4.79564e-10	-1.50806	3.93531e-07	-4.79564e-10	-1.50741
119055223	chr11:119055223:G:A	2.54178e-15	-1.44564	-1.43535	2.57055e-06	-1.16033	-1.46217	1.36017e-07	-1.08888	-1.48092
119055241	chr11:119055241:C:T	1.06279e-14	-4.79564e-10	-1.45036	7.85913e-06	-4.79564e-10	-1.50494	4.06785e-07	-4.79564e-10	-1.47429
119056660	chr11:119056660:T:C	5.63412e-15	-2.08501	-4.88941e-10	3.72255e-06	-2.25221	-4.88941e-10	2.0164e-07	-2.17609	-4.88941e-10
119057196	chr11:119057196:C:G	1.21686e-15	-2.10831	-1.50926	1.39171e-06	-1.79661	-1.43947	6.98042e-08	-1.82124	-1.41564
119057237	chr11:119057237:G:T	1.01365e-14	-4.79564e-10	-1.49771	9.20907e-06	-4.79564e-10	-1.34642	4.48928e-07	-4.79564e-10	-1.37571
119057538	chr11:119057538:G:A	2.23776e-15	-1.96303	-1.04534	1.06508e-06	-2.24991	-1.25365	5.6242e-08	-2.07058	-1.38233
119057542	chr11:119057542:C:T	2.36529e-15	-1.62956	-1.32339	1.09006e-06	-2.07187	-1.40851	7.42156e-08	-1.71882	-1.45678
119057682	chr11:119057682:C:G	5.49561e-14	1.68169	-1.48901	2.56781e-06	-1.32859	-1.29497	2.15665e-07	-0.684099	-1.42475
119057719	chr11:119057719:C:T	1.00123e-14	-4.79564e-10	-1.51003	7.82051e-06	-4.79564e-10	-1.50986	3.93949e-07	-4.79564e-10	-1.50635
119058055	chr11:119058055:G:A	1.44982e-15	-2.00988	-1.43253	1.10093e-06	-2.07845	-1.39201	8.14091e-08	-1.82599	-1.2571
119058406	chr11:119058406:T:C	1.23403e-14	-4.79564e-10	-1.30098	8.79846e-06	-4.79564e-10	-1.39204	4.35795e-07	-4.79564e-10	-1.4054
119058771	chr11:119058771:C:T	1.6829e-14	-4.79564e-10	-0.990743	1.29084e-05	-4.79564e-10	-1.00874	5.91239e-07	-4.79564e-10	-1.10035
119059070	chr11:119059070:C:G	3.34114e-15	-1.1034	-1.50413	3.58503e-06	-0.781278	-1.50857	2.12247e-07	-0.631252	-1.49357
119059217	chr11:119059217:G:A	6.79758e-15	-0.691554	-1.20573	1.69404e-06	-2.16652	-0.872982	1.16909e-07	-2.01213	-0.709051
119059491	chr11:119059491:A:G	8.81461e-15	-0.172641	-1.4648	1.33381e-06	-2.04977	-1.2288	8.09914e-08	-1.70681	-1.38142
119059624	chr11:119059624:C:T	1.49314e-15	-1.90446	-1.50851	8.26275e-07	-2.2468	-1.51064	4.1198e-08	-2.27997	-1.48421
119059686	chr11:119059686:G:A	8.0553e-15	-1.72752	-4.88941e-10	4.23313e-06	-2.12367	-4.88941e-10	2.43082e-07	-1.98918	-4.88941e-10
119060131	chr11:119060131:ACT:A	1.37035e-14	-4.79564e-10	-1.19619	1.02736e-05	-4.79564e-10	-1.23704	5.12219e-07	-4.79564e-10	-1.24382
119060319	chr11:119060319:A:G	1.65388e-15	-2.12171	-1.18901	8.11229e-07	-2.2808	-1.49502	4.38722e-08	-2.19558	-1.50571
119060388	chr11:119060388:T:C	6.35364e-14	1.83714	-1.49937	2.35532e-06	-1.24163	-1.4683	2.22381e-07	-0.568586	-1.50959
119060889	chr11:119060889:C:T	1.0066e-14	-4.79564e-10	-1.50468	7.95601e-06	-4.79564e-10	-1.49269	3.94544e-07	-4.79564e-10	-1.50484
119061147	chr11:119061147:G:A	1.24585e-14	-4.79564e-10	-1.29145	8.85823e-06	-4.79564e-10	-1.38527	4.38614e-07	-4.79564e-10	-1.39895
119061165	chr11:119061165:A:G	5.50532e-15	-2.10813	-4.88941e-10	4.01372e-06	-2.17689	-4.88941e-10	2.52595e-07	-1.95078	-4.88941e-10
119061609	chr11:119061609:C:T	1.8538e-14	0.605962	-1.49999	1.60498e-06	-1.74761	-1.34589	1.21061e-07	-1.45087	-1.23541
119061734	chr11:119061734:T:C	2.8601e-14	0.913529	-1.37393	1.97149e-06	-1.64413	-1.24369	1.59827e-07	-1.19674	-1.21175
119061806	chr11:119061806:G:T	1.23327e-14	-4.79564e-10	-1.30159	8.79497e-06	-4.79564e-10	-1.39243	4.35625e-07	-4.79564e-10	-1.40579
119061811	chr11:119061811:T:C	1.23478e-14	-4.79564e-10	-1.30037	8.80286e-06	-4.79564e-10	-1.39154	4.35992e-07	-4.79564e-10	-1.40495
119061899	chr11:119061899:T:C	4.74235e-14	1.5335	-1.48823	2.39445e-06	-1.40093	-1.29253	1.96428e-07	-0.779076	-1.4232
119061939	chr11:119061939:T:A	1.44514e-14	-4.79564e-10	-1.14305	1.07986e-05	-4.79564e-10	-1.1872	5.38097e-07	-4.79564e-10	-1.19453
119062148	chr11:119062148:G:A	1.73598e-15	-1.75213	-1.51015	8.81519e-07	-2.1909	-1.50182	4.12247e-08	-2.264	-1.49953
119062202	chr11:119062202:T:C	3.63193e-14	-4.79564e-10	-0.221499	2.42907e-05	-4.79564e-10	-0.37652	1.13822e-06	-4.79564e-10	-0.445354
119062296	chr11:119062296:A:C	1.70834e-14	-4.79564e-10	-0.975742	1.19783e-05	-4.79564e-10	-1.08352	5.9471e-07	-4.79564e-10	-1.0945
119062357	chr11:119062357:G:A	1.1128e-14	-4.79564e-10	-1.40439	7.88759e-06	-4.79564e-10	-1.50132	3.92331e-07	-4.79564e-10	-1.51047
119062537	chr11:119062537:A:ACTT	1.91244e-14	0.62542	-1.48831	1.68306e-06	-1.73978	-1.30622	1.2857e-07	-1.44034	-1.18576
119064664	chr11:119064664:C:T	4.38303e-15	-0.864565	-1.47154	4.70802e-06	-0.53132	-1.48603	2.6345e-07	-0.409301	-1.49941
119064719	chr11:119064719:TAAAATA:T	2.40014e-15	-1.61091	-1.32741	9.96162e-07	-2.06179	-1.50867	7.20901e-08	-1.69438	-1.51028
119065687	chr11:119065687:C:G	3.06608e-15	-1.19901	-1.49444	3.20365e-06	-0.898893	-1.50343	1.78681e-07	-0.787259	-1.50971
119065699	chr11:119065699:G:A	9.394e-14	2.08477	-1.35597	1.02862e-06	-2.05633	-1.48206	4.10666e-08	-2.25638	-1.51099
119065745	chr11:119065745:C:T	4.75287e-15	-2.2551	-4.88941e-10	6.37471e-06	-1.71427	-4.88941e-10	3.60283e-07	-1.59568	-4.88941e-10
119066199	chr11:119066199:T:C	6.5278e-14	1.49632	-1.13151	4.4909e-06	-1.40656	-0.658004	3.58732e-07	-0.821099	-0.778898
119066363	chr11:119066363:G:A	1.00027e-14	-4.79564e-10	-1.51099	7.85719e-06	-4.79564e-10	-1.50518	3.95856e-07	-4.79564e-10	-1.50152
119066439	chr11:119066439:G:C	2.16635e-15	-1.53027	-1.51053	1.07422e-06	-2.01689	-1.47813	8.44707e-08	-1.54782	-1.49834
119066733	chr11:119066733:G:A	2.03786e-15	-1.59094	-1.51101	1.04368e-06	-2.05192	-1.47194	7.99369e-08	-1.60698	-1.49435
119066807	chr11:119066807:T:C	2.07701e-15	-1.5732	-1.50972	1.04208e-06	-2.04236	-1.48303	8.0707e-08	-1.59044	-1.50131
119066912	chr11:119066912:T:TG	2.43836e-15	-1.43424	-1.48829	1.1087e-06	-1.96442	-1.499	9.49175e-08	-1.41962	-1.50994
119066952	chr11:119066952:C:A	1.27626e-14	-4.79564e-10	-1.26733	9.57067e-06	-4.79564e-10	-1.30791	4.7398e-07	-4.79564e-10	-1.32141
119067026	chr11:119067026:C:T	1.23851e-14	-4.79564e-10	-1.29735	8.82253e-06	-4.79564e-10	-1.3893	4.36927e-07	-4.79564e-10	-1.40281
119067065	chr11:119067065:C:T	1.67876e-14	-4.79564e-10	-0.993206	1.8559e-05	-4.79564e-10	-0.64566	8.66905e-07	-4.79564e-10	-0.717643
119067169	chr11:119067169:A:G	1.10398e-14	-4.79564e-10	-1.41234	9.43253e-06	-4.79564e-10	-1.32245	4.91569e-07	-4.79564e-10	-1.28497
119067235	chr11:119067235:C:T	1.00085e-14	-4.79564e-10	-1.51041	8.09556e-06	-4.79564e-10	-1.4753	4.18585e-07	-4.79564e-10	-1.44569
119067274	chr11:119067274:G:A	2.07271e-15	-1.57536	-1.50963	1.04602e-06	-2.03869	-1.48293	8.07246e-08	-1.59023	-1.5013
119067405	chr11:119067405:C:G	1.03229e-14	-4.79564e-10	-1.47948	7.91828e-06	-4.79564e-10	-1.49744	4.1023e-07	-4.79564e-10	-1.46586
119067448	chr11:119067448:C:CATTCTT	1.26613e-13	-4.79564e-10	1.02729	8.22312e-05	-4.79564e-10	0.842921	3.90166e-06	-4.79564e-10	0.786585
119067529	chr11:119067529:C:T	1.06756e-14	-4.79564e-10	-1.44588	8.99297e-06	-4.79564e-10	-1.37017	4.66423e-07	-4.79564e-10	-1.33748
119067770	chr11:119067770:T:A	2.95145e-14	-4.79564e-10	-0.428966	2.94813e-05	-4.79564e-10	-0.182857	1.74512e-06	-4.79564e-10	-0.0179952
119068171	chr11:119068171:C:T	6.94133e-14	1.5092	-1.08297	4.85726e-06	-1.39775	-0.588389	3.86088e-07	-0.812527	-0.713981
119068284	chr11:119068284:G:A	1.23434e-14	-4.79564e-10	-1.30072	8.80011e-06	-4.79564e-10	-1.39185	4.35869e-07	-4.79564e-10	-1.40523
119068682	chr11:119068682:G:A	1.14114e-14	-4.79564e-10	-1.37924	9.93729e-06	-4.79564e-10	-1.27032	5.17096e-07	-4.79564e-10	-1.23434
119068741	chr11:119068741:C:T	5.13854e-15	-2.17708	-4.88941e-10	3.62955e-06	-2.2775	-4.88941e-10	1.86967e-07	-2.25164	-4.88941e-10
119068746	chr11:119068746:C:T	1.18711e-14	-4.79564e-10	-1.33974	1.10923e-05	-4.79564e-10	-1.16036	5.30391e-07	-4.79564e-10	-1.20896
119069099	chr11:119069099:G:A	1.20593e-14	-4.79564e-10	-1.32401	1.06642e-05	-4.79564e-10	-1.19972	5.58529e-07	-4.79564e-10	-1.15727
119069682	chr11:119069682:A:AC	1.14517e-14	-4.79564e-10	-1.37571	9.94498e-06	-4.79564e-10	-1.26955	5.18817e-07	-4.79564e-10	-1.23102
119069739	chr11:119069739:C:T	1.18912e-14	-4.79564e-10	-1.33805	1.05108e-05	-4.79564e-10	-1.21421	5.5953e-07	-4.79564e-10	-1.15548
119070460	chr11:119070460:T:C	1.23547e-14	-4.79564e-10	-1.29981	8.80612e-06	-4.79564e-10	-1.39117	4.36144e-07	-4.79564e-10	-1.4046
119070660	chr11:119070660:C:T	1.04966e-14	-4.79564e-10	-1.4628	8.01857e-06	-4.79564e-10	-1.48485	4.19385e-07	-4.79564e-10	-1.44378
119070670	chr11:119070670:A:T	1.03704e-14	-4.79564e-10	-1.47489	7.94748e-06	-4.79564e-10	-1.49376	4.13146e-07	-4.79564e-10	-1.45877
119071034	chr11:119071034:T:C	1.05666e-14	-4.79564e-10	-1.45615	8.85674e-06	-4.79564e-10	-1.38543	4.59068e-07	-4.79564e-10	-1.35337
119071338	chr11:119071338:G:A	2.69611e-15	-1.3127	-1.50933	1.23101e-06	-1.89146	-1.46732	1.07198e-07	-1.29986	-1.50804
119071357	chr11:119071357:T:C	2.63087e-15	-1.33725	-1.50928	1.21179e-06	-1.90693	-1.46758	1.04563e-07	-1.32468	-1.5081
119071506	chr11:119071506:A:G	2.42122e-14	-4.79564e-10	-0.626993	1.66179e-05	-4.79564e-10	-0.756134	7.72754e-07	-4.79564e-10	-0.832612
119071891	chr11:119071891:C:A	1.01259e-14	-4.79564e-10	-1.49875	8.41972e-06	-4.79564e-10	-1.43604	4.40224e-07	-4.79564e-10	-1.39529
119071898	chr11:119071898:C:T	1.43408e-14	-4.79564e-10	-1.15074	1.12526e-05	-4.79564e-10	-1.14602	5.16665e-07	-4.79564e-10	-1.23518
119071928	chr11:119071928:A:C	2.60847e-15	-1.34572	-1.50936	1.20593e-06	-1.91199	-1.46737	1.03727e-07	-1.33279	-1.50802
119071944	chr11:119071944:T:A	1.87604e-15	-1.96178	-1.22291	8.30516e-07	-2.25067	-1.50165	4.97384e-08	-2.06643	-1.50936
119072069	chr11:119072069:G:C	1.05897e-14	-4.79564e-10	-1.45396	9.02082e-06	-4.79564e-10	-1.36708	4.74135e-07	-4.79564e-10	-1.32108
119072218	chr11:119072218:G:A	1.84656e-15	-2.03193	-1.1686	1.0492e-06	-2.27738	-1.24121	6.12859e-08	-2.27362	-1.0934
119072426	chr11:119072426:T:A	2.91182e-14	-4.79564e-10	-0.442484	1.42222e-05	-4.79564e-10	-0.91181	7.7959e-07	-4.79564e-10	-0.823804
119072427	chr11:119072427:A:G	1.01762e-14	-4.79564e-10	-1.4938	7.81494e-06	-4.79564e-10	-1.51058	3.97242e-07	-4.79564e-10	-1.49803
119072429	chr11:119072429:T:C	2.77602e-14	-4.79564e-10	-0.490246	1.37224e-05	-4.79564e-10	-0.947588	7.50378e-07	-4.79564e-10	-0.861996
119072579	chr11:119072579:AC:A	9.99767e-15	-1.5115	-4.88941e-10	5.34649e-06	-1.89017	-4.88941e-10	2.94546e-07	-1.79714	-4.88941e-10
119072723	chr11:119072723:A:G	2.979e-15	-1.25904	-1.46322	1.21976e-06	-1.85728	-1.51068	1.19298e-07	-1.23004	-1.47091
119072889	chr11:119072889:T:C	1.04905e-14	-4.79564e-10	-1.46338	8.01139e-06	-4.79564e-10	-1.48575	4.18709e-07	-4.79564e-10	-1.4454
119073598	chr11:119073598:T:C	1.27046e-14	-4.79564e-10	-1.27188	8.39384e-06	-4.79564e-10	-1.43912	4.00699e-07	-4.79564e-10	-1.48936
119073965	chr11:119073965:C:T	1.88448e-15	-1.96484	-1.21536	8.308e-07	-2.2516	-1.50038	4.95812e-08	-2.07011	-1.50885
119074073	chr11:119074073:T:C	3.0077e-15	-1.28464	-1.42803	3.04663e-06	-0.994747	-1.45783	1.65993e-07	-0.888242	-1.48239
119074156	chr11:119074156:A:G	1.26418e-14	-4.79564e-10	-1.27684	8.34856e-06	-4.79564e-10	-1.44452	4.04265e-07	-4.79564e-10	-1.4805
119074199	chr11:119074199:T:C	5.86759e-13	4.07178	-1.51102	3.56218e-05	1.51732	-1.51097	3.68904e-06	2.23688	-1.50633
119074231	chr11:119074231:C:T	1.09534e-14	-4.79564e-10	-1.4202	9.34573e-06	-4.79564e-10	-1.33169	4.85162e-07	-4.79564e-10	-1.29809
119074437	chr11:119074437:G:A	2.271e-14	-4.79564e-10	-0.691042	1.56325e-05	-4.79564e-10	-0.817265	7.29712e-07	-4.79564e-10	-0.889923
119074596	chr11:119074596:G:T	4.69148e-15	-2.2681	-4.88941e-10	6.48285e-06	-1.69745	-4.88941e-10	4.92951e-07	-1.28216	-4.88941e-10
119074606	chr11:119074606:C:T	3.34054e-14	-0.305129	-4.88941e-10	4.76557e-05	0.297389	-4.88941e-10	1.97714e-06	0.106836	-4.88941e-10
119074627	chr11:119074627:A:G	2.05993e-15	-1.60327	-1.4879	1.12783e-06	-2.05675	-1.38957	8.36801e-08	-1.61963	-1.43594
119074792	chr11:119074792:T:C	1.12926e-14	-1.3897	-4.88941e-10	4.99294e-06	-1.95859	-4.88941e-10	8.76247e-07	-0.706925	-4.88941e-10
119074821	chr11:119074821:T:TA	1.09567e-14	-4.79564e-10	-1.4199	9.51467e-06	-4.79564e-10	-1.31378	5.00658e-07	-4.79564e-10	-1.26665
119074990	chr11:119074990:G:T	1.17741e-14	-4.79564e-10	-1.34794	1.08861e-05	-4.79564e-10	-1.17913	5.2198e-07	-4.79564e-10	-1.22494
119075032	chr11:119075032:T:C	3.09186e-15	-1.2355	-1.44958	3.17624e-06	-0.936022	-1.47489	1.74302e-07	-0.827445	-1.49434
119075037	chr11:119075037:C:T	1.3793e-14	-4.79564e-10	-1.18968	8.83997e-06	-4.79564e-10	-1.38733	4.13986e-07	-4.79564e-10	-1.45674
119075311	chr11:119075311:G:A	1.00168e-14	-4.79564e-10	-1.50959	7.88022e-06	-4.79564e-10	-1.50226	3.92633e-07	-4.79564e-10	-1.5097
119075576	chr11:119075576:G:A	1.21643e-14	-4.79564e-10	-1.31534	1.08367e-05	-4.79564e-10	-1.18368	5.7846e-07	-4.79564e-10	-1.1222
119075724	chr11:119075724:C:T	1.11338e-14	-4.79564e-10	-1.40387	8.42286e-06	-4.79564e-10	-1.43566	4.51018e-07	-4.79564e-10	-1.37106
119076444	chr11:119076444:T:C	2.09364e-15	-1.56475	-1.51019	1.07918e-06	-2.03547	-1.45494	8.27584e-08	-1.58462	-1.48202
119076458	chr11:119076458:A:G	3.22428e-15	-1.16043	-1.4827	1.31587e-06	-1.79008	-1.50204	1.24842e-07	-1.14657	-1.50896
119076924	chr11:119076924:C:T	1.30631e-15	-2.04888	-1.49776	8.01984e-07	-2.27904	-1.50824	4.18645e-08	-2.27025	-1.47788
119077145	chr11:119077145:G:A	1.41492e-14	-4.79564e-10	-1.16419	1.11715e-05	-4.79564e-10	-1.15325	5.13469e-07	-4.79564e-10	-1.24138
119077156	chr11:119077156:G:A	1.11723e-14	-4.79564e-10	-1.40041	8.5719e-06	-4.79564e-10	-1.41812	4.58595e-07	-4.79564e-10	-1.35441
119077223	chr11:119077223:C:T	6.73649e-15	-1.90631	-4.88941e-10	3.87729e-06	-2.21148	-4.88941e-10	6.80833e-07	-0.959256	-4.88941e-10
119077759	chr11:119077759:G:A	1.13164e-14	-4.79564e-10	-1.3876	9.77519e-06	-4.79564e-10	-1.28677	5.09609e-07	-4.79564e-10	-1.24893
119077897	chr11:119077897:G:A	1.40846e-14	-4.79564e-10	-1.16877	9.75917e-06	-4.79564e-10	-1.28841	4.81321e-07	-4.79564e-10	-1.30604
119078567	chr11:119078567:C:G	1.06709e-14	-4.79564e-10	-1.44633	8.07102e-06	-4.79564e-10	-1.47833	4.23381e-07	-4.79564e-10	-1.4343
119078621	chr11:119078621:C:T	2.23695e-15	-1.54426	-1.46447	1.05991e-06	-2.02565	-1.48278	7.84345e-08	-1.64594	-1.47437
119079047	chr11:119079047:C:T	1.06707e-14	-4.79564e-10	-1.44634	8.98902e-06	-4.79564e-10	-1.37061	4.6646e-07	-4.79564e-10	-1.3374
119079089	chr11:119079089:G:A	2.86052e-15	-1.34798	-1.41486	1.54115e-06	-1.89438	-1.2397	1.23623e-07	-1.3607	-1.30464
119079170	chr11:119079170:G:A	5.20543e-15	-2.16415	-4.88941e-10	3.66542e-06	-2.26767	-4.88941e-10	1.85342e-07	-2.26037	-4.88941e-10
119079821	chr11:119079821:G:A	1.51665e-14	-4.79564e-10	-1.09476	9.3823e-06	-4.79564e-10	-1.32779	4.31298e-07	-4.79564e-10	-1.41577
119080065	chr11:119080065:T:C	1.43582e-14	-4.79564e-10	-1.14953	1.16954e-05	-4.79564e-10	-1.10742	5.10405e-07	-4.79564e-10	-1.24737
119080327	chr11:119080327:G:C	1.00023e-14	-4.79564e-10	-1.51104	7.84266e-06	-4.79564e-10	-1.50704	3.95862e-07	-4.79564e-10	-1.50151
119080529	chr11:119080529:T:C	2.11267e-15	-1.65298	-1.41292	1.4946e-06	-1.65838	-1.50637	1.38675e-07	-1.05683	-1.49361
119080932	chr11:119080932:T:A	1.66958e-15	-2.03433	-1.26695	8.54751e-07	-2.27815	-1.44541	4.39242e-08	-2.27824	-1.42187
119081014	chr11:119081014:A:G	1.01435e-14	-4.79564e-10	-1.49701	7.83884e-06	-4.79564e-10	-1.50752	4.01691e-07	-4.79564e-10	-1.48689
119081463	chr11:119081463:A:G	2.54794e-15	-1.51857	-1.36	1.05733e-06	-2.00246	-1.50841	8.05152e-08	-1.58317	-1.51096
119081661	chr11:119081661:A:G	2.76951e-15	-1.4147	-1.38047	1.11615e-06	-1.95122	-1.5055	8.82798e-08	-1.49177	-1.51029
119082492	chr11:119082492:C:T	2.38465e-15	-1.43749	-1.50731	1.25626e-06	-1.95326	-1.38522	9.82118e-08	-1.43086	-1.46459
119083338	chr11:119083338:G:A	1.23976e-14	-4.79564e-10	-1.29635	8.85264e-06	-4.79564e-10	-1.3859	4.3859e-07	-4.79564e-10	-1.39901
119083356	chr11:119083356:T:C	2.39137e-15	-1.44186	-1.50012	1.29401e-06	-1.95576	-1.35311	1.00226e-07	-1.43292	-1.44223
119083502	chr11:119083502:G:T	1.16421e-14	-4.79564e-10	-1.35922	1.02406e-05	-4.79564e-10	-1.24025	5.38376e-07	-4.79564e-10	-1.19402
119083555	chr11:119083555:G:A	1.64487e-15	-1.8127	-1.50349	9.98936e-07	-2.15925	-1.40843	6.65197e-08	-1.89183	-1.39324
119083740	chr11:119083740:C:T	1.04544e-14	-4.79564e-10	-1.46682	7.82673e-06	-4.79564e-10	-1.50907	3.92993e-07	-4.79564e-10	-1.50878
119083882	chr11:119083882:G:A	1.70711e-14	-4.79564e-10	-0.976459	1.82e-05	-4.79564e-10	-0.665189	8.40586e-07	-4.79564e-10	-0.748473
119084095	chr11:119084095:T:C	8.76104e-14	2.15733	-1.49828	2.72651e-06	-1.09637	-1.46722	2.70183e-07	-0.373765	-1.50971
119084126	chr11:119084126:C:A	1.25511e-14	-4.79564e-10	-1.28404	8.50675e-06	-4.79564e-10	-1.42575	4.05214e-07	-4.79564e-10	-1.47816
119084309	chr11:119084309:GC:G	2.47709e-15	-1.5178	-1.38896	1.06402e-06	-1.99913	-1.50543	7.96971e-08	-1.59396	-1.51038
119084604	chr11:119084604:G:A	1.34474e-15	-2.12201	-1.39563	9.3862e-07	-2.27139	-1.35857	4.38943e-08	-2.22581	-1.47498
119084613	chr11:119084613:G:A	1.8835e-14	-4.79564e-10	-0.878132	1.09511e-05	-4.79564e-10	-1.17317	5.03903e-07	-4.79564e-10	-1.26019
119085980	chr11:119085980:G:A	1.00891e-14	-4.79564e-10	-1.50239	8.13826e-06	-4.79564e-10	-1.47004	4.01142e-07	-4.79564e-10	-1.48826
119086381	chr11:119086381:G:A	2.45672e-15	-1.61029	-1.30473	1.00492e-06	-2.05684	-1.50487	7.46524e-08	-1.67785	-1.49188
119086536	chr11:119086536:T:C	2.08194e-15	-1.74188	-1.33867	9.33986e-07	-2.12426	-1.51065	6.26449e-08	-1.84034	-1.50475
119086647	chr11:119086647:G:A	2.9928e-15	-1.47037	-1.24727	1.85467e-06	-1.98396	-0.964949	1.2602e-07	-1.46664	-1.17949
119086724	chr11:119086724:G:A	2.01024e-14	-4.79564e-10	-0.813007	1.14313e-05	-4.79564e-10	-1.13026	5.0044e-07	-4.79564e-10	-1.26708
119086778	chr11:119086778:C:T	1.5145e-14	-4.79564e-10	-1.09618	1.19344e-05	-4.79564e-10	-1.08719	5.42046e-07	-4.79564e-10	-1.18722
119086987	chr11:119086987:C:T	3.46656e-14	-4.79564e-10	-0.268099	2.2565e-05	-4.79564e-10	-0.450212	1.03461e-06	-4.79564e-10	-0.540794
119087081	chr11:119087081:G:A	1.90356e-14	-4.79564e-10	-0.86754	1.64157e-05	-4.79564e-10	-0.768376	8.80583e-07	-4.79564e-10	-0.701989
119087239	chr11:119087239:AG:A	1.58788e-15	-1.84559	-1.50586	8.65398e-07	-2.2164	-1.49478	5.5678e-08	-1.95718	-1.5058
119087417	chr11:119087417:C:A	2.73153e-15	-1.53978	-1.26921	1.748e-06	-2.01174	-0.996403	1.17129e-07	-1.51557	-1.20373
119087519	chr11:119087519:G:A	1.38907e-15	-2.10605	-1.37917	9.52569e-07	-2.27503	-1.34018	4.39691e-08	-2.23407	-1.46501
119088129	chr11:119088129:G:C	1.00054e-14	-4.79564e-10	-1.51072	8.47566e-06	-4.79564e-10	-1.42942	4.12093e-07	-4.79564e-10	-1.46132
119088159	chr11:119088159:G:T	7.83509e-15	-1.09755	-0.657684	2.51809e-06	-1.74096	-0.902159	1.67073e-07	-1.27426	-1.08988
119088206	chr11:119088206:AG:A	3.713e-14	-4.79564e-10	-0.199424	2.90371e-05	-4.79564e-10	-0.19804	1.26212e-06	-4.79564e-10	-0.342028
119088353	chr11:119088353:T:C	1.24326e-14	-4.79564e-10	-1.29352	9.13992e-06	-4.79564e-10	-1.35396	4.48765e-07	-4.79564e-10	-1.37607
119088570	chr11:119088570:T:C	1.6947e-15	-2.07954	-1.2068	1.18344e-06	-2.06636	-1.33183	7.25423e-08	-1.75906	-1.43934
119088621	chr11:119088621:G:A	1.10125e-15	-2.27592	-1.44147	1.19571e-06	-2.00778	-1.38009	6.75202e-08	-1.83235	-1.4378
119089022	chr11:119089022:C:T	1.14648e-15	-2.16905	-1.5081	9.00758e-07	-2.27549	-1.39564	4.47878e-08	-2.22917	-1.45147
119089621	chr11:119089621:AGAAGGGGT:A	1.94118e-14	-0.847965	-4.88941e-10	6.44071e-06	-1.70397	-4.88941e-10	4.82264e-07	-1.30408	-4.88941e-10
119090307	chr11:119090307:C:T	2.10408e-13	-4.79564e-10	1.5352	0.00010907	-4.79564e-10	1.12537	5.56989e-06	-4.79564e-10	1.14256
119090364	chr11:119090364:T:C	1.16876e-14	-4.79564e-10	-1.35532	7.81448e-06	-4.79564e-10	-1.51063	4.02719e-07	-4.79564e-10	-1.48433
119090742	chr11:119090742:C:G	1.48998e-14	-4.79564e-10	-1.1125	1.5839e-05	-4.79564e-10	-0.80414	9.03928e-07	-4.79564e-10	-0.675823
119090911	chr11:119090911:G:C	1.08639e-14	-4.79564e-10	-1.4284	8.16578e-06	-4.79564e-10	-1.46666	4.04358e-07	-4.79564e-10	-1.48027
119091300	chr11:119091300:C:G	9.97055e-14	-4.79564e-10	0.788373	7.31341e-05	-4.79564e-10	0.725682	2.89959e-06	-4.79564e-10	0.489752
119091969	chr11:119091969:T:G	3.59648e-14	-4.79564e-10	-0.231307	2.85445e-05	-4.79564e-10	-0.215149	1.53558e-06	-4.79564e-10	-0.14591
119092094	chr11:119092094:A:G	1.60094e-15	-2.21164	-1.13162	2.89884e-06	-2.09051	-0.411798	8.14901e-08	-2.26269	-0.8194
119092581	chr11:119092581:C:T	4.49647e-15	-1.08665	-1.22391	1.95884e-06	-1.69209	-1.20217	1.67277e-07	-1.17497	-1.18795
119092598	chr11:119092598:A:G	1.17847e-14	-4.79564e-10	-1.34705	1.26657e-05	-4.79564e-10	-1.02771	5.99485e-07	-4.79564e-10	-1.0865
119093867	chr11:119093867:C:T	6.03949e-15	-2.01553	-4.88941e-10	6.10835e-05	0.545629	-4.88941e-10	7.09219e-06	1.38418	-4.88941e-10
119093951	chr11:119093951:G:T	1.01212e-14	-4.79564e-10	-1.49921	8.37487e-06	-4.79564e-10	-1.44138	4.39982e-07	-4.79564e-10	-1.39584
119094338	chr11:119094338:G:A	1.4316e-15	-2.09369	-1.36136	1.3473e-06	-2.08692	-1.18159	8.5678e-08	-1.70524	-1.32674
119094643	chr11:119094643:C:T	1.00355e-14	-4.79564e-10	-1.50772	8.18788e-06	-4.79564e-10	-1.46396	4.26545e-07	-4.79564e-10	-1.42685
119094769	chr11:119094769:G:A	1.37297e-15	-2.02972	-1.46715	9.96256e-07	-2.19061	-1.37976	6.17687e-08	-1.87357	-1.48561
119095541	chr11:119095541:T:G	1.02178e-14	-4.79564e-10	-1.48972	9.03925e-06	-4.79564e-10	-1.36504	4.69877e-07	-4.79564e-10	-1.3301
119096070	chr11:119096070:A:C	1.89427e-15	-1.88399	-1.29102	1.20802e-06	-2.25753	-1.1201	6.40027e-08	-2.016	-1.30765
119096261	chr11:119096261:G:T	1.76763e-14	-4.79564e-10	-0.941624	1.12775e-05	-4.79564e-10	-1.14381	5.4335e-07	-4.79564e-10	-1.18482
119096571	chr11:119096571:A:C	1.26385e-14	-4.79564e-10	-1.2771	1.2551e-05	-4.79564e-10	-1.03682	7.0666e-07	-4.79564e-10	-0.922024
119096581	chr11:119096581:A:G	2.31055e-15	-1.82694	-1.14943	1.44313e-06	-2.26765	-0.932148	7.08159e-08	-2.05656	-1.16593
119096839	chr11:119096839:C:T	1.65386e-14	-4.79564e-10	-1.00815	8.42985e-06	-4.79564e-10	-1.43483	4.32971e-07	-4.79564e-10	-1.4119
119097048	chr11:119097048:T:C	1.7891e-14	0.474437	-1.40399	9.38962e-07	-2.28026	-1.34934	1.54888e-07	-1.04325	-1.39662
119097569	chr11:119097569:C:T	4.8401e-15	-2.23691	-4.88941e-10	3.65251e-06	-2.2712	-4.88941e-10	1.81602e-07	-2.28076	-4.88941e-10
119098064	chr11:119098064:C:T	1.29211e-14	-4.79564e-10	-1.25499	1.63401e-05	-4.79564e-10	-0.772994	7.61174e-07	-4.79564e-10	-0.847711
119098249	chr11:119098249:TAG:T	2.26321e-15	-1.87696	-1.1201	1.53451e-06	-2.25878	-0.879625	7.66621e-08	-2.01491	-1.12825
119098677	chr11:119098677:C:T	1.4644e-14	-4.79564e-10	-1.12982	1.25095e-05	-4.79564e-10	-1.04013	6.31037e-07	-4.79564e-10	-1.03521
119099199	chr11:119099199:C:A	1.09724e-14	-4.79564e-10	-1.41847	9.65304e-06	-4.79564e-10	-1.29934	5.2651e-07	-4.79564e-10	-1.2163
119099343	chr11:119099343:G:C	4.63251e-15	-2.28075	-4.88941e-10	4.0206e-06	-2.17518	-4.88941e-10	1.88977e-07	-2.24095	-4.88941e-10
119099356	chr11:119099356:G:A	1.15789e-14	-4.79564e-10	-1.36466	1.04462e-05	-4.79564e-10	-1.22037	5.7715e-07	-4.79564e-10	-1.12447
119099488	chr11:119099488:T:C	1.02642e-14	-4.79564e-10	-1.48519	8.6957e-06	-4.79564e-10	-1.40378	4.62579e-07	-4.79564e-10	-1.34575
119099766	chr11:119099766:G:A	1.0883e-13	2.3692	-1.49326	9.34411e-07	-2.12355	-1.5109	0.00192208	8.48818	-1.50183
119099972	chr11:119099972:C:T	1.47134e-13	2.29108	-1.11359	1.78051e-06	-2.18707	-0.802644	0.00283164	8.2548	-0.881008
119099986	chr11:119099986:C:A	3.39652e-15	-1.71521	-0.875886	2.31641e-06	-2.27973	-0.446864	1.08433e-07	-2.12551	-0.670934
119100541	chr11:119100541:A:G	3.60066e-14	0.838296	-1.06844	1.57809e-06	-2.26327	-0.847129	3.5436e-07	-0.726326	-0.885934
119102402	chr11:119102402:A:G	1.11201e-15	-2.21365	-1.49403	7.04892e-06	-0.103589	-1.51015	7.24147e-07	0.612997	-1.51057
119102423	chr11:119102423:G:A	1.42553e-13	2.4718	-1.32594	1.08105e-06	-2.24279	-1.24589	8.689e-08	-1.70318	-1.31475
119102468	chr11:119102468:T:C	1.07951e-14	-4.79564e-10	-1.43475	7.81602e-06	-4.79564e-10	-1.51044	3.93842e-07	-4.79564e-10	-1.50662
119102757	chr11:119102757:C:G	1.4668e-14	-4.79564e-10	-1.12818	1.50232e-05	-4.79564e-10	-0.857016	8.74495e-07	-4.79564e-10	-0.708926
119103280	chr11:119103280:G:A	1.67471e-13	1.30696	-4.88941e-10	1.99039e-05	-0.575696	-4.88941e-10	1.7984e-06	0.0120789	-4.88941e-10
119103308	chr11:119103308:T:G	1.15452e-14	-4.79564e-10	-1.36757	9.33108e-06	-4.79564e-10	-1.33326	4.72865e-07	-4.79564e-10	-1.32376
119103411	chr11:119103411:G:A	1.74913e-15	-1.76157	-1.49316	8.91132e-07	-2.28082	-1.40106	4.64336e-08	-2.17806	-1.46649
119103775	chr11:119103775:A:G	2.9523e-15	-1.80983	-0.92143	1.86138e-06	-2.2681	-0.6772	8.74267e-08	-2.04767	-0.964107
119103878	chr11:119103878:G:T	1.87497e-13	2.60099	-1.18107	1.57048e-06	-2.16105	-0.954179	0.00460168	8.87874	-1.01938
119104159	chr11:119104159:A:G	2.13157e-15	-1.57271	-1.48428	1.1713e-06	-1.90511	-1.50339	8.90732e-08	-1.48525	-1.50786
119104168	chr11:119104168:T:A	1.85476e-15	-1.69344	-1.50265	1.26776e-06	-1.81913	-1.51023	9.9765e-08	-1.36872	-1.51104
119104403	chr11:119104403:A:G	2.31419e-15	-1.4662	-1.50859	1.07781e-06	-1.98098	-1.5107	7.92051e-08	-1.60164	-1.5089
119104517	chr11:119104517:T:C	1.08274e-14	-4.79564e-10	-1.43177	9.97816e-06	-4.79564e-10	-1.26622	5.54658e-07	-4.79564e-10	-1.16422
119104645	chr11:119104645:G:A	2.3094e-13	3.0993	-1.47099	1.27021e-06	-2.08737	-1.24006	0.00648941	9.46149	-1.25838
119104978	chr11:119104978:C:T	4.04803e-14	-4.79564e-10	-0.113034	2.40817e-05	-4.79564e-10	-0.385159	1.1359e-06	-4.79564e-10	-0.447393
119105217	chr11:119105217:A:G	2.1037e-15	-1.56245	-1.50771	1.14891e-06	-1.91708	-1.51072	8.7713e-08	-1.49985	-1.50866
119105395	chr11:119105395:T:C	1.40463e-14	-4.79564e-10	-1.17149	9.87624e-06	-4.79564e-10	-1.27648	4.86673e-07	-4.79564e-10	-1.29498
119105597	chr11:119105597:G:A	1.59602e-14	-4.79564e-10	-1.04375	1.092e-05	-4.79564e-10	-1.17602	5.24625e-07	-4.79564e-10	-1.21989
119107201	chr11:119107201:A:G	1.63253e-15	-1.98361	-1.34011	1.07461e-06	-2.21817	-1.27649	6.42124e-08	-1.88321	-1.43717
119107216	chr11:119107216:A:C	1.51003e-13	2.69976	-1.49631	8.23778e-07	-2.25465	-1.50582	1.1571e-06	1.06524	-1.49414
119107422	chr11:119107422:C:G	2.38149e-15	-2.06879	-0.877331	2.54527e-06	-2.18045	-0.451921	1.46443e-07	-1.81374	-0.682199
119107609	chr11:119107609:C:T	1.71669e-13	2.81569	-1.48397	8.31383e-07	-2.25266	-1.49862	1.09981e-06	1.00235	-1.48203
119107701	chr11:119107701:G:C	2.27383e-15	-1.5598	-1.43258	1.27496e-06	-1.93344	-1.39026	9.27335e-08	-1.58521	-1.36763
119108316	chr11:119108316:T:C	2.19686e-15	-1.59663	-1.43019	1.31314e-06	-1.90683	-1.38736	9.65046e-08	-1.54824	-1.36475
119108903	chr11:119108903:T:C	4.69983e-15	-2.26632	-4.88941e-10	3.74769e-06	-2.24548	-4.88941e-10	1.82424e-07	-2.27624	-4.88941e-10
119110553	chr11:119110553:G:A	1.0484e-13	-4.79564e-10	0.838583	5.71048e-05	-4.79564e-10	0.478275	2.53361e-06	-4.79564e-10	0.354828
119111778	chr11:119111778:T:C	1.08894e-14	-4.79564e-10	-1.42606	9.39822e-06	-4.79564e-10	-1.32609	4.94029e-07	-4.79564e-10	-1.27998
119111960	chr11:119111960:T:C	1.27213e-14	-1.65542	0.384845	1.80798e-05	-1.81723	1.14542	1.70372e-06	-0.92503	0.883026
119111961	chr11:119111961:G:A	1.29828e-14	-1.6143	0.364073	1.70503e-05	-1.85148	1.12104	1.56591e-06	-0.986018	0.859665
119112008	chr11:119112008:A:T	4.65545e-13	2.32936	-4.88941e-10	8.19347e-05	0.839309	-4.88941e-10	8.14175e-06	1.52219	-4.88941e-10
119112645	chr11:119112645:CAG:C	1.00072e-14	-4.79564e-10	-1.51054	7.88184e-06	-4.79564e-10	-1.50205	3.99106e-07	-4.79564e-10	-1.49335
119112724	chr11:119112724:C:T	1.88654e-12	3.72865	-4.88941e-10	4.9591e-06	-1.96539	-4.88941e-10	0.0434915	10.1055	-4.88941e-10
119113366	chr11:119113366:C:T	4.65441e-15	-2.27603	-4.88941e-10	3.81315e-06	-2.22816	-4.88941e-10	1.82006e-07	-2.27853	-4.88941e-10
119113577	chr11:119113577:A:C	6.43217e-15	-1.41255	-0.539989	1.92051e-06	-1.94259	-0.971434	1.33114e-07	-1.5215	-1.06986
119113730	chr11:119113730:T:G	1.24377e-13	-4.79564e-10	1.00947	9.64423e-06	-4.79564e-10	-1.30025	5.65504e-07	-4.79564e-10	-1.14486
119113939	chr11:119113939:A:G	1.00292e-14	-4.79564e-10	-1.50834	9.21276e-06	-4.79564e-10	-1.34602	4.40671e-07	-4.79564e-10	-1.39427
119114441	chr11:119114441:T:C	2.6572e-15	-2.09835	-0.738222	3.19042e-06	-2.15581	-0.25065	1.85067e-07	-1.76651	-0.495341
119114615	chr11:119114615:A:C	2.08079e-15	-1.65319	-1.42791	0.00011391	2.23216	-1.06337	6.88893e-07	0.280087	-1.22757
119115408	chr11:119115408:C:T	2.14425e-13	2.87977	-1.32566	1.37288e-06	-2.11661	-1.1331	0.00595257	9.30431	-1.18755
119115666	chr11:119115666:G:T	2.27469e-14	-4.79564e-10	-0.689419	8.76635e-06	-4.79564e-10	-1.39569	4.68262e-07	-4.79564e-10	-1.33354
119115746	chr11:119115746:G:A	2.51122e-13	3.04014	-1.32805	1.41232e-06	-2.08355	-1.13782	0.00745417	9.53357	-1.19186
119115920	chr11:119115920:G:A	9.45888e-15	-1.44328	-0.123611	6.55934e-06	-1.91772	0.231996	5.58119e-07	-1.06161	-0.0963896
119115949	chr11:119115949:C:T	2.39396e-13	2.1144	-0.450126	3.21523e-06	-2.19671	-0.202002	2.08787e-07	-1.82386	-0.317395
119116262	chr11:119116262:C:T	1.66092e-13	2.79873	-1.50004	9.3463e-07	-2.12689	-1.50733	0.00480653	9.39161	-1.4887
119116950	chr11:119116950:G:C	6.23897e-15	-1.98303	-4.88941e-10	5.07897e-06	-1.94151	-4.88941e-10	3.37772e-07	-1.6602	-4.88941e-10
119118035	chr11:119118035:C:T	2.85558e-13	3.35154	-1.51094	1.03849e-06	-2.01997	-1.50888	0.0107822	10.2197	-1.50891
119118476	chr11:119118476:C:T	4.83604e-15	-2.23775	-4.88941e-10	3.83503e-06	-2.22243	-4.88941e-10	1.8935e-07	-2.23897	-4.88941e-10
119118564	chr11:119118564:C:G	2.63619e-14	-4.79564e-10	-0.54193	3.20749e-05	-4.79564e-10	-0.0985385	1.98437e-06	-4.79564e-10	0.110485
119119029	chr11:119119029:G:A	8.17019e-15	-1.54281	-0.170543	5.22514e-06	-1.83529	-0.0778378	4.48538e-07	-0.880582	-0.495996
119119793	chr11:119119793:T:TA	2.47549e-14	-4.79564e-10	-0.604823	2.8653e-05	-4.79564e-10	-0.211356	1.77545e-06	-4.79564e-10	-0.000761369
119120307	chr11:119120307:G:A	2.12143e-15	-2.11458	-0.947176	8.98315e-07	-2.23469	-1.43916	4.19805e-08	-2.27553	-1.46983
119120309	chr11:119120309:C:A	3.78131e-13	1.89175	0.229639	7.17473e-06	-2.15357	0.557525	4.08056e-07	-1.89961	0.428441
119121467	chr11:119121467:T:C	8.48121e-15	-1.93241	0.25642	9.51832e-06	-1.7747	0.461301	2.19909e-06	0.250316	-0.0370887
119121792	chr11:119121792:T:G	4.0191e-13	1.87629	0.30609	7.82051e-06	-2.14413	0.634267	4.29003e-07	-1.91871	0.497599
119122209	chr11:119122209:A:C	8.38469e-15	-1.8734	0.185958	8.51659e-06	-1.84508	0.420483	1.84019e-06	0.093927	-0.058877
119122501	chr11:119122501:C:T	1.00788e-14	-4.79564e-10	-1.50342	8.00702e-06	-4.79564e-10	-1.4863	4.05886e-07	-4.79564e-10	-1.4765
119122839	chr11:119122839:T:C	5.51159e-15	-1.96554	-0.141452	6.27942e-06	-1.7272	-0.0021392	1.66747e-06	0.355019	-0.418527
119122922	chr11:119122922:G:A	5.54444e-15	-1.98985	-0.111203	6.70616e-06	-1.69283	0.0292424	1.84349e-06	0.428948	-0.392106
119123506	chr11:119123506:C:G	1.0171e-14	-4.79564e-10	-1.4943	7.81533e-06	-4.79564e-10	-1.51053	3.92174e-07	-4.79564e-10	-1.51087
119123806	chr11:119123806:G:A	2.858e-14	-4.79564e-10	-0.461141	3.15599e-05	-4.79564e-10	-0.114725	1.27339e-06	-4.79564e-10	-0.333133
119124578	chr11:119124578:G:A	1.18462e-14	-4.79564e-10	-1.34184	7.81182e-06	-4.79564e-10	-1.51098	3.94925e-07	-4.79564e-10	-1.50388
119124615	chr11:119124615:T:C	1.18517e-14	-1.19894	-0.142439	2.39961e-06	-2.01245	-0.67886	1.61257e-07	-1.60285	-0.79673
119124771	chr11:119124771:C:T	2.09772e-13	1.25902	0.273156	8.7378e-06	-1.99934	0.60039	3.50159e-07	-2.0869	0.462714
119125195	chr11:119125195:C:T	4.66199e-15	-2.27441	-4.88941e-10	5.13775e-06	-1.93	-4.88941e-10	2.86517e-07	-1.82478	-4.88941e-10
119125981	chr11:119125981:A:G	2.86231e-14	-4.79564e-10	-0.459635	2.62529e-05	-4.79564e-10	-0.298836	1.38354e-06	-4.79564e-10	-0.250174
119126071	chr11:119126071:A:G	2.3214e-15	-2.03374	-0.937936	2.80432e-06	-1.62865	-0.906805	9.68356e-07	0.573509	-1.18048
119127159	chr11:119127159:C:T	4.03087e-13	1.57523	0.61007	1.08397e-05	-2.07957	0.896176	4.89928e-07	-2.01028	0.721971
119127810	chr11:119127810:G:T	1.15293e-14	-4.79564e-10	-1.36896	8.16287e-06	-4.79564e-10	-1.46702	4.02601e-07	-4.79564e-10	-1.48463
119127876	chr11:119127876:A:T	2.16071e-14	-4.79564e-10	-0.740826	2.44028e-05	-4.79564e-10	-0.371915	1.49191e-06	-4.79564e-10	-0.17476
119128000	chr11:119128000:C:T	1.07063e-14	-4.79564e-10	-1.44301	7.94862e-06	-4.79564e-10	-1.49361	3.97896e-07	-4.79564e-10	-1.49638
119128350	chr11:119128350:G:A	1.02272e-14	-4.79564e-10	-1.4888	7.81657e-06	-4.79564e-10	-1.51037	3.9211e-07	-4.79564e-10	-1.51103
119128409	chr11:119128409:G:A	1.00025e-14	-4.79564e-10	-1.51101	7.94171e-06	-4.79564e-10	-1.49449	4.0392e-07	-4.79564e-10	-1.48136
119129167	chr11:119129167:A:G	2.54681e-14	0.306391	-0.882811	2.07184e-06	-1.99557	-0.842603	1.11509e-07	-2.17352	-0.594954
119129360	chr11:119129360:A:G	4.10794e-13	1.70683	0.497413	9.21526e-06	-2.1118	0.766047	4.49788e-07	-1.97286	0.59906
119129621	chr11:119129621:C:T	7.02433e-13	4.25097	-1.51027	9.81144e-07	-2.09303	-1.49262	0.0751771	12.1604	-1.50764
119130295	chr11:119130295:C:T	1.47139e-14	-4.79564e-10	-1.12505	1.50927e-05	-4.79564e-10	-0.852401	8.78639e-07	-4.79564e-10	-0.704199
119131729	chr11:119131729:A:G	5.56641e-13	3.90708	-1.39901	9.82293e-07	-2.1428	-1.44168	0.0521819	11.6779	-1.39024
119131808	chr11:119131808:A:T	1.01087e-14	-4.79564e-10	-1.50045	7.81933e-06	-4.79564e-10	-1.51002	3.93521e-07	-4.79564e-10	-1.50744
119131976	chr11:119131976:T:C	1.89308e-14	-4.79564e-10	-0.87306	8.06657e-06	-4.79564e-10	-1.47888	4.21403e-07	-4.79564e-10	-1.43898
119133299	chr11:119133299:G:T	8.53078e-15	-1.90427	0.234101	9.31121e-06	-1.79838	0.462982	2.12739e-06	0.203202	-0.0231251
119133309	chr11:119133309:G:A	1.02256e-14	-4.79564e-10	-1.48896	8.45466e-06	-4.79564e-10	-1.4319	4.49777e-07	-4.79564e-10	-1.37382
119133976	chr11:119133976:T:A	5.84289e-13	1.86672	0.689829	1.11079e-05	-2.13946	0.980499	5.76429e-07	-1.93042	0.804701
119134347	chr11:119134347:A:G	1.27067e-14	-4.79564e-10	-1.27172	7.86947e-06	-4.79564e-10	-1.50362	3.96086e-07	-4.79564e-10	-1.50094
119134422	chr11:119134422:C:T	8.42023e-15	-1.94922	0.26601	1.02115e-05	-1.74683	0.503723	2.47023e-06	0.319134	0.01036
119134775	chr11:119134775:C:T	7.70615e-15	-1.92453	0.152697	8.80719e-06	-1.77758	0.386535	2.08989e-06	0.251506	-0.089212
119135617	chr11:119135617:C:T	2.76501e-14	-4.79564e-10	-0.494218	2.53035e-05	-4.79564e-10	-0.335669	1.33348e-06	-4.79564e-10	-0.287022
119135752	chr11:119135752:A:G	4.34167e-13	1.66335	0.596232	1.04728e-05	-2.09671	0.878873	4.92438e-07	-1.98996	0.706757
119135806	chr11:119135806:A:G	4.3525e-14	-4.79564e-10	-0.0405119	2.14218e-05	-4.79564e-10	-0.502203	9.79237e-07	-4.79564e-10	-0.595799
119136003	chr11:119136003:G:A	4.83211e-15	-2.23857	-4.88941e-10	3.62779e-06	-2.27799	-4.88941e-10	1.84669e-07	-2.26401	-4.88941e-10
119136012	chr11:119136012:T:C	2.45103e-13	1.55957	0.128258	6.87277e-06	-2.07465	0.435602	3.2111e-07	-2.01347	0.302686
119136048	chr11:119136048:AG:A	5.74544e-15	-2.01241	-0.0530325	7.72809e-06	-1.64854	0.126791	2.18925e-06	0.51895	-0.310209
119136054	chr11:119136054:G:T	7.48275e-15	-1.91621	0.114962	8.38166e-06	-1.78511	0.344537	1.9768e-06	0.23259	-0.125927
119136078	chr11:119136078:G:A	7.76345e-13	4.35153	-1.51078	9.98761e-07	-2.07209	-1.49577	0.0890745	12.3313	-1.50887
119136267	chr11:119136267:C:T	2.70709e-14	-4.79564e-10	-0.515388	3.17449e-05	-4.79564e-10	-0.108882	1.97987e-06	-4.79564e-10	0.108216
119137798	chr11:119137798:AAAG:A	1.86223e-14	-4.79564e-10	-0.889486	1.18745e-05	-4.79564e-10	-1.09222	6.35442e-07	-4.79564e-10	-1.02825
119137799	chr11:119137799:AAG:A	2.32701e-13	3.01557	-1.37967	8.81672e-07	-2.21681	-1.47574	0.00943569	10.04	-1.46252
119137828	chr11:119137828:G:A	2.53487e-13	1.47692	0.244547	7.95652e-06	-2.05451	0.561891	3.54798e-07	-2.03574	0.424718
119138282	chr11:119138282:A:G	1.00043e-14	-4.79564e-10	-1.51083	7.93027e-06	-4.79564e-10	-1.49593	3.93297e-07	-4.79564e-10	-1.50801
119138285	chr11:119138285:CA:C	3.31387e-15	-1.89711	-0.718624	3.09081e-06	-1.81283	-0.625355	8.03014e-07	0.174884	-0.969085
119138659	chr11:119138659:G:A	1.22858e-14	-4.79564e-10	-1.3054	8.59709e-06	-4.79564e-10	-1.41519	4.2411e-07	-4.79564e-10	-1.43258
119139539	chr11:119139539:G:A	2.50217e-14	-4.79564e-10	-0.594106	2.31207e-05	-4.79564e-10	-0.425887	1.21463e-06	-4.79564e-10	-0.380376
119139779	chr11:119139779:T:G	3.03075e-14	-4.79564e-10	-0.402452	3.69502e-05	-4.79564e-10	0.0429587	2.35151e-06	-4.79564e-10	0.280239
119139991	chr11:119139991:C:A	8.94726e-14	-4.79564e-10	0.680084	4.92139e-05	-4.79564e-10	0.329563	2.20589e-06	-4.79564e-10	0.216313
119142006	chr11:119142006:A:G	2.62844e-14	-4.79564e-10	-0.544873	3.12214e-05	-4.79564e-10	-0.12551	1.95142e-06	-4.79564e-10	0.0937413
119142252	chr11:119142252:T:C	4.98434e-14	0.909169	-0.814132	1.15677e-06	-2.12247	-1.29851	7.68329e-08	-1.71696	-1.42398
119142662	chr11:119142662:G:A	2.87612e-14	-4.79564e-10	-0.454822	3.39793e-05	-4.79564e-10	-0.040861	2.12033e-06	-4.79564e-10	0.176752
119142811	chr11:119142811:C:T	2.6979e-15	-2.20239	-0.618986	2.71505e-06	-2.15669	-0.411114	1.34251e-07	-2.19174	-0.391129
119142955	chr11:119142955:G:A	1.18301e-14	-4.79564e-10	-1.3432	1.06887e-05	-4.79564e-10	-1.19742	5.90399e-07	-4.79564e-10	-1.10178
119143030	chr11:119143030:C:T	4.79839e-13	3.86954	-1.50994	9.10879e-07	-2.15082	-1.50914	0.0411218	11.5595	-1.51001
119143187	chr11:119143187:G:A	1.62583e-14	-1.02524	-4.88941e-10	8.10059e-06	-1.47468	-4.88941e-10	4.28225e-07	-1.42292	-4.88941e-10
119143659	chr11:119143659:T:C	1.23137e-14	-4.79564e-10	-1.30313	1.12831e-05	-4.79564e-10	-1.14331	6.28046e-07	-4.79564e-10	-1.03996
119143764	chr11:119143764:A:T	2.11903e-13	1.30417	0.238108	8.25262e-06	-2.0106	0.554515	3.36337e-07	-2.07863	0.414169
119144399	chr11:119144399:G:A	1.46893e-14	-4.79564e-10	-1.12673	9.70356e-06	-4.79564e-10	-1.29412	4.73073e-07	-4.79564e-10	-1.32332
119144522	chr11:119144522:A:G	1.3043e-14	0.192025	-1.43762	1.27967e-06	-1.99972	-1.32029	5.51826e-08	-2.18632	-1.28561
119144661	chr11:119144661:G:A	4.21397e-13	3.7376	-1.50787	9.05465e-07	-2.16116	-1.50476	0.0381871	11.4864	-1.51097
119145438	chr11:119145438:G:A	2.74032e-14	-4.79564e-10	-0.503188	3.21218e-05	-4.79564e-10	-0.0970772	1.99658e-06	-4.79564e-10	0.116618
119145455	chr11:119145455:G:A	2.81276e-14	-4.79564e-10	-0.477097	3.3114e-05	-4.79564e-10	-0.0666582	2.06237e-06	-4.79564e-10	0.149039
119145508	chr11:119145508:T:C	1.11202e-14	-4.79564e-10	-1.40508	9.96124e-06	-4.79564e-10	-1.26791	5.18634e-07	-4.79564e-10	-1.23138
119145651	chr11:119145651:T:C	3.48488e-13	3.54652	-1.50677	9.04481e-07	-2.17084	-1.49616	0.0332559	11.2903	-1.45316
119145829	chr11:119145829:G:C	7.19389e-13	4.26416	-1.49961	9.93565e-07	-2.07088	-1.50219	0.0843587	12.2397	-1.47166
119146318	chr11:119146318:T:G	1.22554e-14	-4.79564e-10	-1.30788	1.12205e-05	-4.79564e-10	-1.14887	6.24204e-07	-4.79564e-10	-1.0461
119146676	chr11:119146676:A:G	2.85572e-14	-4.79564e-10	-0.46194	2.63027e-05	-4.79564e-10	-0.296941	1.383e-06	-4.79564e-10	-0.250563
119147140	chr11:119147140:T:C	1.02083e-14	-4.79564e-10	-1.49065	7.82203e-06	-4.79564e-10	-1.50967	3.92116e-07	-4.79564e-10	-1.51101
119147313	chr11:119147313:T:C	1.42895e-13	0.702018	0.446246	1.40254e-05	-1.80894	0.883201	4.11314e-07	-2.20088	0.737661
119148056	chr11:119148056:G:T	2.84258e-13	3.29939	-1.46335	9.6217e-07	-2.22522	-1.37995	0.0179367	10.6439	-1.42408
119148442	chr11:119148442:C:T	2.58335e-13	3.20416	-1.46375	9.52472e-07	-2.235	-1.3803	0.015409	10.4921	-1.42419
119148572	chr11:119148572:C:T	2.88415e-13	2.91563	-1.06508	8.56545e-07	-2.26805	-1.45341	0.00640321	9.69613	-1.50639
119148765	chr11:119148765:A:T	4.11347e-13	3.6602	-1.45461	1.0163e-06	-2.18817	-1.36228	0.0312977	11.1873	-1.41083
119148810	chr11:119148810:C:A	9.80845e-14	0.468069	0.303912	1.32724e-05	-1.70704	0.726112	3.41128e-07	-2.23558	0.585266
119148851	chr11:119148851:A:AG	2.84417e-14	-4.79564e-10	-0.465993	2.62218e-05	-4.79564e-10	-0.300023	1.37876e-06	-4.79564e-10	-0.253633
119148937	chr11:119148937:C:T	1.24502e-14	-4.79564e-10	-1.29211	1.18991e-05	-4.79564e-10	-1.09015	6.28675e-07	-4.79564e-10	-1.03896
119149578	chr11:119149578:G:T	1.05408e-14	-4.79564e-10	-1.45859	9.23176e-06	-4.79564e-10	-1.34396	4.78299e-07	-4.79564e-10	-1.31234
119149609	chr11:119149609:TAG:T	2.69803e-13	3.25506	-1.47122	8.86743e-07	-2.22134	-1.46547	0.0129623	10.2993	-1.40429
119150638	chr11:119150638:C:G	1.59346e-14	-4.79564e-10	-1.04536	1.61351e-05	-4.79564e-10	-0.785619	8.66117e-07	-4.79564e-10	-0.718552
119151147	chr11:119151147:G:A	4.7092e-15	-2.26433	-4.88941e-10	4.22148e-06	-2.12643	-4.88941e-10	1.84759e-07	-2.26352	-4.88941e-10
119151194	chr11:119151194:C:G	1.62413e-14	-4.79564e-10	-1.02629	1.65618e-05	-4.79564e-10	-0.759512	8.89239e-07	-4.79564e-10	-0.692207
119151262	chr11:119151262:T:A	5.95089e-14	-4.79564e-10	0.272278	5.80933e-05	-4.79564e-10	0.495437	3.04074e-06	-4.79564e-10	0.537285
119151322	chr11:119151322:A:G	1.0399e-14	-4.79564e-10	-1.47214	8.78527e-06	-4.79564e-10	-1.39354	4.52983e-07	-4.79564e-10	-1.36672
119151668	chr11:119151668:G:A	1.0409e-14	-4.79564e-10	-1.47117	8.79501e-06	-4.79564e-10	-1.39243	4.53674e-07	-4.79564e-10	-1.36519
119152030	chr11:119152030:A:C	5.82434e-15	-2.0518	-4.88941e-10	3.76286e-06	-2.24144	-4.88941e-10	1.8219e-07	-2.27752	-4.88941e-10
119152157	chr11:119152157:A:G	1.04128e-14	-4.79564e-10	-1.47081	8.80056e-06	-4.79564e-10	-1.3918	4.53995e-07	-4.79564e-10	-1.36449
119152397	chr11:119152397:A:C	1.61824e-13	0.911	0.361662	1.18236e-05	-1.88176	0.785241	3.88981e-07	-2.1682	0.649157
119152473	chr11:119152473:G:A	1.04178e-14	-4.79564e-10	-1.47033	8.80797e-06	-4.79564e-10	-1.39096	4.54411e-07	-4.79564e-10	-1.36357
119152862	chr11:119152862:G:A	8.11699e-15	-1.71989	-4.88941e-10	4.44122e-06	-2.07568	-4.88941e-10	2.45805e-07	-1.97804	-4.88941e-10
119152957	chr11:119152957:TCTTA:T	1.05006e-14	-4.79564e-10	-1.46241	1.08196e-05	-4.79564e-10	-1.18525	5.40869e-07	-4.79564e-10	-1.1894
119153883	chr11:119153883:A:G	1.04573e-14	-4.79564e-10	-1.46654	7.91368e-06	-4.79564e-10	-1.49802	3.94781e-07	-4.79564e-10	-1.50424
119154221	chr11:119154221:A:G	2.93083e-12	4.07063	0.0985572	9.39773e-07	-2.16056	-1.46817	0.0255116	10.952	-1.37993
119154569	chr11:119154569:G:A	1.08324e-14	-4.79564e-10	-1.43131	7.81889e-06	-4.79564e-10	-1.51007	3.94529e-07	-4.79564e-10	-1.50488
119154733	chr11:119154733:C:G	5.82734e-14	-4.79564e-10	0.251297	7.92716e-06	-4.79564e-10	-1.49632	4.23255e-07	-4.79564e-10	-1.4346
119155620	chr11:119155620:A:C	1.80227e-12	4.33871	-0.655759	9.17253e-07	-2.1423	-1.51068	0.0406004	11.5251	-1.48839
119155674	chr11:119155674:A:G	9.8466e-15	-1.52672	-4.88941e-10	3.63133e-06	-2.27702	-4.88941e-10	9.07541e-07	-0.671835	-4.88941e-10
119155750	chr11:119155750:C:T	2.15461e-12	4.39753	-0.536019	9.21459e-07	-2.13747	-1.51094	0.0434068	11.584	-1.48045
119155759	chr11:119155759:A:T	3.28943e-12	3.67704	0.607578	1.28128e-06	-2.21612	-1.10264	0.0293554	10.5604	-0.848024
119155933	chr11:119155933:A:G	2.81271e-14	-4.79564e-10	-0.477113	1.62619e-05	-4.79564e-10	-0.777787	7.71247e-07	-4.79564e-10	-0.834564
119156835	chr11:119156835:G:A	3.73519e-12	3.79441	0.617295	1.2579e-06	-2.20688	-1.13028	0.0321365	10.6859	-0.882994
119156921	chr11:119156921:C:T	7.20536e-14	-4.79564e-10	0.463561	9.20673e-05	-4.79564e-10	0.955906	5.17984e-06	-4.79564e-10	1.06996
119157001	chr11:119157001:C:T	1.00451e-14	-4.79564e-10	-1.50677	8.09761e-06	-4.79564e-10	-1.47504	4.18008e-07	-4.79564e-10	-1.44707
119157120	chr11:119157120:A:G	1.56301e-12	4.02916	-0.488647	8.74092e-07	-2.19025	-1.51093	0.025003	11.032	-1.48007
119157861	chr11:119157861:G:A	2.64811e-14	-4.79564e-10	-0.537418	1.57866e-05	-4.79564e-10	-0.807454	7.73735e-07	-4.79564e-10	-0.831343
119157992	chr11:119157992:A:C	1.74967e-13	-4.79564e-10	1.35075	0.000238052	-4.79564e-10	1.90588	1.36393e-05	-4.79564e-10	2.03814
119158064	chr11:119158064:A:G	2.82086e-14	-4.79564e-10	-0.474222	1.81555e-05	-4.79564e-10	-0.667642	8.86105e-07	-4.79564e-10	-0.695738
119158433	chr11:119158433:C:T	2.18224e-13	-4.79564e-10	1.57167	0.000288029	-4.79564e-10	2.09645	1.64655e-05	-4.79564e-10	2.22645
119158479	chr11:119158479:G:A	1.28711e-14	-4.79564e-10	-1.25886	1.16073e-05	-4.79564e-10	-1.11498	6.28078e-07	-4.79564e-10	-1.03991
119159139	chr11:119159139:T:C	3.52844e-12	5.60675	-1.25199	3.55537e-06	-0.848004	-1.45015	1.15645e-06	1.00951	-1.43897
119159253	chr11:119159253:G:A	1.63955e-14	-4.79564e-10	-1.01684	1.15695e-05	-4.79564e-10	-1.11824	5.40458e-07	-4.79564e-10	-1.19016
119159378	chr11:119159378:T:A	9.59722e-15	-0.10344	-1.44893	3.32363e-06	-1.11343	-1.25212	6.71744e-08	-2.25608	-1.0192
119159379	chr11:119159379:GGGGGC:G	1.01027e-14	-0.0459493	-1.4551	3.42715e-06	-1.07032	-1.26456	6.56388e-08	-2.26189	-1.03651
119159386	chr11:119159386:A:G	9.98452e-15	-0.0577409	-1.45507	3.39514e-06	-1.07958	-1.26469	6.57072e-08	-2.26077	-1.0366
119159387	chr11:119159387:TAA:T	9.86252e-15	-0.0734045	-1.4517	3.38053e-06	-1.09078	-1.2578	6.64356e-08	-2.25929	-1.02705
119159903	chr11:119159903:T:C	1.15537e-14	-4.79564e-10	-1.36684	7.81131e-06	-4.79564e-10	-1.51104	3.93384e-07	-4.79564e-10	-1.50779
119160042	chr11:119160042:T:C	2.96121e-13	2.96968	-1.09276	2.05439e-06	-1.38996	-1.45668	4.0313e-07	-0.187625	-1.29569
119160049	chr11:119160049:A:G	4.88385e-13	3.72436	-1.34711	9.67285e-07	-2.10677	-1.49311	0.00850417	9.90483	-1.43133
119160102	chr11:119160102:A:G	3.58721e-11	1.86313	4.81073	8.9012e-06	-2.25936	0.878933	0.00922199	7.11829	1.43624
119160959	chr11:119160959:G:A	8.76038e-15	-1.64361	-4.88941e-10	4.16979e-06	-2.13875	-4.88941e-10	2.54629e-07	-1.94277	-4.88941e-10
119161980	chr11:119161980:A:C	1.50674e-12	2.35015	1.15371	1.95077e-06	-2.27877	-0.619615	0.00361649	7.89959	-0.281148
119162375	chr11:119162375:C:T	1.8362e-14	-4.79564e-10	-0.903565	1.941e-05	-4.79564e-10	-0.600824	1.10121e-06	-4.79564e-10	-0.478404
119162601	chr11:119162601:G:C	8.14937e-14	-4.79564e-10	0.586677	3.36171e-05	-4.79564e-10	-0.0515783	1.50261e-06	-4.79564e-10	-0.167612
119162774	chr11:119162774:C:G	1.32279e-14	-4.79564e-10	-1.23152	1.51361e-05	-4.79564e-10	-0.849533	8.56309e-07	-4.79564e-10	-0.729942
119162831	chr11:119162831:T:C	5.7575e-14	-4.79564e-10	0.23924	2.7226e-05	-4.79564e-10	-0.262442	1.21746e-06	-4.79564e-10	-0.378048
119162905	chr11:119162905:A:C	4.99258e-15	-0.940281	-1.26562	2.30297e-06	-1.3702	-1.36221	1.3359e-07	-1.22117	-1.36663
119162909	chr11:119162909:T:C	4.46741e-14	-0.0144534	-4.88941e-10	1.49323e-05	-0.863087	-4.88941e-10	9.27507e-07	-0.650072	-4.88941e-10
119162921	chr11:119162921:A:G	1.35184e-14	-4.79564e-10	-1.2098	9.35549e-06	-4.79564e-10	-1.33065	4.53076e-07	-4.79564e-10	-1.36651
119162931	chr11:119162931:A:G	1.38758e-14	-4.79564e-10	-1.1837	1.3414e-05	-4.79564e-10	-0.970313	6.73563e-07	-4.79564e-10	-0.969991
119162981	chr11:119162981:T:C	1.16697e-14	-4.79564e-10	-1.35685	8.2669e-06	-4.79564e-10	-1.45435	4.10912e-07	-4.79564e-10	-1.46419
119163141	chr11:119163141:G:A	3.73438e-11	4.21306	2.50102	1.31748e-06	-2.20675	-1.08415	0.0177568	10.145	-0.935254
119163386	chr11:119163386:G:C	8.82671e-14	-4.79564e-10	0.666519	3.51464e-05	-4.79564e-10	-0.0070921	1.5474e-06	-4.79564e-10	-0.138243
119163576	chr11:119163576:T:C	9.10736e-14	-4.79564e-10	0.69782	3.52716e-05	-4.79564e-10	-0.00353506	1.59486e-06	-4.79564e-10	-0.108029
119163593	chr11:119163593:G:T	1.04594e-14	-4.79564e-10	-1.46635	8.02761e-06	-4.79564e-10	-1.48373	4.11945e-07	-4.79564e-10	-1.46168
119163665	chr11:119163665:C:T	1.94954e-11	3.9415	2.12258	1.08758e-06	-2.23485	-1.24781	0.0106062	9.8056	-1.11123
119164398	chr11:119164398:G:A	1.46247e-14	-4.79564e-10	-1.13113	1.80837e-05	-4.79564e-10	-0.671601	1.03939e-06	-4.79564e-10	-0.536186
119165456	chr11:119165456:A:G	1.38427e-14	-4.79564e-10	-1.18609	1.374e-05	-4.79564e-10	-0.946304	7.61073e-07	-4.79564e-10	-0.847843
119165801	chr11:119165801:G:T	1.41411e-14	-4.79564e-10	-1.16477	1.70775e-05	-4.79564e-10	-0.728854	9.78276e-07	-4.79564e-10	-0.596781
119165920	chr11:119165920:C:T	1.80352e-14	-4.79564e-10	-0.92152	2.81017e-05	-4.79564e-10	-0.230785	1.75735e-06	-4.79564e-10	-0.0110125
119166001	chr11:119166001:C:T	1.0565e-14	-4.79564e-10	-1.45631	9.57248e-06	-4.79564e-10	-1.30772	5.23446e-07	-4.79564e-10	-1.22214
119166385	chr11:119166385:G:T	3.41661e-14	-4.79564e-10	-0.282613	1.16055e-05	-4.79564e-10	-1.11513	5.28011e-07	-4.79564e-10	-1.21346
119166683	chr11:119166683:T:C	3.10385e-14	-0.378621	-4.88941e-10	3.75828e-06	-2.24265	-4.88941e-10	1.83866e-07	-2.26837	-4.88941e-10
119167581	chr11:119167581:T:G	2.39926e-14	-4.79564e-10	-0.636104	4.13004e-05	-4.79564e-10	0.154259	2.6406e-06	-4.79564e-10	0.396188
119167634	chr11:119167634:G:A	6.65245e-14	-4.79564e-10	0.383722	2.80918e-05	-4.79564e-10	-0.231137	1.26482e-06	-4.79564e-10	-0.33989
119167918	chr11:119167918:T:G	1.13089e-14	-4.79564e-10	-1.38826	8.09608e-06	-4.79564e-10	-1.47523	4.35192e-07	-4.79564e-10	-1.40679
119168319	chr11:119168319:C:T	2.97593e-11	4.14579	2.34126	1.168e-06	-2.21802	-1.1933	0.0137845	10.0032	-1.04671
119168561	chr11:119168561:C:T	2.13686e-14	-4.79564e-10	-0.751925	3.56942e-05	-4.79564e-10	0.008375	2.25792e-06	-4.79564e-10	0.239627
119168929	chr11:119168929:G:A	2.07705e-14	-4.79564e-10	-0.780314	2.15425e-05	-4.79564e-10	-0.496587	1.21691e-06	-4.79564e-10	-0.3785
119168956	chr11:119168956:C:T	1.77142e-14	-4.79564e-10	-0.939482	1.80802e-05	-4.79564e-10	-0.671796	1.0067e-06	-4.79564e-10	-0.568143
119169754	chr11:119169754:G:C	6.8957e-14	1.42892	-1.00929	1.14963e-06	-1.91617	-1.51101	4.64073e-08	-2.15568	-1.48943
119169776	chr11:119169776:G:A	2.28923e-14	-1.85816	1.17511	4.91665e-06	-2.27628	0.302293	2.37604e-07	-2.22937	0.217408
119170058	chr11:119170058:A:G	1.3253e-14	-4.79564e-10	-1.22962	1.6459e-05	-4.79564e-10	-0.76574	9.36092e-07	-4.79564e-10	-0.640859
119170179	chr11:119170179:G:A	1.4058e-14	-4.79564e-10	-1.17065	1.77126e-05	-4.79564e-10	-0.692337	1.01065e-06	-4.79564e-10	-0.564227
119170208	chr11:119170208:T:C	1.92186e-14	-4.79564e-10	-0.857972	3.15436e-05	-4.79564e-10	-0.115244	1.95587e-06	-4.79564e-10	0.09602
119170826	chr11:119170826:G:A	1.96651e-14	-0.835005	-4.88941e-10	3.62302e-06	-2.27931	-4.88941e-10	1.94669e-07	-2.21127	-4.88941e-10
119170856	chr11:119170856:C:T	1.18241e-14	-4.79564e-10	-1.34371	1.34078e-05	-4.79564e-10	-0.970778	7.48299e-07	-4.79564e-10	-0.86477
119170942	chr11:119170942:A:G	2.00065e-14	-4.79564e-10	-0.817793	3.30844e-05	-4.79564e-10	-0.0675509	2.08005e-06	-4.79564e-10	0.157573
119170950	chr11:119170950:C:T	1.97623e-15	-1.74461	-1.38804	1.75809e-06	-1.90171	-1.10067	5.90586e-07	-0.158574	-0.942883
119171038	chr11:119171038:G:A	1.17972e-14	-4.79564e-10	-1.34598	1.33555e-05	-4.79564e-10	-0.974686	7.45115e-07	-4.79564e-10	-0.869035
119171068	chr11:119171068:G:A	1.71834e-14	-4.79564e-10	-0.969906	1.75684e-05	-4.79564e-10	-0.700514	9.70777e-07	-4.79564e-10	-0.604476
119171443	chr11:119171443:T:C	2.66232e-14	-4.79564e-10	-0.532065	1.46173e-05	-4.79564e-10	-0.884408	6.76297e-07	-4.79564e-10	-0.96594
119171585	chr11:119171585:G:A	1.22575e-14	-4.79564e-10	-1.30771	1.41954e-05	-4.79564e-10	-0.913696	7.95952e-07	-4.79564e-10	-0.803034
119171879	chr11:119171879:C:T	1.62164e-14	-4.79564e-10	-1.02783	1.13958e-05	-4.79564e-10	-1.13337	5.33109e-07	-4.79564e-10	-1.20385
119172102	chr11:119172102:A:G	1.59155e-14	-4.79564e-10	-1.04656	1.58598e-05	-4.79564e-10	-0.802828	8.75763e-07	-4.79564e-10	-0.707477
119172268	chr11:119172268:G:A	1.18594e-14	-4.79564e-10	-1.34073	1.33881e-05	-4.79564e-10	-0.972244	7.50071e-07	-4.79564e-10	-0.862405
119172555	chr11:119172555:G:GAT	2.76909e-13	1.5292	0.280639	1.45342e-06	-2.23259	-0.960097	0.000425429	6.14088	-0.662605
119172594	chr11:119172594:G:A	4.94882e-15	-2.2147	-4.88941e-10	4.80693e-06	-1.99655	-4.88941e-10	2.22053e-07	-2.07966	-4.88941e-10
119172791	chr11:119172791:T:G	1.41606e-13	1.12331	0.0158885	1.73262e-06	-1.82283	-1.19414	7.37069e-08	-2.20756	-0.974916
119173036	chr11:119173036:C:T	2.66256e-13	2.39916	-0.628552	3.04891e-06	-1.8701	-0.581725	4.10473e-07	-0.917275	-0.547988
119173449	chr11:119173449:C:T	1.16077e-14	-4.79564e-10	-1.36218	1.28746e-05	-4.79564e-10	-1.01135	7.15513e-07	-4.79564e-10	-0.909573
119174591	chr11:119174591:T:G	1.71091e-14	-4.79564e-10	-0.97424	2.69307e-05	-4.79564e-10	-0.273346	1.66826e-06	-4.79564e-10	-0.0630342
119174722	chr11:119174722:T:C	1.12603e-14	-4.79564e-10	-1.39256	1.22465e-05	-4.79564e-10	-1.06137	6.80681e-07	-4.79564e-10	-0.959479
119174824	chr11:119174824:C:T	3.50198e-13	-4.79564e-10	2.04465	1.07628e-05	-4.79564e-10	-1.19052	6.52884e-07	-4.79564e-10	-1.00117
119175301	chr11:119175301:CA:C	1.11359e-14	-4.79564e-10	-1.40368	1.01479e-05	-4.79564e-10	-1.24935	5.3002e-07	-4.79564e-10	-1.20966
119175671	chr11:119175671:T:C	1.42792e-14	-4.79564e-10	-1.15505	1.41766e-05	-4.79564e-10	-0.915024	7.78908e-07	-4.79564e-10	-0.82468
119175998	chr11:119175998:TCA:T	6.29471e-15	-1.97414	-4.88941e-10	3.63443e-06	-2.27616	-4.88941e-10	2.01585e-07	-2.17636	-4.88941e-10
119176456	chr11:119176456:C:T	1.3127e-12	3.366	-4.88941e-10	9.76522e-06	-1.28779	-4.88941e-10	2.92863e-07	-1.80287	-4.88941e-10
119176735	chr11:119176735:T:A	1.4892e-14	-4.79564e-10	-1.11303	2.16819e-05	-4.79564e-10	-0.490138	1.31564e-06	-4.79564e-10	-0.300493
119177112	chr11:119177112:C:T	1.68595e-14	-4.79564e-10	-0.988933	9.0793e-06	-4.79564e-10	-1.36062	4.57582e-07	-4.79564e-10	-1.35662
119177377	chr11:119177377:C:T	1.19966e-14	-4.79564e-10	-1.32922	7.85185e-06	-4.79564e-10	-1.50586	3.92261e-07	-4.79564e-10	-1.51064
119177435	chr11:119177435:C:G	2.33075e-13	-4.79564e-10	1.63751	0.000123109	-4.79564e-10	1.24646	5.08334e-06	-4.79564e-10	1.05115
119177694	chr11:119177694:A:AC	2.11217e-14	-4.79564e-10	-0.763546	3.81149e-05	-4.79564e-10	0.0739921	2.39454e-06	-4.79564e-10	0.298372
119178928	chr11:119178928:T:C	1.36316e-14	-4.79564e-10	-1.20146	1.34679e-05	-4.79564e-10	-0.966301	7.3262e-07	-4.79564e-10	-0.885945
119178960	chr11:119178960:C:T	1.20258e-14	-4.79564e-10	-1.32679	8.51053e-06	-4.79564e-10	-1.42531	4.19854e-07	-4.79564e-10	-1.44267
119179240	chr11:119179240:T:C	3.61714e-14	-4.79564e-10	-0.225579	1.97612e-05	-4.79564e-10	-0.582895	9.19543e-07	-4.79564e-10	-0.658696
119179312	chr11:119179312:C:A	1.21738e-14	-4.79564e-10	-1.31456	8.58363e-06	-4.79564e-10	-1.41676	4.23132e-07	-4.79564e-10	-1.43489
119179466	chr11:119179466:T:C	4.30801e-14	-4.79564e-10	-0.0507862	2.48338e-05	-4.79564e-10	-0.354406	1.09089e-06	-4.79564e-10	-0.487821
119180197	chr11:119180197:G:A	2.37091e-14	-4.79564e-10	-0.64799	2.62985e-05	-4.79564e-10	-0.297101	1.48524e-06	-4.79564e-10	-0.179242
119180360	chr11:119180360:T:G	1.75858e-14	-4.79564e-10	-0.946754	1.82048e-05	-4.79564e-10	-0.664926	1.01814e-06	-4.79564e-10	-0.556836
119181438	chr11:119181438:A:C	1.5879e-14	-4.79564e-10	-1.04885	2.43848e-05	-4.79564e-10	-0.372654	1.54195e-06	-4.79564e-10	-0.141773
119181790	chr11:119181790:A:G	1.52509e-14	-4.79564e-10	-1.08921	2.30821e-05	-4.79564e-10	-0.427554	1.46025e-06	-4.79564e-10	-0.196212
119181797	chr11:119181797:C:T	1.05978e-14	-4.79564e-10	-1.45321	7.88987e-06	-4.79564e-10	-1.50103	3.94016e-07	-4.79564e-10	-1.50618
119182012	chr11:119182012:T:C	1.6543e-14	-4.79564e-10	-1.00788	2.69166e-05	-4.79564e-10	-0.27387	1.72705e-06	-4.79564e-10	-0.0284046
119182266	chr11:119182266:G:T	1.11666e-14	-4.79564e-10	-1.40092	1.03105e-05	-4.79564e-10	-1.23345	5.70985e-07	-4.79564e-10	-1.13521
119182684	chr11:119182684:C:G	2.48669e-14	-4.79564e-10	-0.600309	1.45879e-05	-4.79564e-10	-0.88642	6.69131e-07	-4.79564e-10	-0.976592
119183229	chr11:119183229:G:A	1.08636e-14	-4.79564e-10	-1.42843	8.18997e-06	-4.79564e-10	-1.4637	4.04735e-07	-4.79564e-10	-1.47934
119183499	chr11:119183499:G:T	4.52631e-11	4.64857	2.25783	1.06028e-06	-2.20648	-1.3016	0.00531937	9.1967	-1.19241
119183550	chr11:119183550:C:T	1.09116e-14	-4.79564e-10	-1.42402	8.16506e-06	-4.79564e-10	-1.46675	4.03708e-07	-4.79564e-10	-1.48188
119184280	chr11:119184280:C:T	1.00792e-13	1.1149	-0.315695	1.37638e-06	-1.75249	-1.49467	4.23867e-08	-2.25184	-1.4839
119184366	chr11:119184366:G:A	2.13533e-14	0.583213	-1.33586	2.0878e-06	-1.52535	-1.30515	4.67724e-08	-2.27962	-1.35766
119184653	chr11:119184653:A:G	2.71048e-15	-2.21155	-0.605174	4.46623e-06	-1.22923	-0.840843	2.29597e-06	1.08128	-0.824945
119185564	chr11:119185564:G:A	6.12923e-11	4.93675	2.27281	1.09646e-06	-2.17673	-1.2978	0.00728211	9.50722	-1.18886
119186965	chr11:119186965:C:T	2.51066e-14	-4.79564e-10	-0.590717	1.45245e-05	-4.79564e-10	-0.890779	6.90351e-07	-4.79564e-10	-0.945372
119187072	chr11:119187072:G:A	5.83743e-15	-2.04956	-4.88941e-10	3.77083e-06	-2.23932	-4.88941e-10	1.94456e-07	-2.21237	-4.88941e-10
119187454	chr11:119187454:C:A	1.15833e-14	-4.79564e-10	-1.36428	1.10506e-05	-4.79564e-10	-1.16413	6.17506e-07	-4.79564e-10	-1.05688
119188612	chr11:119188612:A:C	1.91665e-13	-4.79564e-10	1.4419	7.30249e-05	-4.79564e-10	0.724186	3.13967e-06	-4.79564e-10	0.569299
119188695	chr11:119188695:G:A	2.20886e-15	-1.52222	-1.49915	7.31965e-06	-0.0792774	-1.49677	6.03306e-08	-1.8779	-1.50483
119189321	chr11:119189321:G:C	2.65267e-12	-4.79564e-10	4.06947	0.00121853	-4.79564e-10	3.53879	4.58979e-05	-4.79564e-10	3.2516
119189666	chr11:119189666:G:C	1.07955e-14	-4.79564e-10	-1.43472	7.98578e-06	-4.79564e-10	-1.48895	3.97498e-07	-4.79564e-10	-1.49738
119190254	chr11:119190254:T:C	0.0617438	23.0867	4.85346	9.20287e-07	-2.21701	-1.43268	7.64478e-07	0.60816	-1.45154
119190378	chr11:119190378:G:A	1.92316e-14	-4.79564e-10	-0.857293	1.29365e-05	-4.79564e-10	-1.00656	6.24153e-07	-4.79564e-10	-1.04618
119190543	chr11:119190543:T:TAGAC	1.19771e-14	-4.79564e-10	-1.33086	8.52384e-06	-4.79564e-10	-1.42375	4.20438e-07	-4.79564e-10	-1.44128
119191160	chr11:119191160:C:T	2.13284e-14	-4.79564e-10	-0.753809	1.32346e-05	-4.79564e-10	-0.983781	6.35629e-07	-4.79564e-10	-1.02796
119191163	chr11:119191163:G:A	1.01259e-14	-4.79564e-10	-1.49875	8.72388e-06	-4.79564e-10	-1.40055	4.50601e-07	-4.79564e-10	-1.37199
119191170	chr11:119191170:G:C	4.02288e-12	5.39647	-0.910562	1.15248e-06	-2.07368	-1.35102	0.0120824	10.2349	-1.41019
119191589	chr11:119191589:C:T	4.75727e-15	-2.25417	-4.88941e-10	3.75921e-06	-2.24241	-4.88941e-10	1.8265e-07	-2.275	-4.88941e-10
119191692	chr11:119191692:C:A	9.97848e-13	-4.79564e-10	3.09175	0.000178813	-4.79564e-10	1.61972	6.43379e-06	-4.79564e-10	1.28675
119191858	chr11:119191858:C:T	3.05816e-14	-4.79564e-10	-0.393451	1.68872e-05	-4.79564e-10	-0.740057	7.68595e-07	-4.79564e-10	-0.838009
119191961	chr11:119191961:T:C	4.68878e-15	-2.26868	-4.88941e-10	4.83072e-06	-1.99162	-4.88941e-10	2.12224e-07	-2.12493	-4.88941e-10
119192179	chr11:119192179:C:T	8.37951e-14	2.10298	-1.48845	2.47445e-06	-1.75893	-0.901667	6.91714e-08	-2.2635	-0.982481
119192448	chr11:119192448:C:T	2.26976e-13	-4.79564e-10	1.61099	8.23451e-05	-4.79564e-10	0.844306	3.47809e-06	-4.79564e-10	0.671666
119193117	chr11:119193117:G:A	2.56014e-13	-4.79564e-10	1.73138	0.000163328	-4.79564e-10	1.52915	6.33617e-06	-4.79564e-10	1.27146
119193198	chr11:119193198:C:T	4.02601e-12	5.01244	-0.525758	2.50257e-06	-1.20529	-1.44401	5.10788e-07	0.188072	-1.43469
119193684	chr11:119193684:C:T	8.11952e-15	-0.317881	-1.4017	0.00208111	5.10072	-1.02667	6.81054e-06	2.5312	-1.18754
119193730	chr11:119193730:CCT:C	1.92262e-14	-4.79564e-10	-0.857575	2.18089e-05	-4.79564e-10	-0.484295	1.16582e-06	-4.79564e-10	-0.421397
119193848	chr11:119193848:G:A	1.02176e-14	-4.79564e-10	-1.48973	7.91343e-06	-4.79564e-10	-1.49805	3.92127e-07	-4.79564e-10	-1.51099
119193862	chr11:119193862:G:A	2.30797e-14	-4.79564e-10	-0.674893	3.64902e-05	-4.79564e-10	0.0304306	2.31152e-06	-4.79564e-10	0.263088
119194334	chr11:119194334:G:A	0.0304621	22.4982	4.73545	8.82658e-07	-2.24414	-1.44729	6.19945e-07	0.411393	-1.46434
119194392	chr11:119194392:T:C	7.46191e-13	4.31182	-1.51069	2.40267e-06	-1.4449	-1.24513	4.03928e-07	-0.116026	-1.36531
119194600	chr11:119194600:G:A	3.63515e-09	10.9761	0.316245	2.0393e-06	-1.98059	-0.873421	5.79456e-08	-2.26232	-1.16075
119195050	chr11:119195050:T:C	1.12297e-14	-4.79564e-10	-1.39529	7.81137e-06	-4.79564e-10	-1.51103	3.93673e-07	-4.79564e-10	-1.50705
119195457	chr11:119195457:T:C	2.16578e-13	-4.79564e-10	1.5641	9.21323e-06	-4.79564e-10	-1.34597	5.30252e-07	-4.79564e-10	-1.20922
119195723	chr11:119195723:ACT:A	2.86485e-14	-4.79564e-10	-0.458748	4.96253e-05	-4.79564e-10	0.337887	3.22385e-06	-4.79564e-10	0.595759
119197263	chr11:119197263:C:T	1.09269e-14	-4.79564e-10	-1.42262	8.04023e-06	-4.79564e-10	-1.48216	3.99693e-07	-4.79564e-10	-1.49188
119198956	chr11:119198956:G:A	1.05376e-14	-4.79564e-10	-1.4589	7.93828e-06	-4.79564e-10	-1.49492	4.06303e-07	-4.79564e-10	-1.47547
119199178	chr11:119199178:CCT:C	1.06026e-14	-4.79564e-10	-1.45275	7.92568e-06	-4.79564e-10	-1.4965	4.06002e-07	-4.79564e-10	-1.47622
119199246	chr11:119199246:C:T	1.70747e-14	-4.79564e-10	-0.976249	7.84177e-06	-4.79564e-10	-1.50715	4.00481e-07	-4.79564e-10	-1.48991
119199702	chr11:119199702:T:C	1.13562e-14	-4.79564e-10	-1.38408	8.40623e-06	-4.79564e-10	-1.43764	4.10492e-07	-4.79564e-10	-1.46522
119199946	chr11:119199946:T:A	5.08251e-15	-2.18804	-4.88941e-10	3.8273e-06	-2.22445	-4.88941e-10	1.81663e-07	-2.28042	-4.88941e-10
119199947	chr11:119199947:A:G	5.06523e-15	-2.19145	-4.88941e-10	3.83938e-06	-2.2213	-4.88941e-10	1.81625e-07	-2.28063	-4.88941e-10
119200200	chr11:119200200:G:C	2.59581e-13	2.05717	-0.311948	1.51493e-06	-1.77531	-1.37594	5.38286e-08	-2.24999	-1.24678
119200235	chr11:119200235:A:G	2.38587e-14	-4.79564e-10	-0.641699	1.57047e-05	-4.79564e-10	-0.812656	7.52533e-07	-4.79564e-10	-0.859128
119200239	chr11:119200239:T:C	2.32619e-05	20.6217	-0.565446	1.22476e-06	-2.27776	-1.08611	5.59174e-07	-0.00127175	-1.15484
119200597	chr11:119200597:T:G	4.76536e-14	-4.79564e-10	0.0501106	2.61905e-05	-4.79564e-10	-0.301216	1.2209e-06	-4.79564e-10	-0.375231
119200889	chr11:119200889:C:T	1.60762e-13	-4.79564e-10	1.26607	6.05778e-05	-4.79564e-10	0.537315	2.58076e-06	-4.79564e-10	0.373265
119202266	chr11:119202266:C:T	5.30787e-13	3.96073	-1.50021	1.88555e-06	-1.61302	-1.31938	2.95673e-07	-0.374508	-1.41881
119203174	chr11:119203174:G:T	1.36815e-14	-4.79564e-10	-1.19781	1.2977e-05	-4.79564e-10	-1.00343	7.11606e-07	-4.79564e-10	-0.915049
119203417	chr11:119203417:C:T	2.59709e-13	-4.79564e-10	1.74571	8.67658e-05	-4.79564e-10	0.8966	3.64299e-06	-4.79564e-10	0.717987
119203766	chr11:119203766:TC:T	1.94889e-12	-4.79564e-10	3.76117	0.000562575	-4.79564e-10	2.76591	2.09905e-05	-4.79564e-10	2.46925
119204049	chr11:119204049:C:T	1.29233e-14	-4.79564e-10	-1.25482	8.25471e-06	-4.79564e-10	-1.45583	4.04159e-07	-4.79564e-10	-1.48077
119204060	chr11:119204060:G:T	1.94058e-14	-4.79564e-10	-0.848275	2.0082e-05	-4.79564e-10	-0.56679	1.13124e-06	-4.79564e-10	-0.4515
119204613	chr11:119204613:G:A	4.81476e-12	5.54346	-0.877872	1.192e-06	-2.0557	-1.33528	0.0130695	10.3012	-1.39796
119204719	chr11:119204719:G:A	2.25194e-13	2.18902	-0.585904	1.35857e-06	-1.80963	-1.45055	4.878e-08	-2.24104	-1.35421
119206302	chr11:119206302:C:T	1.24602e-14	-4.79564e-10	-1.29131	2.3128e-05	-4.79564e-10	-0.425569	1.09291e-06	-4.79564e-10	-0.485971
119207127	chr11:119207127:C:G	1.0877e-14	-4.79564e-10	-1.4272	8.40036e-06	-4.79564e-10	-1.43834	4.14892e-07	-4.79564e-10	-1.45455
119207183	chr11:119207183:T:C	1.02941e-14	-4.79564e-10	-1.48227	7.81279e-06	-4.79564e-10	-1.51085	3.92109e-07	-4.79564e-10	-1.51103
119207220	chr11:119207220:C:A	2.51808e-14	-4.79564e-10	-0.587765	3.19731e-05	-4.79564e-10	-0.101719	1.86491e-06	-4.79564e-10	0.0483927
119207482	chr11:119207482:G:T	1.10304e-14	-4.79564e-10	-1.4132	8.30199e-06	-4.79564e-10	-1.45012	4.10564e-07	-4.79564e-10	-1.46504
119207495	chr11:119207495:G:A	1.10297e-14	-4.79564e-10	-1.41325	8.30238e-06	-4.79564e-10	-1.45007	4.10583e-07	-4.79564e-10	-1.465
119207891	chr11:119207891:A:G	3.63878e-14	-4.79564e-10	-0.219614	1.94392e-05	-4.79564e-10	-0.599323	8.75762e-07	-4.79564e-10	-0.707479
119208092	chr11:119208092:T:C	2.61435e-14	-4.79564e-10	-0.550249	1.5876e-05	-4.79564e-10	-0.801805	7.65617e-07	-4.79564e-10	-0.841891
119208176	chr11:119208176:A:G	9.92345e-12	4.64949	0.73932	4.24991e-06	-1.42565	-0.694069	9.15968e-07	-0.0370038	-0.625587
119208283	chr11:119208283:A:G	7.0272e-12	4.70839	0.335303	3.3657e-06	-1.40435	-0.948625	7.2354e-07	-0.00475458	-0.893662
119208499	chr11:119208499:C:T	3.11468e-14	-4.79564e-10	-0.375138	7.99491e-06	-4.79564e-10	-1.48781	4.19223e-07	-4.79564e-10	-1.44417
119208610	chr11:119208610:C:T	1.03946e-14	-4.79564e-10	-1.47256	7.82366e-06	-4.79564e-10	-1.50946	3.9226e-07	-4.79564e-10	-1.51065
119209303	chr11:119209303:C:G	2.03536e-14	-4.79564e-10	-0.80059	1.06256e-05	-4.79564e-10	-1.20335	5.1953e-07	-4.79564e-10	-1.22965
119209327	chr11:119209327:A:G	0.0485957	22.5606	5.14015	9.09557e-07	-2.24862	-1.41279	6.02809e-07	0.35302	-1.43399
119209342	chr11:119209342:GC:G	6.39114e-14	0.343649	-4.88941e-10	4.38404e-06	-2.08864	-4.88941e-10	1.38935e-05	2.05661	-4.88941e-10
119209667	chr11:119209667:C:T	1.485e-14	-4.79564e-10	-1.11585	1.45201e-05	-4.79564e-10	-0.891082	7.6347e-07	-4.79564e-10	-0.844699
119209737	chr11:119209737:T:C	1.75103e-13	-4.79564e-10	1.35153	6.84916e-05	-4.79564e-10	0.660097	2.94433e-06	-4.79564e-10	0.505064
119209767	chr11:119209767:T:C	1.80924e-13	-4.79564e-10	1.38423	7.0434e-05	-4.79564e-10	0.688062	3.02349e-06	-4.79564e-10	0.531593
119210106	chr11:119210106:T:C	1.30564e-14	-4.79564e-10	-1.24457	9.12603e-06	-4.79564e-10	-1.35548	4.49116e-07	-4.79564e-10	-1.37529
119210111	chr11:119210111:T:C	1.48906e-14	-4.79564e-10	-1.11312	1.45682e-05	-4.79564e-10	-0.887773	7.66003e-07	-4.79564e-10	-0.841386
119210505	chr11:119210505:T:C	1.35551e-13	1.83557	-0.740072	1.42915e-06	-1.72684	-1.4827	4.57208e-08	-2.2624	-1.39762
119210881	chr11:119210881:A:G	1.4857e-14	-4.79564e-10	-1.11537	1.53509e-05	-4.79564e-10	-0.835441	8.14088e-07	-4.79564e-10	-0.780504
119211359	chr11:119211359:T:C	1.25504e-14	-1.10104	-0.183055	0.000319047	1.71143	0.487294	2.45807e-06	0.191894	0.132663
119211654	chr11:119211654:C:G	1.41303e-13	-4.79564e-10	1.13706	5.55313e-05	-4.79564e-10	0.450334	2.39203e-06	-4.79564e-10	0.297326
119211996	chr11:119211996:T:C	0.000139564	21.1146	0.73337	8.05574e-07	-2.27293	-1.50989	4.42157e-07	0.120104	-1.51101
119212574	chr11:119212574:C:T	2.27455e-14	-0.68948	-4.88941e-10	7.13697e-06	-1.60133	-4.88941e-10	5.3679e-07	-1.19697	-4.88941e-10
119212608	chr11:119212608:A:C	0.0620794	22.8923	5.05325	9.1042e-07	-2.23671	-1.42375	6.58665e-07	0.451085	-1.44344
119213196	chr11:119213196:C:T	9.26283e-12	4.73334	0.586582	3.98872e-06	-1.39674	-0.786406	8.68871e-07	0.00680312	-0.722182
119213944	chr11:119213944:TTTC:T	1.10759e-14	-1.40908	-4.88941e-10	3.83269e-06	-2.22305	-4.88941e-10	2.36305e-07	-2.01745	-4.88941e-10
119214135	chr11:119214135:G:A	1.07171e-14	-4.79564e-10	-1.44201	7.88858e-06	-4.79564e-10	-1.5012	4.02912e-07	-4.79564e-10	-1.48386
119214204	chr11:119214204:A:G	6.07624e-14	1.77175	-1.47863	2.52459e-06	-1.67902	-0.961514	6.44679e-08	-2.27724	-1.03916
119214301	chr11:119214301:C:T	1.10594e-14	-4.79564e-10	-1.41057	8.09835e-06	-4.79564e-10	-1.47495	4.0215e-07	-4.79564e-10	-1.48575
119214422	chr11:119214422:T:A	3.77704e-14	-4.79564e-10	-0.182324	2.02456e-05	-4.79564e-10	-0.558676	9.42101e-07	-4.79564e-10	-0.634461
119214527	chr11:119214527:G:A	1.52124e-14	-4.79564e-10	-1.09174	1.49263e-05	-4.79564e-10	-0.863491	8.2389e-07	-4.79564e-10	-0.768535
119214861	chr11:119214861:C:T	4.69186e-14	1.27895	-1.24438	2.6952e-06	-1.781	-0.794144	2.3456e-07	-0.983857	-1.041
119215018	chr11:119215018:A:G	1.46454e-14	-4.79564e-10	-1.12972	1.42669e-05	-4.79564e-10	-0.908672	7.49648e-07	-4.79564e-10	-0.86297
119215073	chr11:119215073:C:A	3.77225e-14	1.32745	-1.51104	4.39235e-06	-1.48116	-0.605589	9.14939e-08	-2.27713	-0.689173
119215365	chr11:119215365:C:T	2.69361e-14	-4.79564e-10	-0.520379	1.01638e-05	-4.79564e-10	-1.24778	5.46623e-07	-4.79564e-10	-1.17881
119215919	chr11:119215919:T:A	3.70194e-14	1.30804	-1.51044	4.02159e-06	-1.48362	-0.691318	8.25305e-08	-2.27816	-0.791247
119216411	chr11:119216411:C:T	2.74223e-14	-4.79564e-10	-0.50249	1.77918e-05	-4.79564e-10	-0.687874	8.48361e-07	-4.79564e-10	-0.739267
119216412	chr11:119216412:A:G	1.00031e-13	2.14463	-1.353	1.62085e-06	-1.79973	-1.28394	4.76392e-08	-2.25584	-1.36307
119216941	chr11:119216941:C:T	0.0016496	21.8076	2.51013	8.19788e-07	-2.26873	-1.49659	4.572e-07	0.133083	-1.49053
119217355	chr11:119217355:T:C	4.95504e-15	-2.21344	-4.88941e-10	5.63925e-06	-1.83686	-4.88941e-10	4.31839e-07	-1.41452	-4.88941e-10
119217466	chr11:119217466:A:G	4.45161e-14	1.44639	-1.46438	2.68309e-06	-1.53839	-1.04125	5.78224e-08	-2.28065	-1.14455
119217474	chr11:119217474:A:G	1.48173e-14	-4.79564e-10	-1.11805	1.4444e-05	-4.79564e-10	-0.896332	7.95855e-07	-4.79564e-10	-0.803155
119217675	chr11:119217675:T:G	2.91224e-12	4.46843	-0.305597	2.15985e-06	-1.48986	-1.30671	3.93907e-07	-0.196421	-1.31004
119218136	chr11:119218136:T:G	2.97494e-14	-4.79564e-10	-0.421039	1.50629e-05	-4.79564e-10	-0.854376	6.39325e-07	-4.79564e-10	-1.02216
119218173	chr11:119218173:G:A	0.00202347	21.9477	2.57425	8.1961e-07	-2.26544	-1.5001	4.77179e-07	0.180115	-1.4948
119218240	chr11:119218240:A:T	2.90349e-12	4.4413	-0.281481	2.16184e-06	-1.49876	-1.29689	3.91795e-07	-0.211536	-1.3003
119218345	chr11:119218345:C:T	4.15226e-12	5.33705	-0.819492	1.19134e-06	-2.09221	-1.29932	0.00977054	9.9828	-1.37049
119219032	chr11:119219032:T:C	1.51264e-05	20.0029	-0.377083	9.40305e-07	-2.28046	-1.3477	3.68839e-07	-0.194933	-1.37728
119219050	chr11:119219050:T:C	1.21071e-14	-4.79564e-10	-1.32006	1.18617e-05	-4.79564e-10	-1.0933	6.30208e-07	-4.79564e-10	-1.03652
119219121	chr11:119219121:A:T	4.08245e-14	1.33644	-1.441	2.64678e-06	-1.4878	-1.10547	5.4757e-08	-2.27909	-1.20058
119219320	chr11:119219320:G:A	2.26798e-12	4.77361	-0.860817	9.33224e-07	-2.27623	-1.35949	4.35708e-08	-2.23738	-1.4708
119220039	chr11:119220039:G:A	1.53612e-14	-4.79564e-10	-1.08201	8.63737e-06	-4.79564e-10	-1.41051	4.1988e-07	-4.79564e-10	-1.4426
119220052	chr11:119220052:G:A	1.05547e-14	-4.79564e-10	-1.45727	8.70821e-06	-4.79564e-10	-1.40235	4.28338e-07	-4.79564e-10	-1.42266
119220079	chr11:119220079:A:G	1.63408e-14	-4.79564e-10	-1.02018	8.19212e-06	-4.79564e-10	-1.46344	4.0079e-07	-4.79564e-10	-1.48914
119220121	chr11:119220121:G:A	1.68248e-14	-4.79564e-10	-0.990997	8.27408e-06	-4.79564e-10	-1.45349	4.03629e-07	-4.79564e-10	-1.48208
119220241	chr11:119220241:T:G	0.0017786	21.9234	2.46958	8.24217e-07	-2.26605	-1.49388	4.772e-07	0.172717	-1.48735
119220982	chr11:119220982:AC:A	4.69325e-15	-2.26772	-4.88941e-10	3.84288e-06	-2.22039	-4.88941e-10	1.84435e-07	-2.26527	-4.88941e-10
119221631	chr11:119221631:G:T	2.35617e-14	-4.79564e-10	-0.654225	1.40628e-05	-4.79564e-10	-0.923078	6.61025e-07	-4.79564e-10	-0.988781
119222226	chr11:119222226:A:G	1.62012e-14	-4.79564e-10	-1.02876	1.02345e-05	-4.79564e-10	-1.24085	4.96214e-07	-4.79564e-10	-1.27557
119222902	chr11:119222902:G:A	3.25574e-14	1.12598	-1.45683	2.34106e-06	-1.44469	-1.27132	2.08029e-07	-0.767653	-1.37724
119223477	chr11:119223477:C:T	1.0688e-14	-1.44472	-4.88941e-10	4.86647e-06	-1.98424	-4.88941e-10	2.96707e-07	-1.78983	-4.88941e-10
119223827	chr11:119223827:A:G	1.05836e-14	-4.79564e-10	-1.45454	8.6748e-06	-4.79564e-10	-1.40619	4.26875e-07	-4.79564e-10	-1.42608
119223937	chr11:119223937:G:A	1.72993e-07	11.3183	3.83658	8.57369e-07	-2.25881	-1.46169	6.26602e-08	-1.87247	-1.47238
119224072	chr11:119224072:A:G	1.5443e-14	-4.79564e-10	-1.07669	1.52339e-05	-4.79564e-10	-0.84309	8.01738e-07	-4.79564e-10	-0.795791
119224595	chr11:119224595:A:G	2.07614e-14	-4.79564e-10	-0.780755	1.05113e-05	-4.79564e-10	-1.21416	4.91068e-07	-4.79564e-10	-1.28599
119224726	chr11:119224726:G:A	5.32935e-15	-2.14062	-4.88941e-10	7.01195e-06	-1.619	-4.88941e-10	2.84444e-07	-1.83204	-4.88941e-10
119225051	chr11:119225051:T:G	0.00106542	18.7992	5.08138	9.56853e-07	-2.25813	-1.35259	2.2533e-07	-0.685788	-1.37922
119225087	chr11:119225087:T:C	0.0205804	21.6433	5.19824	8.93265e-07	-2.27372	-1.40577	4.40302e-07	0.0329235	-1.42804
119225382	chr11:119225382:T:C	1.00591e-14	-4.79564e-10	-1.50537	8.45624e-06	-4.79564e-10	-1.43171	4.35055e-07	-4.79564e-10	-1.4071
119226075	chr11:119226075:T:G	0.0637964	22.9137	5.05914	9.9424e-07	-2.23262	-1.33977	6.85635e-07	0.425821	-1.37805
119226799	chr11:119226799:T:C	1.53767e-13	-4.79564e-10	1.22159	6.09316e-05	-4.79564e-10	0.543138	2.6275e-06	-4.79564e-10	0.391215
119226918	chr11:119226918:C:G	1.14379e-14	-4.79564e-10	-1.37691	1.05094e-05	-4.79564e-10	-1.21435	5.51203e-07	-4.79564e-10	-1.17047
119227122	chr11:119227122:ACCATTCTG:A	1.69643e-13	-4.79564e-10	1.31985	6.63352e-05	-4.79564e-10	0.628107	2.84977e-06	-4.79564e-10	0.472421
119228078	chr11:119228078:T:A	1.48269e-14	-4.79564e-10	-1.11741	1.45114e-05	-4.79564e-10	-0.891677	7.96747e-07	-4.79564e-10	-0.802036
119228376	chr11:119228376:T:C	1.51063e-13	1.76887	-0.565026	1.52538e-06	-1.68728	-1.45709	4.68256e-08	-2.26992	-1.36623
119228445	chr11:119228445:A:C	4.13161e-12	4.83521	-0.322631	2.38936e-06	-1.38202	-1.31357	4.63163e-07	-0.0271368	-1.31736
119228813	chr11:119228813:TC:T	3.06283e-05	20.4468	-0.115492	8.03372e-07	-2.27645	-1.5091	4.10308e-07	0.0325013	-1.49817
119228906	chr11:119228906:G:A	1.0299e-14	-4.79564e-10	-1.4818	7.81276e-06	-4.79564e-10	-1.51086	3.92111e-07	-4.79564e-10	-1.51103
119229196	chr11:119229196:G:C	3.87153e-12	5.3341	-0.886545	1.14749e-06	-2.09268	-1.33636	0.00940352	9.97515	-1.40113
119229533	chr11:119229533:T:C	3.58222e-14	-4.79564e-10	-0.235282	1.93474e-05	-4.79564e-10	-0.604054	9.01504e-07	-4.79564e-10	-0.678509
119230143	chr11:119230143:A:G	1.91007e-13	-4.79564e-10	1.43846	8.96216e-06	-4.79564e-10	-1.3736	5.10724e-07	-4.79564e-10	-1.24674
119231567	chr11:119231567:G:T	4.72754e-14	-4.79564e-10	0.0421422	2.32523e-05	-4.79564e-10	-0.420212	1.02826e-06	-4.79564e-10	-0.546948
119233653	chr11:119233653:T:A	1.12761e-14	-4.79564e-10	-1.39116	1.02872e-05	-4.79564e-10	-1.23572	5.38716e-07	-4.79564e-10	-1.19338
119233735	chr11:119233735:A:G	4.41754e-14	-4.79564e-10	-0.0256799	2.19808e-05	-4.79564e-10	-0.476446	9.75233e-07	-4.79564e-10	-0.599897
119234116	chr11:119234116:T:C	1.14674e-14	-4.79564e-10	-1.37434	1.055e-05	-4.79564e-10	-1.21049	5.53487e-07	-4.79564e-10	-1.16634
119234145	chr11:119234145:T:G	1.55217e-14	-4.79564e-10	-1.07161	8.07464e-06	-4.79564e-10	-1.47789	3.97026e-07	-4.79564e-10	-1.49857
119234409	chr11:119234409:A:G	2.68844e-12	4.08287	-4.88941e-10	1.21687e-05	-1.06775	-4.88941e-10	3.36938e-07	-1.66267	-4.88941e-10
119234810	chr11:119234810:T:C	5.0059e-14	-4.79564e-10	0.0993536	3.01926e-05	-4.79564e-10	-0.159017	1.415e-06	-4.79564e-10	-0.227685
119235181	chr11:119235181:T:C	1.15792e-14	-4.79564e-10	-1.36464	1.07036e-05	-4.79564e-10	-1.19603	5.62213e-07	-4.79564e-10	-1.15069
119235655	chr11:119235655:G:A	9.68015e-14	-4.79564e-10	0.758814	4.03798e-05	-4.79564e-10	0.131715	1.76922e-06	-4.79564e-10	-0.00427821
119236060	chr11:119236060:T:G	1.14379e-14	-4.79564e-10	-1.37692	1.05098e-05	-4.79564e-10	-1.2143	5.51203e-07	-4.79564e-10	-1.17047
119236284	chr11:119236284:A:G	1.5118e-14	-4.79564e-10	-1.09796	8.5705e-06	-4.79564e-10	-1.41829	4.17179e-07	-4.79564e-10	-1.44906
119236562	chr11:119236562:A:G	1.68394e-14	-4.79564e-10	-0.99013	1.85649e-05	-4.79564e-10	-0.645341	1.09885e-06	-4.79564e-10	-0.480552
119237017	chr11:119237017:A:G	5.99897e-14	1.75957	-1.47925	2.51381e-06	-1.67961	-0.965205	6.41548e-08	-2.27701	-1.04426
119237259	chr11:119237259:G:A	7.92676e-14	0.558981	-4.88941e-10	1.33397e-05	-0.975868	-4.88941e-10	1.01855e-06	-0.556441	-4.88941e-10
119237402	chr11:119237402:A:G	0.000327762	21.4538	1.2479	8.39167e-07	-2.26246	-1.4795	5.30394e-07	0.256214	-1.46517
119238579	chr11:119238579:C:G	1.31305e-14	-4.79564e-10	-1.23891	8.79031e-06	-4.79564e-10	-1.39296	4.31634e-07	-4.79564e-10	-1.41499
119238808	chr11:119238808:G:A	1.83713e-14	-4.79564e-10	-0.903061	1.12661e-05	-4.79564e-10	-1.14482	5.44178e-07	-4.79564e-10	-1.1833
119239391	chr11:119239391:T:TTG	1.15511e-14	-4.79564e-10	-1.36707	1.00988e-05	-4.79564e-10	-1.2542	5.10842e-07	-4.79564e-10	-1.24651
119239475	chr11:119239475:T:C	1.42166e-11	5.0318	0.716519	4.71182e-06	-1.30673	-0.709805	1.07469e-06	0.141524	-0.644305
119239562	chr11:119239562:C:T	0.0319565	22.6495	4.63202	8.62891e-07	-2.24768	-1.4664	5.63901e-07	0.332879	-1.48057
119239986	chr11:119239986:G:T	1.55865e-12	4.51392	-0.976196	8.03528e-06	-1.46639	-0.0163811	9.83499e-07	-0.0641458	-0.527311
119240274	chr11:119240274:T:G	7.17826e-14	0.459794	-4.88941e-10	4.51237e-06	-2.05979	-4.88941e-10	1.57243e-05	2.18039	-4.88941e-10
119240335	chr11:119240335:T:G	2.64095e-14	-4.79564e-10	-0.540124	5.52302e-05	-4.79564e-10	0.444896	3.71378e-06	-4.79564e-10	0.737234
119240805	chr11:119240805:G:T	3.94262e-13	-4.79564e-10	2.16317	0.000186065	-4.79564e-10	1.65948	7.41208e-06	-4.79564e-10	1.42829
119241793	chr11:119241793:G:C	0.0600501	22.943	4.96937	9.01806e-07	-2.23682	-1.43315	6.38442e-07	0.428728	-1.45227
119241806	chr11:119241806:T:C	7.62892e-14	1.88665	-1.36597	1.78882e-06	-1.72089	-1.26417	4.77539e-08	-2.27064	-1.34587
119241935	chr11:119241935:C:T	1.05453e-13	-4.79564e-10	0.844413	4.34402e-05	-4.79564e-10	0.204773	1.89719e-06	-4.79564e-10	0.0655545
119242188	chr11:119242188:T:C	0.0587213	22.8767	5.01329	9.02985e-07	-2.23965	-1.42901	6.27375e-07	0.407451	-1.44848
119242420	chr11:119242420:C:T	0.0540616	22.8196	4.98773	8.98293e-07	-2.24186	-1.43201	6.14793e-07	0.389701	-1.45099
119242696	chr11:119242696:G:A	1.31429e-14	-4.79564e-10	-1.23797	8.14356e-06	-4.79564e-10	-1.46939	4.00782e-07	-4.79564e-10	-1.48916
119242791	chr11:119242791:G:A	1.35127e-12	4.37625	-0.981296	8.0321e-06	-1.47767	-0.00549381	9.50225e-07	-0.0947526	-0.531121
119243132	chr11:119243132:G:C	1.25387e-14	-4.79564e-10	-1.28503	1.15784e-05	-4.79564e-10	-1.11747	6.28446e-07	-4.79564e-10	-1.03932
119243759	chr11:119243759:T:A	1.39699e-14	-4.79564e-10	-1.17694	1.41689e-05	-4.79564e-10	-0.915567	7.49994e-07	-4.79564e-10	-0.862508
119244741	chr11:119244741:G:A	3.44956e-14	-4.79564e-10	-0.273017	2.00159e-05	-4.79564e-10	-0.570085	9.43183e-07	-4.79564e-10	-0.633313
119244841	chr11:119244841:C:G	1.04428e-13	-4.79564e-10	0.834652	4.39355e-05	-4.79564e-10	0.216109	1.92527e-06	-4.79564e-10	0.0802464
119245168	chr11:119245168:G:A	3.056e-13	2.2341	-0.325672	1.79241e-06	-1.76515	-1.21791	1.99506e-07	-0.967174	-1.21955
119245181	chr11:119245181:T:G	1.01104e-14	-4.79564e-10	-1.50028	7.83458e-06	-4.79564e-10	-1.50807	3.94146e-07	-4.79564e-10	-1.50585
119245586	chr11:119245586:G:A	9.26292e-12	5.00937	0.31056	3.37693e-06	-1.32126	-1.02839	6.7371e-07	0.0651431	-1.03492
119245680	chr11:119245680:G:T	1.35268e-14	-1.20917	-4.88941e-10	4.06486e-06	-2.16423	-4.88941e-10	2.64791e-07	-1.90363	-4.88941e-10
119245893	chr11:119245893:T:C	0.000383139	21.8785	0.979323	8.88984e-07	-2.26032	-1.42397	5.19837e-07	0.199836	-1.42889
119246060	chr11:119246060:T:C	1.5219e-14	-4.79564e-10	-1.0913	7.82002e-06	-4.79564e-10	-1.50993	4.04402e-07	-4.79564e-10	-1.48016
119246263	chr11:119246263:G:A	2.88447e-14	-4.79564e-10	-0.451922	1.75485e-05	-4.79564e-10	-0.701645	8.42869e-07	-4.79564e-10	-0.745761
119246351	chr11:119246351:G:C	2.29941e-11	5.36745	0.861694	6.21357e-06	-1.12823	-0.61165	1.54446e-06	0.406817	-0.546963
119246529	chr11:119246529:G:A	8.55948e-14	-4.79564e-10	0.635776	3.64326e-05	-4.79564e-10	0.0288493	1.60222e-06	-4.79564e-10	-0.103426
119247308	chr11:119247308:G:T	1.02673e-14	-4.79564e-10	-1.48489	8.91339e-06	-4.79564e-10	-1.37906	4.54224e-07	-4.79564e-10	-1.36398
119248335	chr11:119248335:C:T	0.0408983	22.6994	4.82885	8.8069e-07	-2.24549	-1.44817	5.86073e-07	0.355889	-1.46502
119248925	chr11:119248925:A:G	1.49138e-14	-4.79564e-10	-1.11156	1.45961e-05	-4.79564e-10	-0.885857	7.67569e-07	-4.79564e-10	-0.839344
119248996	chr11:119248996:A:C	1.06601e-14	-4.79564e-10	-1.44735	9.76913e-06	-4.79564e-10	-1.28739	5.11325e-07	-4.79564e-10	-1.24557
119249005	chr11:119249005:TG:T	4.14232e-14	-4.79564e-10	-0.0900082	2.28396e-05	-4.79564e-10	-0.438117	1.07649e-06	-4.79564e-10	-0.50111
119249007	chr11:119249007:G:T	1.37829e-14	-4.79564e-10	-1.19042	1.34021e-05	-4.79564e-10	-0.971201	7.35182e-07	-4.79564e-10	-0.882454
119249670	chr11:119249670:T:C	1.24481e-14	-4.79564e-10	-1.29228	8.50824e-06	-4.79564e-10	-1.42558	4.188e-07	-4.79564e-10	-1.44518
119250094	chr11:119250094:C:T	6.08277e-14	1.80388	-1.50968	3.19995e-06	-1.69088	-0.712599	8.1417e-08	-2.27668	-0.806309
119250776	chr11:119250776:C:T	1.52409e-14	-4.79564e-10	-1.08986	8.04681e-06	-4.79564e-10	-1.48134	3.96498e-07	-4.79564e-10	-1.4999
119251376	chr11:119251376:AAAGAT:A	1.02664e-14	-4.79564e-10	-1.48497	8.4447e-06	-4.79564e-10	-1.43307	4.31594e-07	-4.79564e-10	-1.41509
119251513	chr11:119251513:T:A	4.98621e-15	-2.20717	-4.88941e-10	3.72966e-06	-2.2503	-4.88941e-10	1.81765e-07	-2.27986	-4.88941e-10
119251667	chr11:119251667:A:G	1.48672e-14	-4.79564e-10	-1.11469	1.45391e-05	-4.79564e-10	-0.889772	7.64462e-07	-4.79564e-10	-0.843401
119251972	chr11:119251972:A:G	1.85366e-13	1.88362	-0.475133	1.49924e-06	-1.72679	-1.43487	4.87749e-08	-2.26355	-1.33181
119252045	chr11:119252045:G:GT	1.13014e-14	-4.79564e-10	-1.38892	1.0327e-05	-4.79564e-10	-1.23185	5.41043e-07	-4.79564e-10	-1.18907
119252493	chr11:119252493:C:G	7.11344e-14	0.450722	-4.88941e-10	4.50329e-06	-2.06181	-4.88941e-10	1.55026e-05	2.16619	-4.88941e-10
119252511	chr11:119252511:G:A	1.21333e-14	-4.79564e-10	-1.31789	8.63616e-06	-4.79564e-10	-1.41065	4.2242e-07	-4.79564e-10	-1.43657
119252584	chr11:119252584:G:A	1.07057e-11	4.98605	0.478631	3.97435e-06	-1.32836	-0.858392	8.9243e-07	0.110095	-0.798719
119252994	chr11:119252994:C:A	1.37559e-14	-4.79564e-10	-1.19238	1.30819e-05	-4.79564e-10	-0.995381	7.15762e-07	-4.79564e-10	-0.909226
119253240	chr11:119253240:T:A	1.65769e-11	5.55629	0.345624	4.51901e-06	-1.12211	-0.93621	1.1506e-06	0.44249	-0.877024
119254341	chr11:119254341:C:T	1.48162e-14	-4.79564e-10	-1.11813	1.44886e-05	-4.79564e-10	-0.893248	7.60904e-07	-4.79564e-10	-0.848066
119254503	chr11:119254503:G:A	1.60177e-14	-4.79564e-10	-1.04015	8.15995e-06	-4.79564e-10	-1.46738	4.00106e-07	-4.79564e-10	-1.49084
119254819	chr11:119254819:C:G	1.48684e-14	-4.79564e-10	-1.11461	1.45403e-05	-4.79564e-10	-0.889692	7.64502e-07	-4.79564e-10	-0.843349
119254893	chr11:119254893:C:T	5.79082e-14	1.74432	-1.49931	2.87472e-06	-1.67068	-0.83998	7.22167e-08	-2.27804	-0.92486
119255035	chr11:119255035:C:T	9.47099e-15	-1.56561	-4.88941e-10	3.64887e-06	-2.2722	-4.88941e-10	2.07769e-07	-2.14615	-4.88941e-10
119255432	chr11:119255432:TTA:T	1.07155e-14	-4.79564e-10	-1.44216	8.54778e-06	-4.79564e-10	-1.42094	4.21279e-07	-4.79564e-10	-1.43928
119255978	chr11:119255978:T:C	1.48636e-14	-4.79564e-10	-1.11494	1.45369e-05	-4.79564e-10	-0.889925	7.64416e-07	-4.79564e-10	-0.843461
119256683	chr11:119256683:TTTG:T	1.05985e-14	-4.79564e-10	-1.45314	8.65451e-06	-4.79564e-10	-1.40853	4.25919e-07	-4.79564e-10	-1.42832
119258187	chr11:119258187:C:T	1.48424e-11	5.15554	0.635856	4.66158e-06	-1.26684	-0.760424	1.09369e-06	0.210138	-0.695399
119258208	chr11:119258208:A:T	1.05471e-14	-4.79564e-10	-1.458	7.9461e-06	-4.79564e-10	-1.49393	4.07587e-07	-4.79564e-10	-1.47232
119259539	chr11:119259539:CTTT:C	1.4632e-13	-4.79564e-10	1.17195	5.88718e-05	-4.79564e-10	0.508748	2.54516e-06	-4.79564e-10	0.359377
119259978	chr11:119259978:G:T	0.0121432	21.4439	4.87001	1.12096e-06	-2.02158	-1.43085	5.07884e-06	2.48166	-1.43139
119259979	chr11:119259979:C:T	0.012664	21.5279	4.82806	1.12579e-06	-2.01265	-1.43548	5.25049e-06	2.51952	-1.43602
119260013	chr11:119260013:A:G	1.58744e-14	-4.79564e-10	-1.04914	8.12639e-06	-4.79564e-10	-1.4715	3.98556e-07	-4.79564e-10	-1.49472
119260444	chr11:119260444:A:G	1.14727e-14	-4.79564e-10	-1.37388	1.05571e-05	-4.79564e-10	-1.20982	5.53918e-07	-4.79564e-10	-1.16556
119263243	chr11:119263243:C:T	2.76961e-13	-4.79564e-10	1.81003	0.000175633	-4.79564e-10	1.60179	6.80581e-06	-4.79564e-10	1.34296
119263245	chr11:119263245:T:C	1.14433e-14	-4.79564e-10	-1.37645	1.05157e-05	-4.79564e-10	-1.21374	5.51584e-07	-4.79564e-10	-1.16978
119263827	chr11:119263827:G:A	1.30333e-14	-4.79564e-10	-1.24634	1.22044e-05	-4.79564e-10	-1.06481	6.63507e-07	-4.79564e-10	-0.985034
119263857	chr11:119263857:A:T	2.76931e-13	-4.79564e-10	1.80992	0.000175622	-4.79564e-10	1.60172	6.8051e-06	-4.79564e-10	1.34285
119264387	chr11:119264387:T:TC	3.10629e-15	-2.20692	-0.473501	4.91836e-06	-2.28079	0.307156	3.13243e-07	-2.27833	0.542735
119264486	chr11:119264486:T:C	9.90721e-14	-4.79564e-10	0.782	4.13497e-05	-4.79564e-10	0.155452	1.82092e-06	-4.79564e-10	0.0245218
119264670	chr11:119264670:C:T	2.02092e-14	-4.79564e-10	-0.80771	1.05685e-05	-4.79564e-10	-1.20873	5.16776e-07	-4.79564e-10	-1.23496
119264838	chr11:119264838:A:G	2.78062e-14	-4.79564e-10	-0.488588	1.5578e-05	-4.79564e-10	-0.820756	7.13172e-07	-4.79564e-10	-0.91285
119265104	chr11:119265104:T:C	3.58625e-05	20.5092	-0.020043	8.07748e-07	-2.27694	-1.50318	4.07312e-07	0.0379031	-1.5109
119265505	chr11:119265505:G:A	1.9791e-14	-4.79564e-10	-0.828621	1.04465e-05	-4.79564e-10	-1.22035	5.10931e-07	-4.79564e-10	-1.24634
119266263	chr11:119266263:A:G	8.88976e-14	-4.79564e-10	0.673637	3.79654e-05	-4.79564e-10	0.0700618	1.67941e-06	-4.79564e-10	-0.0563775
119266277	chr11:119266277:AT:A	1.08936e-14	-4.79564e-10	-1.42567	8.40097e-06	-4.79564e-10	-1.43827	4.14907e-07	-4.79564e-10	-1.45452
119267464	chr11:119267464:TAA:T	1.05477e-14	-4.79564e-10	-1.45794	7.81332e-06	-4.79564e-10	-1.51078	3.94444e-07	-4.79564e-10	-1.5051
119268252	chr11:119268252:G:A	1.00556e-14	-4.79564e-10	-1.50572	8.43769e-06	-4.79564e-10	-1.43391	4.30857e-07	-4.79564e-10	-1.4168
119268889	chr11:119268889:A:G	1.06354e-14	-4.79564e-10	-1.44966	8.62268e-06	-4.79564e-10	-1.41222	4.24504e-07	-4.79564e-10	-1.43165
119269463	chr11:119269463:C:T	0.0330763	22.6966	4.61935	8.63793e-07	-2.24557	-1.46746	5.77233e-07	0.357083	-1.48141
119270681	chr11:119270681:C:T	1.45922e-14	-4.79564e-10	-1.13336	8.82854e-06	-4.79564e-10	-1.38862	4.39209e-07	-4.79564e-10	-1.3976
119271102	chr11:119271102:A:T	1.39258e-14	0.316364	-1.49647	3.16914e-06	-1.46499	-0.948162	5.25748e-08	-2.26682	-1.25352
119271106	chr11:119271106:A:C	5.87054e-13	-4.79564e-10	2.56127	0.000273904	-4.79564e-10	2.04616	1.07322e-05	-4.79564e-10	1.79843
119271453	chr11:119271453:G:A	1.00856e-14	-4.79564e-10	-1.50274	7.92181e-06	-4.79564e-10	-1.49699	4.01894e-07	-4.79564e-10	-1.48638
119271804	chr11:119271804:T:C	1.14866e-14	-4.79564e-10	-1.37267	1.05755e-05	-4.79564e-10	-1.20807	5.54921e-07	-4.79564e-10	-1.16375
119272103	chr11:119272103:C:G	1.41758e-14	-4.79564e-10	-1.16231	1.14136e-05	-4.79564e-10	-1.13181	5.70657e-07	-4.79564e-10	-1.13578
119273438	chr11:119273438:G:T	7.52491e-14	2.01712	-1.51016	3.00705e-06	-1.76912	-0.696535	8.32538e-08	-2.26712	-0.793558
119273692	chr11:119273692:A:G	1.74464e-14	-0.954715	-4.88941e-10	4.82048e-06	-1.99374	-4.88941e-10	3.40759e-07	-1.6514	-4.88941e-10
119274103	chr11:119274103:A:G	3.65983e-14	-0.213847	-4.88941e-10	4.33666e-06	-2.09951	-4.88941e-10	1.85443e-07	-2.25983	-4.88941e-10
119274564	chr11:119274564:A:G	0.0537293	22.8229	4.97827	8.99303e-07	-2.24035	-1.4324	6.2537e-07	0.407107	-1.45134
119274690	chr11:119274690:G:A	1.11303e-14	-4.79564e-10	-1.40417	1.00973e-05	-4.79564e-10	-1.25434	5.28001e-07	-4.79564e-10	-1.21347
119275165	chr11:119275165:G:A	5.01726e-14	-4.79564e-10	0.10162	3.02538e-05	-4.79564e-10	-0.156993	1.41782e-06	-4.79564e-10	-0.225695
119276640	chr11:119276640:T:C	1.02996e-14	-4.79564e-10	-1.48174	7.86409e-06	-4.79564e-10	-1.50431	3.92397e-07	-4.79564e-10	-1.5103
119279034	chr11:119279034:CCAG:C	1.22303e-14	-1.30993	-4.88941e-10	4.73916e-06	-2.01075	-4.88941e-10	3.71223e-07	-1.56577	-4.88941e-10
119279041	chr11:119279041:AAGGC:A	1.22165e-14	-1.31106	-4.88941e-10	4.7418e-06	-2.0102	-4.88941e-10	3.71582e-07	-1.5648	-4.88941e-10
119279685	chr11:119279685:G:A	1.13288e-14	-4.79564e-10	-1.3865	1.00681e-05	-4.79564e-10	-1.25724	5.38705e-07	-4.79564e-10	-1.19341
119279707	chr11:119279707:T:A	3.72062e-13	3.02535	-0.920137	3.46905e-06	-1.45503	-0.867702	1.11098e-07	-1.9092	-0.862961
119280726	chr11:119280726:G:A	1.12935e-14	-4.79564e-10	-1.38962	8.29169e-06	-4.79564e-10	-1.45136	4.08868e-07	-4.79564e-10	-1.46918
119280775	chr11:119280775:T:C	1.87583e-13	-4.79564e-10	1.42037	8.8872e-06	-4.79564e-10	-1.382	5.02868e-07	-4.79564e-10	-1.26224
119281054	chr11:119281054:T:C	1.27333e-14	-4.79564e-10	-1.26963	1.2243e-05	-4.79564e-10	-1.06166	6.43407e-07	-4.79564e-10	-1.0158
119281073	chr11:119281073:T:C	1.30803e-14	-4.79564e-10	-1.24274	1.22681e-05	-4.79564e-10	-1.05961	6.41351e-07	-4.79564e-10	-1.019
119281220	chr11:119281220:C:T	1.4422e-14	-1.14509	-4.88941e-10	3.72304e-06	-2.25207	-4.88941e-10	1.40705e-06	-0.233323	-4.88941e-10
119281641	chr11:119281641:C:T	1.0408e-14	-4.79564e-10	-1.47128	8.99743e-06	-4.79564e-10	-1.36967	4.65818e-07	-4.79564e-10	-1.33878
119281739	chr11:119281739:C:T	1.07855e-14	-4.79564e-10	-1.43565	7.8697e-06	-4.79564e-10	-1.50359	4.01286e-07	-4.79564e-10	-1.4879
119281974	chr11:119281974:C:T	1.19008e-11	6.50721	-0.936695	1.38516e-06	-1.8718	-1.369	0.0368554	11.3633	-1.42339
119282000	chr11:119282000:T:C	1.07618e-14	-4.79564e-10	-1.43784	7.87485e-06	-4.79564e-10	-1.50294	4.01762e-07	-4.79564e-10	-1.48671
119282649	chr11:119282649:G:A	1.37453e-11	6.63007	-0.915458	1.43631e-06	-1.84517	-1.35936	0.0432652	11.516	-1.41575
119282939	chr11:119282939:A:C	2.95616e-14	-4.79564e-10	-0.427372	3.62719e-05	-4.79564e-10	0.0244291	1.96201e-06	-4.79564e-10	0.0991525
119282957	chr11:119282957:T:C	1.90266e-14	-4.79564e-10	-0.868009	1.01518e-05	-4.79564e-10	-1.24896	4.98258e-07	-4.79564e-10	-1.27145
119283176	chr11:119283176:C:T	1.30636e-14	-4.79564e-10	-1.24402	1.22482e-05	-4.79564e-10	-1.06123	6.40255e-07	-4.79564e-10	-1.02071
119283187	chr11:119283187:T:C	1.13531e-14	-4.79564e-10	-1.38435	7.81577e-06	-4.79564e-10	-1.51047	3.92427e-07	-4.79564e-10	-1.51022
119284908	chr11:119284908:G:T	0.110066	24.0621	4.45616	9.16884e-07	-2.17336	-1.48003	8.90724e-07	0.800548	-1.49109
119284939	chr11:119284939:G:C	1.39859e-14	-1.1758	-4.88941e-10	4.41999e-06	-2.08048	-4.88941e-10	3.10133e-07	-1.74557	-4.88941e-10
119285022	chr11:119285022:G:A	1.27289e-14	-4.79564e-10	-1.26998	1.18117e-05	-4.79564e-10	-1.09752	6.17482e-07	-4.79564e-10	-1.05692
119285753	chr11:119285753:G:C	1.11504e-14	-4.79564e-10	-1.40237	8.13446e-06	-4.79564e-10	-1.4705	4.03572e-07	-4.79564e-10	-1.48222
119286681	chr11:119286681:G:A	1.00221e-14	-4.79564e-10	-1.50905	8.29087e-06	-4.79564e-10	-1.45146	4.2478e-07	-4.79564e-10	-1.431
119287339	chr11:119287339:A:G	1.0942e-14	-4.79564e-10	-1.42124	7.83268e-06	-4.79564e-10	-1.50831	3.97405e-07	-4.79564e-10	-1.49762
119287763	chr11:119287763:T:A	1.33449e-14	-4.79564e-10	-1.22272	1.25856e-05	-4.79564e-10	-1.03406	6.58343e-07	-4.79564e-10	-0.992847
119288250	chr11:119288250:A:G	1.06868e-14	-4.79564e-10	-1.44484	8.57471e-06	-4.79564e-10	-1.4178	4.22429e-07	-4.79564e-10	-1.43655
119288325	chr11:119288325:T:C	1.28935e-14	-4.79564e-10	-1.25713	1.20378e-05	-4.79564e-10	-1.07857	6.28712e-07	-4.79564e-10	-1.0389
119288351	chr11:119288351:A:G	9.3212e-14	-4.79564e-10	0.721028	3.94139e-05	-4.79564e-10	0.107505	1.73699e-06	-4.79564e-10	-0.0226637
119289067	chr11:119289067:A:G	1.01286e-14	-4.79564e-10	-1.49849	8.49133e-06	-4.79564e-10	-1.42757	4.3669e-07	-4.79564e-10	-1.40335
119289357	chr11:119289357:A:G	1.17664e-14	-4.79564e-10	-1.3486	8.42658e-06	-4.79564e-10	-1.43522	4.16263e-07	-4.79564e-10	-1.45126
119289530	chr11:119289530:T:C	1.28765e-14	-4.79564e-10	-1.25844	1.20322e-05	-4.79564e-10	-1.07902	6.28549e-07	-4.79564e-10	-1.03916
119289725	chr11:119289725:C:T	1.21809e-14	-4.79564e-10	-1.31398	1.199e-05	-4.79564e-10	-1.08254	6.36623e-07	-4.79564e-10	-1.02639
119290096	chr11:119290096:A:C	1.0747e-14	-4.79564e-10	-1.43922	9.35026e-06	-4.79564e-10	-1.33121	4.9556e-07	-4.79564e-10	-1.27688
119291674	chr11:119291674:C:T	1.35851e-14	-4.79564e-10	-1.20487	1.18754e-05	-4.79564e-10	-1.09215	5.91134e-07	-4.79564e-10	-1.10053
119292010	chr11:119292010:G:C	1.46527e-11	5.04689	0.731645	5.4545e-06	-1.25736	-0.612815	1.18265e-06	0.150825	-0.557887
119292609	chr11:119292609:A:G	0.103477	23.7817	4.6748	9.30559e-07	-2.18601	-1.45257	8.12317e-07	0.688444	-1.47113
119292830	chr11:119292830:G:C	7.06938e-12	4.74282	0.306859	3.76826e-06	-1.38253	-0.857471	7.95951e-07	0.00532732	-0.808362
119293727	chr11:119293727:C:G	1.22068e-14	-4.79564e-10	-1.31185	1.11532e-05	-4.79564e-10	-1.15489	6.03713e-07	-4.79564e-10	-1.07947
119293898	chr11:119293898:T:C	1.05105e-14	-4.79564e-10	-1.46147	9.35126e-06	-4.79564e-10	-1.3311	4.85872e-07	-4.79564e-10	-1.29663
119293967	chr11:119293967:C:T	9.06979e-14	2.20231	-1.50862	3.25026e-06	-1.83535	-0.55253	9.62631e-08	-2.25549	-0.659994
119294174	chr11:119294174:A:T	1.18557e-14	-4.79564e-10	-1.34104	1.10724e-05	-4.79564e-10	-1.16216	5.82521e-07	-4.79564e-10	-1.11521
119294518	chr11:119294518:G:A	2.64714e-14	0.916803	-1.45459	2.14196e-06	-1.5371	-1.26779	1.82869e-07	-0.899739	-1.37406
119294552	chr11:119294552:T:C	1.30356e-14	-4.79564e-10	-1.24617	7.81149e-06	-4.79564e-10	-1.51102	3.95626e-07	-4.79564e-10	-1.5021
119295892	chr11:119295892:A:G	1.79201e-14	-4.79564e-10	-0.927926	2.00393e-05	-4.79564e-10	-0.568919	1.06634e-06	-4.79564e-10	-0.510586
119295941	chr11:119295941:A:G	8.74671e-14	2.09957	-1.44216	1.7997e-06	-1.84479	-1.1342	5.44532e-08	-2.24868	-1.23655
119296047	chr11:119296047:G:A	1.56793e-13	-4.79564e-10	1.24108	6.26339e-05	-4.79564e-10	0.570694	2.70217e-06	-4.79564e-10	0.419238
119296449	chr11:119296449:C:T	1.41071e-14	-4.79564e-10	-1.16717	9.60291e-06	-4.79564e-10	-1.30455	4.67601e-07	-4.79564e-10	-1.33496
119297531	chr11:119297531:G:C	1.11471e-14	-4.79564e-10	-1.40267	7.81622e-06	-4.79564e-10	-1.51041	3.95097e-07	-4.79564e-10	-1.50344
119297607	chr11:119297607:G:A	1.07025e-14	-4.79564e-10	-1.44337	7.89215e-06	-4.79564e-10	-1.50075	4.03266e-07	-4.79564e-10	-1.48298
119297660	chr11:119297660:G:A	0.134426	23.9358	4.78241	9.46426e-07	-2.18	-1.44168	8.69382e-07	0.74723	-1.46202
119297805	chr11:119297805:A:G	1.28105e-14	-4.79564e-10	-1.26359	1.19048e-05	-4.79564e-10	-1.08967	6.47887e-07	-4.79564e-10	-1.00886
119298206	chr11:119298206:T:C	1.72646e-14	-4.79564e-10	-0.96519	8.33489e-06	-4.79564e-10	-1.44616	4.0582e-07	-4.79564e-10	-1.47666
119299085	chr11:119299085:A:G	1.08498e-14	-4.79564e-10	-1.4297	1.00255e-05	-4.79564e-10	-1.26148	5.26596e-07	-4.79564e-10	-1.21614
119299770	chr11:119299770:G:A	1.00921e-14	-4.79564e-10	-1.5021	7.81721e-06	-4.79564e-10	-1.51029	3.92342e-07	-4.79564e-10	-1.51044
119300341	chr11:119300341:A:AAT	5.06027e-12	5.11944	-0.404108	2.60475e-06	-1.3013	-1.30797	5.30449e-07	0.107484	-1.31633
119301228	chr11:119301228:A:G	1.36179e-14	-4.79564e-10	-1.20246	1.29212e-05	-4.79564e-10	-1.00774	6.76983e-07	-4.79564e-10	-0.964926
119301637	chr11:119301637:T:C	2.16555e-14	-4.79564e-10	-0.738588	2.55688e-05	-4.79564e-10	-0.325239	1.36978e-06	-4.79564e-10	-0.260169
119301696	chr11:119301696:T:C	2.4643e-15	-1.40228	-1.50966	1.16733e-06	-2.22229	-1.18961	7.24773e-08	-2.14019	-1.05911
119301826	chr11:119301826:A:G	1.74223e-12	3.94473	-0.295656	1.90697e-06	-1.66259	-1.25851	3.01835e-07	-0.503539	-1.26916
119301957	chr11:119301957:T:C	1.30953e-14	-4.79564e-10	-1.24159	9.2964e-06	-4.79564e-10	-1.33699	4.51381e-07	-4.79564e-10	-1.37026
119302204	chr11:119302204:C:T	4.97895e-15	-2.20863	-4.88941e-10	5.03995e-06	-1.94922	-4.88941e-10	3.63733e-07	-1.58615	-4.88941e-10
119302948	chr11:119302948:G:A	1.07144e-14	-4.79564e-10	-1.44226	9.80374e-06	-4.79564e-10	-1.28385	5.14407e-07	-4.79564e-10	-1.23956
119303635	chr11:119303635:G:A	1.00211e-14	-4.79564e-10	-1.50916	8.28592e-06	-4.79564e-10	-1.45206	4.24492e-07	-4.79564e-10	-1.43168
119303869	chr11:119303869:C:T	1.04956e-14	-4.79564e-10	-1.4629	9.13508e-06	-4.79564e-10	-1.35449	4.73548e-07	-4.79564e-10	-1.32232
119304083	chr11:119304083:C:T	1.04259e-14	-4.79564e-10	-1.46956	9.2854e-06	-4.79564e-10	-1.33817	4.8455e-07	-4.79564e-10	-1.29935
119304365	chr11:119304365:C:A	6.5014e-10	6.35564	3.21546	2.85467e-06	-1.31311	-1.20455	4.93486e-07	0.0865604	-1.36764
119304649	chr11:119304649:T:C	1.11697e-14	-4.79564e-10	-1.40065	9.92384e-06	-4.79564e-10	-1.27167	5.29382e-07	-4.79564e-10	-1.21086
119304904	chr11:119304904:C:T	1.04956e-14	-4.79564e-10	-1.4629	9.13508e-06	-4.79564e-10	-1.35449	4.73548e-07	-4.79564e-10	-1.32232
119305429	chr11:119305429:T:C	4.80286e-15	-2.24464	-4.88941e-10	6.19184e-06	-1.74338	-4.88941e-10	4.89609e-07	-1.28897	-4.88941e-10
119305688	chr11:119305688:T:C	3.7605e-15	-1.09062	-1.39868	1.33728e-06	-2.12137	-1.15461	8.77078e-08	-2.07173	-0.936833
119305789	chr11:119305789:T:C	1.33586e-14	-1.38393	0.16224	1.98029e-06	-2.21886	-0.664514	1.09705e-07	-2.04873	-0.736053
119307228	chr11:119307228:A:G	3.01413e-13	2.33464	-0.440009	1.30747e-06	-1.98734	-1.31118	1.66181e-07	-1.05268	-1.31682
119307357	chr11:119307357:ACT:A	1.06465e-14	-4.79564e-10	-1.44862	7.90585e-06	-4.79564e-10	-1.49901	4.04321e-07	-4.79564e-10	-1.48036
119307759	chr11:119307759:A:G	1.38129e-14	-4.79564e-10	-1.18825	8.26057e-06	-4.79564e-10	-1.45512	4.05143e-07	-4.79564e-10	-1.47833
119307829	chr11:119307829:G:A	1.03534e-14	-4.79564e-10	-1.47654	8.94092e-06	-4.79564e-10	-1.37598	4.59069e-07	-4.79564e-10	-1.35337
119308168	chr11:119308168:C:G	1.28398e-14	-4.79564e-10	-1.2613	1.1218e-05	-4.79564e-10	-1.14909	5.56299e-07	-4.79564e-10	-1.16127
119308297	chr11:119308297:T:C	1.372e-15	-2.01797	-1.4796	1.6615e-06	-1.73829	-1.3206	4.41076e-08	-2.21836	-1.47758
119308335	chr11:119308335:G:A	1.23864e-14	-4.79564e-10	-1.29725	1.16726e-05	-4.79564e-10	-1.10937	6.13798e-07	-4.79564e-10	-1.06291
119308400	chr11:119308400:T:C	1.43279e-14	-4.79564e-10	-1.15164	8.41379e-06	-4.79564e-10	-1.43674	4.10654e-07	-4.79564e-10	-1.46482
119308836	chr11:119308836:TTGTC:T	3.44565e-14	-4.79564e-10	-0.274151	3.98114e-05	-4.79564e-10	0.117541	2.1606e-06	-4.79564e-10	0.195568
119308934	chr11:119308934:G:A	1.11499e-14	-4.79564e-10	-1.40242	1.14097e-05	-4.79564e-10	-1.13215	6.69691e-07	-4.79564e-10	-0.975757
119308968	chr11:119308968:T:C	6.20604e-15	-0.536253	-1.45207	1.56217e-06	-1.61037	-1.51016	1.04608e-07	-1.32257	-1.50979
119309606	chr11:119309606:G:A	1.65526e-09	11.9935	-1.48788	1.65431e-06	-1.73891	-1.32432	4.38503e-06	2.24318	-1.3398
119310460	chr11:119310460:T:C	1.93055e-11	7.56214	-1.50785	1.17572e-05	0.278845	-1.38099	4.7041e-06	2.37505	-1.40143
119310964	chr11:119310964:G:C	8.29172e-12	6.54667	-1.3375	2.62375e-05	0.487696	-0.787118	1.17847e-05	3.05893	-1.16694
119311736	chr11:119311736:G:C	4.88762e-15	-2.22714	-4.88941e-10	4.87354e-06	-1.98279	-4.88941e-10	2.17415e-07	-2.10077	-4.88941e-10
119312056	chr11:119312056:TCTC:T	1.0877e-14	-4.79564e-10	-1.4272	8.03741e-06	-4.79564e-10	-1.48251	4.00177e-07	-4.79564e-10	-1.49067
119312361	chr11:119312361:G:A	2.28344e-14	-4.79564e-10	-0.685578	1.26963e-05	-4.79564e-10	-1.0253	6.58608e-07	-4.79564e-10	-0.992444
119312499	chr11:119312499:A:G	1.17821e-14	-4.79564e-10	-1.34727	1.08421e-05	-4.79564e-10	-1.18318	5.57153e-07	-4.79564e-10	-1.15973
119313273	chr11:119313273:G:C	3.68414e-14	-4.79564e-10	-0.207227	2.14738e-05	-4.79564e-10	-0.499779	9.94176e-07	-4.79564e-10	-0.580658
119314423	chr11:119314423:C:T	9.13881e-15	-0.0922601	-1.50906	6.56709e-06	-0.186511	-1.49803	5.1099e-08	-2.10905	-1.43976
119314637	chr11:119314637:G:A	5.49219e-15	-0.800351	-1.31017	1.25455e-06	-1.86097	-1.47887	4.09345e-08	-2.27039	-1.50021
119314967	chr11:119314967:T:C	5.66818e-15	-2.07898	-4.88941e-10	3.69643e-06	-2.25925	-4.88941e-10	1.82168e-07	-2.27764	-4.88941e-10
119315038	chr11:119315038:G:A	2.7834e-14	-0.192464	-0.295127	0.00102163	3.03463	0.327912	6.5311e-06	1.33733	-0.035576
119315120	chr11:119315120:C:T	2.28382e-14	-4.79564e-10	-0.685413	1.26979e-05	-4.79564e-10	-1.02518	6.58685e-07	-4.79564e-10	-0.992327
119315486	chr11:119315486:G:C	1.99999e-14	-4.79564e-10	-0.818121	2.01162e-05	-4.79564e-10	-0.565089	1.13926e-06	-4.79564e-10	-0.444441
119315693	chr11:119315693:T:C	3.53557e-13	3.50347	-1.44927	1.12149e-06	-2.0422	-1.40975	0.000703691	7.37768	-1.39616
119317477	chr11:119317477:A:G	1.24234e-14	-4.79564e-10	-1.29427	1.12001e-05	-4.79564e-10	-1.15069	5.87957e-07	-4.79564e-10	-1.10592
119318422	chr11:119318422:C:T	1.76622e-12	4.08664	-0.423885	1.32954e-06	-2.22516	-1.05662	5.09096e-08	-2.28061	-1.27191
119318704	chr11:119318704:C:T	1.0743e-14	-4.79564e-10	-1.43959	7.96467e-06	-4.79564e-10	-1.4916	3.95854e-07	-4.79564e-10	-1.50153
119318875	chr11:119318875:T:C	3.56521e-14	-0.240042	-4.88941e-10	3.95067e-06	-2.19273	-4.88941e-10	7.25967e-06	1.40752	-4.88941e-10
119320351	chr11:119320351:G:A	1.96039e-14	-4.79564e-10	-0.838119	1.23469e-05	-4.79564e-10	-1.05321	5.92325e-07	-4.79564e-10	-1.09852
119320463	chr11:119320463:G:C	1.8335e-14	-4.79564e-10	-0.905035	1.17474e-05	-4.79564e-10	-1.10298	5.64007e-07	-4.79564e-10	-1.14751
119320641	chr11:119320641:C:T	3.41556e-14	-4.79564e-10	-0.282922	2.00882e-05	-4.79564e-10	-0.56648	9.3395e-07	-4.79564e-10	-0.64315
119321034	chr11:119321034:G:A	1.24792e-14	-4.79564e-10	-1.28978	8.0305e-06	-4.79564e-10	-1.48337	3.95536e-07	-4.79564e-10	-1.50233
119321182	chr11:119321182:C:A	1.38596e-14	-4.79564e-10	-1.18487	9.68117e-06	-4.79564e-10	-1.29643	4.69817e-07	-4.79564e-10	-1.33023
119321361	chr11:119321361:G:C	1.98699e-14	-4.79564e-10	-0.824642	1.02457e-05	-4.79564e-10	-1.23976	4.66668e-07	-4.79564e-10	-1.33695
119321691	chr11:119321691:C:T	1.45235e-14	-4.79564e-10	-1.13808	9.13897e-06	-4.79564e-10	-1.35407	4.45366e-07	-4.79564e-10	-1.38368
119321709	chr11:119321709:G:A	1.93844e-14	-4.79564e-10	-0.849379	1.87992e-05	-4.79564e-10	-0.632798	1.05346e-06	-4.79564e-10	-0.522739
119321986	chr11:119321986:C:T	1.46348e-14	-4.79564e-10	-1.13045	9.17962e-06	-4.79564e-10	-1.34963	4.47515e-07	-4.79564e-10	-1.37886
119322246	chr11:119322246:A:G	2.77537e-12	4.5684	-0.453713	9.8114e-06	-0.101493	-1.18158	3.57362e-06	1.88279	-1.18403
119322257	chr11:119322257:G:A	2.68787e-15	-2.19274	-0.632362	1.1649e-06	-2.22241	-1.19156	4.84298e-08	-2.28077	-1.32169
119322635	chr11:119322635:A:C	2.8659e-15	-2.19371	-0.567255	1.21308e-06	-2.22326	-1.15019	5.00505e-08	-2.2808	-1.28874
119323011	chr11:119323011:C:A	4.55068e-09	12.8187	-1.30176	1.22342e-06	-1.88319	-1.48178	2.35505e-06	1.73993	-1.45819
119323037	chr11:119323037:G:A	7.1459e-14	-4.79564e-10	0.455276	2.44582e-05	-4.79564e-10	-0.369649	9.75249e-07	-4.79564e-10	-0.59988
119324755	chr11:119324755:T:C	1.23139e-14	-4.79564e-10	-1.30312	7.83277e-06	-4.79564e-10	-1.5083	3.94063e-07	-4.79564e-10	-1.50606
119324762	chr11:119324762:A:T	2.048e-14	-4.79564e-10	-0.794398	9.77014e-06	-4.79564e-10	-1.28728	4.48995e-07	-4.79564e-10	-1.37556
119325135	chr11:119325135:A:G	1.07728e-14	-4.79564e-10	-1.43682	7.97843e-06	-4.79564e-10	-1.48987	3.96809e-07	-4.79564e-10	-1.49912
119325745	chr11:119325745:T:C	2.00894e-14	-4.79564e-10	-0.813655	1.97004e-05	-4.79564e-10	-0.585973	1.10731e-06	-4.79564e-10	-0.472887
119326205	chr11:119326205:A:C	3.65962e-12	5.90229	-1.51103	3.16086e-05	1.37268	-1.48587	1.09486e-05	3.25999	-1.4416
119326669	chr11:119326669:G:A	3.99726e-13	2.9256	-0.748672	1.23669e-06	-2.09319	-1.26098	1.15772e-05	3.17402	-1.2998
119327038	chr11:119327038:C:G	1.38202e-14	-4.79564e-10	-1.18772	9.63058e-06	-4.79564e-10	-1.30167	4.68515e-07	-4.79564e-10	-1.333
119327382	chr11:119327382:C:T	1.97988e-15	-1.82323	-1.30758	3.09734e-06	-0.965395	-1.47067	4.31528e-08	-2.24253	-1.4753
119328249	chr11:119328249:AT:A	4.15036e-13	2.96329	-0.74877	1.28836e-06	-2.11662	-1.19663	0.000355184	6.58809	-1.29027
119328570	chr11:119328570:A:G	5.39985e-14	-4.79564e-10	0.175108	1.36712e-05	-4.79564e-10	-0.95132	7.61404e-07	-4.79564e-10	-0.847409
119328908	chr11:119328908:C:T	1.13291e-14	-4.79564e-10	-1.38648	7.88056e-06	-4.79564e-10	-1.50221	3.92106e-07	-4.79564e-10	-1.51104
119329492	chr11:119329492:A:C	4.73581e-12	6.16005	-1.51099	3.64672e-05	1.40814	-1.37834	1.59457e-05	3.54538	-1.35101
119330677	chr11:119330677:A:C	1.22544e-14	-4.79564e-10	-1.30797	8.0957e-06	-4.79564e-10	-1.47528	3.95737e-07	-4.79564e-10	-1.50182
119330915	chr11:119330915:T:G	1.03152e-14	-4.79564e-10	-1.48023	7.83641e-06	-4.79564e-10	-1.50783	3.9563e-07	-4.79564e-10	-1.50209
119330989	chr11:119330989:G:A	7.73758e-12	6.65077	-1.51077	4.71216e-05	1.77876	-1.49264	1.78109e-05	3.75814	-1.45314
119332337	chr11:119332337:GC:G	4.81923e-15	-2.24123	-4.88941e-10	4.7226e-06	-2.01425	-4.88941e-10	2.11026e-07	-2.13059	-4.88941e-10
119332691	chr11:119332691:G:A	1.25991e-14	-4.79564e-10	-1.28022	9.18923e-06	-4.79564e-10	-1.34858	4.47204e-07	-4.79564e-10	-1.37956
119332795	chr11:119332795:C:T	6.76768e-14	1.91084	-1.50994	2.7243e-05	1.24541	-1.50723	1.35517e-07	-1.07762	-1.49585
119333229	chr11:119333229:C:G	3.57356e-14	0.496322	-0.734024	2.28575e-05	-0.145463	-0.291871	1.84758e-07	-1.48942	-0.774101
119333629	chr11:119333629:A:G	1.48839e-14	-4.79564e-10	-1.11357	9.31132e-06	-4.79564e-10	-1.33538	4.53171e-07	-4.79564e-10	-1.3663
119333707	chr11:119333707:T:C	1.46722e-14	-4.79564e-10	-1.1279	9.22276e-06	-4.79564e-10	-1.34494	4.49244e-07	-4.79564e-10	-1.37501
119334858	chr11:119334858:G:C	1.09693e-14	-4.79564e-10	-1.41874	9.31237e-06	-4.79564e-10	-1.33527	4.84503e-07	-4.79564e-10	-1.29945
119335025	chr11:119335025:T:C	4.49376e-14	1.38065	-1.38922	1.79736e-05	0.827334	-1.50504	1.02538e-07	-1.34353	-1.50881
119335120	chr11:119335120:A:G	5.56472e-14	1.51914	-1.31395	1.77738e-05	0.794753	-1.48364	1.03449e-07	-1.33429	-1.5092
119335665	chr11:119335665:G:A	3.09827e-14	1.04305	-1.42347	1.24062e-05	0.429355	-1.47777	1.16256e-07	-1.2685	-1.45828
119335914	chr11:119335914:G:A	1.11868e-14	-4.79564e-10	-1.39912	9.569e-06	-4.79564e-10	-1.30808	4.98855e-07	-4.79564e-10	-1.27026
119336314	chr11:119336314:C:T	1.33766e-14	-4.79564e-10	-1.22034	9.15308e-06	-4.79564e-10	-1.35252	4.48496e-07	-4.79564e-10	-1.37667
119336463	chr11:119336463:G:A	1.00104e-14	-4.79564e-10	-1.51022	8.03158e-06	-4.79564e-10	-1.48323	4.09084e-07	-4.79564e-10	-1.46865
119336631	chr11:119336631:G:A	5.94142e-15	-0.965961	-1.06594	8.91943e-07	-2.24123	-1.43974	5.40797e-08	-2.03692	-1.45519
119336733	chr11:119336733:T:TA	5.9344e-15	-2.03308	-4.88941e-10	8.71613e-06	-1.40144	-4.88941e-10	3.16824e-07	-1.72423	-4.88941e-10
119336736	chr11:119336736:C:T	7.09731e-15	-0.881851	-0.972282	8.87407e-07	-2.23123	-1.45484	5.56001e-08	-1.99974	-1.46465
119337372	chr11:119337372:G:A	1.30272e-14	-4.79564e-10	-1.24681	9.17209e-06	-4.79564e-10	-1.35045	4.48407e-07	-4.79564e-10	-1.37687
119337709	chr11:119337709:T:G	1.14667e-14	-4.79564e-10	-1.3744	8.3272e-06	-4.79564e-10	-1.44709	4.1143e-07	-4.79564e-10	-1.46293
119337851	chr11:119337851:G:C	1.38425e-10	9.46597	-1.44173	3.12175e-05	1.36758	-1.49321	2.22913e-05	4.03791	-1.50853
119337866	chr11:119337866:G:A	4.66224e-15	-0.974964	-1.29939	8.32402e-07	-2.24288	-1.50717	5.10122e-08	-2.04016	-1.51035
119339269	chr11:119339269:T:A	7.97784e-15	-0.635684	-1.1015	9.63752e-07	-2.16129	-1.44224	6.22695e-08	-1.88915	-1.46195
119339873	chr11:119339873:G:T	3.92225e-14	1.18708	-1.33168	1.49739e-05	0.52379	-1.38409	9.63674e-08	-1.4563	-1.4581
119340006	chr11:119340006:G:C	1.0094e-14	-4.79564e-10	-1.50191	7.82947e-06	-4.79564e-10	-1.50872	3.94995e-07	-4.79564e-10	-1.5037
119340021	chr11:119340021:C:T	1.14795e-14	-4.79564e-10	-1.37328	8.36118e-06	-4.79564e-10	-1.44301	4.12442e-07	-4.79564e-10	-1.46048
119340037	chr11:119340037:C:T	1.42146e-14	-4.79564e-10	-1.15958	7.82586e-06	-4.79564e-10	-1.50918	3.92497e-07	-4.79564e-10	-1.51004
119342240	chr11:119342240:G:A	1.00726e-14	-4.79564e-10	-1.50403	9.13745e-06	-4.79564e-10	-1.35423	4.4469e-07	-4.79564e-10	-1.3852
119343425	chr11:119343425:A:G	6.68967e-15	-0.464189	-1.4491	1.04267e-06	-2.07427	-1.45056	7.47301e-08	-1.7262	-1.44249
119343582	chr11:119343582:G:A	2.18526e-15	-1.52287	-1.50924	3.63521e-06	-0.77071	-1.50524	4.42568e-08	-2.18189	-1.51068
119343682	chr11:119343682:G:A	2.34353e-14	-4.79564e-10	-0.659605	1.29517e-05	-4.79564e-10	-1.00538	6.05575e-07	-4.79564e-10	-1.07639
119344336	chr11:119344336:C:T	1.19428e-15	-2.27146	-1.36484	1.3767e-06	-1.98413	-1.2628	5.67646e-08	-2.27064	-1.17302
119344455	chr11:119344455:C:T	6.01535e-15	-0.936573	-1.08296	3.33545e-06	-0.986153	-1.37585	5.59447e-08	-2.05279	-1.40542
119344805	chr11:119344805:T:C	1.1971e-14	-4.79564e-10	-1.33136	8.67057e-06	-4.79564e-10	-1.40668	4.24665e-07	-4.79564e-10	-1.43127
119344876	chr11:119344876:C:T	1.16269e-14	-4.79564e-10	-1.36053	8.52347e-06	-4.79564e-10	-1.42379	4.54632e-07	-4.79564e-10	-1.36308
119345191	chr11:119345191:C:T	3.86e-15	-1.83471	-0.628471	2.39298e-06	-1.79029	-0.903784	1.33115e-07	-1.65227	-0.939087
119345281	chr11:119345281:G:A	5.93499e-15	-2.27517	0.242185	4.14677e-06	-2.20199	0.0577062	2.73463e-07	-2.27516	0.403753
119345356	chr11:119345356:T:C	1.38141e-14	-4.79564e-10	-1.18816	1.04551e-05	-4.79564e-10	-1.21953	5.0828e-07	-4.79564e-10	-1.25154
119345794	chr11:119345794:C:T	2.04539e-15	-2.23029	-0.86797	2.24795e-06	-2.28079	-0.475805	8.05531e-08	-2.25462	-0.839039
119345845	chr11:119345845:T:C	1.19033e-14	-4.79564e-10	-1.33703	9.78768e-06	-4.79564e-10	-1.28549	4.67002e-07	-4.79564e-10	-1.33624
119346357	chr11:119346357:A:G	3.46581e-14	-4.79564e-10	-0.268318	2.60191e-05	-4.79564e-10	-0.307783	1.22903e-06	-4.79564e-10	-0.368593
119346544	chr11:119346544:C:T	3.16988e-15	-1.25703	-1.40313	1.10763e-06	-2.13415	-1.33024	6.77423e-08	-1.91808	-1.34878
119346601	chr11:119346601:GA:AA	3.3028e-15	-1.17876	-1.44032	1.22264e-06	-1.88592	-1.47969	7.25677e-08	-1.73411	-1.46394
119346745	chr11:119346745:C:T	2.58217e-15	-1.38886	-1.47635	9.59076e-07	-2.17616	-1.43224	5.77783e-08	-1.98302	-1.44294
119346846	chr11:119346846:G:A	2.53374e-15	-1.39996	-1.4842	9.22043e-07	-2.1783	-1.46947	5.55122e-08	-1.99146	-1.47451
119346870	chr11:119346870:C:T	2.56493e-15	-1.3728	-1.49912	9.14259e-07	-2.1679	-1.48836	5.54216e-08	-1.97577	-1.49183
119346896	chr11:119346896:A:AT	3.69861e-15	-1.38245	-1.12344	1.46468e-06	-2.14709	-1.03789	7.76481e-08	-1.97911	-1.15128
119346923	chr11:119346923:C:T	5.46317e-15	-2.11582	-4.88941e-10	7.52426e-06	-1.54848	-4.88941e-10	2.58232e-07	-1.92872	-4.88941e-10
119347108	chr11:119347108:A:G	3.26908e-15	-1.17595	-1.45339	1.01474e-06	-2.10646	-1.44553	6.40985e-08	-1.87513	-1.44702
119347225	chr11:119347225:G:T	2.38463e-15	-1.46927	-1.47554	9.10687e-07	-2.20186	-1.45831	5.3922e-08	-2.03133	-1.4637
119347235	chr11:119347235:G:A	2.45423e-15	-1.44427	-1.47177	9.24372e-07	-2.19138	-1.45388	5.51965e-08	-2.01229	-1.45938
119347562	chr11:119347562:G:C	2.89411e-14	-4.79564e-10	-0.448584	2.20941e-05	-4.79564e-10	-0.471304	1.04577e-06	-4.79564e-10	-0.530067
119347722	chr11:119347722:G:C	2.74908e-14	-4.79564e-10	-0.499998	2.0954e-05	-4.79564e-10	-0.524283	9.93909e-07	-4.79564e-10	-0.580927
119347745	chr11:119347745:C:T	1.00757e-14	-4.79564e-10	-1.50372	7.87158e-06	-4.79564e-10	-1.50335	3.93106e-07	-4.79564e-10	-1.50849
119347820	chr11:119347820:T:G	2.25643e-15	-1.51669	-1.48338	8.86345e-07	-2.21671	-1.47055	5.21392e-08	-2.05398	-1.47468
119347843	chr11:119347843:T:C	2.33458e-15	-1.47665	-1.48937	8.95946e-07	-2.20099	-1.4755	5.3103e-08	-2.03091	-1.47943
119347873	chr11:119347873:C:A	2.48708e-14	-4.79564e-10	-0.600155	2.16364e-05	-4.79564e-10	-0.492239	1.02688e-06	-4.79564e-10	-0.548295
119347906	chr11:119347906:A:T	2.34354e-15	-1.47687	-1.48531	8.99796e-07	-2.20143	-1.47077	5.3319e-08	-2.03132	-1.47496
119347938	chr11:119347938:G:A	1.23102e-15	-2.19145	-1.41455	1.22e-06	-1.96892	-1.39884	5.22035e-08	-2.16112	-1.3663
119348002	chr11:119348002:G:C	2.29017e-15	-1.49065	-1.49458	8.9925e-07	-2.2054	-1.46741	5.31834e-08	-2.04083	-1.468
119348123	chr11:119348123:G:A	2.15936e-14	-4.79564e-10	-0.74145	1.52049e-05	-4.79564e-10	-0.844999	8.27474e-07	-4.79564e-10	-0.764195
119348220	chr11:119348220:C:T	2.10954e-15	-1.56385	-1.50353	8.4536e-07	-2.22561	-1.50899	4.91629e-08	-2.07942	-1.50801
119348346	chr11:119348346:C:T	1.00165e-14	-4.79564e-10	-1.50961	8.00334e-06	-4.79564e-10	-1.48675	3.98229e-07	-4.79564e-10	-1.49554
119348414	chr11:119348414:G:T	2.33517e-15	-1.46244	-1.50332	8.92809e-07	-2.19675	-1.48325	5.32252e-08	-2.02435	-1.48369
119348527	chr11:119348527:C:T	1.06512e-13	-4.79564e-10	0.854407	8.49346e-05	-4.79564e-10	0.875268	3.89965e-06	-4.79564e-10	0.78607
119348559	chr11:119348559:G:A	1.58702e-14	-4.79564e-10	-1.04941	1.44304e-05	-4.79564e-10	-0.897273	8.10377e-07	-4.79564e-10	-0.785073
119348601	chr11:119348601:G:A	2.41806e-15	-1.43033	-1.50055	9.06798e-07	-2.18612	-1.47833	5.44371e-08	-2.00669	-1.47884
119348851	chr11:119348851:T:C	8.05918e-14	-4.79564e-10	0.575549	6.54249e-05	-4.79564e-10	0.614289	2.99937e-06	-4.79564e-10	0.523583
119348958	chr11:119348958:C:T	5.49058e-14	-4.79564e-10	0.191771	4.697e-05	-4.79564e-10	0.282895	2.48222e-06	-4.79564e-10	0.334335
119348991	chr11:119348991:T:TA	2.37038e-15	-1.45517	-1.49562	9.09705e-07	-2.19198	-1.46927	5.40995e-08	-2.02252	-1.46923
119349203	chr11:119349203:G:A	2.20209e-15	-1.51636	-1.50808	8.69015e-07	-2.21167	-1.49534	5.10282e-08	-2.05423	-1.49597
119349391	chr11:119349391:T:C	2.32313e-14	-4.79564e-10	-0.668349	2.00868e-05	-4.79564e-10	-0.56655	9.56012e-07	-4.79564e-10	-0.619803
119349685	chr11:119349685:T:C	1.93718e-15	-1.96677	-1.18585	1.10831e-06	-2.27929	-1.18448	5.18915e-08	-2.25893	-1.27449
119349773	chr11:119349773:G:C	2.49626e-15	-1.39167	-1.50738	9.07094e-07	-2.17189	-1.49223	5.49623e-08	-1.98395	-1.49198
119349791	chr11:119349791:C:T	6.06654e-15	-2.01106	-4.88941e-10	4.13282e-06	-2.14765	-4.88941e-10	2.80637e-07	-1.84551	-4.88941e-10
119349807	chr11:119349807:A:G	2.06835e-14	-4.79564e-10	-0.784513	1.58595e-05	-4.79564e-10	-0.802844	7.82296e-07	-4.79564e-10	-0.82034
119349841	chr11:119349841:G:A	2.47021e-15	-1.40479	-1.50475	9.07759e-07	-2.17677	-1.48662	5.48428e-08	-1.99174	-1.48636
119350124	chr11:119350124:A:T	1.02194e-14	-4.79564e-10	-1.48956	8.10024e-06	-4.79564e-10	-1.47472	4.01076e-07	-4.79564e-10	-1.48842
119350129	chr11:119350129:G:A	2.48274e-15	-1.39851	-1.50598	9.07637e-07	-2.17428	-1.48924	5.49169e-08	-1.98765	-1.4891
119350355	chr11:119350355:G:A	1.01081e-14	-4.79564e-10	-1.50051	8.19389e-06	-4.79564e-10	-1.46322	4.06229e-07	-4.79564e-10	-1.47566
119350368	chr11:119350368:A:G	1.63485e-15	-1.84098	-1.48132	8.38408e-07	-2.27786	-1.465	4.53967e-08	-2.21356	-1.45358
119350424	chr11:119350424:G:C	1.01554e-14	-4.79564e-10	-1.49584	8.04036e-06	-4.79564e-10	-1.48214	3.97038e-07	-4.79564e-10	-1.49854
119350677	chr11:119350677:G:A	1.02113e-14	-4.79564e-10	-1.49036	7.98611e-06	-4.79564e-10	-1.48891	3.9527e-07	-4.79564e-10	-1.503
119350739	chr11:119350739:G:A	1.86861e-14	0.525768	-1.41183	9.13546e-06	0.00227283	-1.35672	3.2083e-07	-0.391624	-1.32004
119350757	chr11:119350757:C:T	1.62383e-14	-4.79564e-10	-1.02647	8.76549e-06	-4.79564e-10	-1.39579	4.61225e-07	-4.79564e-10	-1.34869
119351034	chr11:119351034:C:T	1.17864e-14	-4.79564e-10	-1.3469	8.8906e-06	-4.79564e-10	-1.38162	4.59995e-07	-4.79564e-10	-1.35136
119351241	chr11:119351241:C:T	1.03298e-14	-4.79564e-10	-1.47882	8.21036e-06	-4.79564e-10	-1.46122	4.05501e-07	-4.79564e-10	-1.47745
119351996	chr11:119351996:G:A	3.73521e-15	-1.04903	-1.44702	1.69406e-06	-1.65435	-1.38513	1.78495e-07	-0.866112	-1.4319
119352517	chr11:119352517:C:T	6.55329e-14	-4.79564e-10	0.368704	5.3496e-05	-4.79564e-10	0.412993	2.45741e-06	-4.79564e-10	0.324292
119352676	chr11:119352676:A:G	5.236e-15	-1.15568	-1.00262	2.97908e-06	-1.66861	-0.806391	2.70942e-07	-0.979619	-0.901049
119352738	chr11:119352738:A:T	6.27577e-14	-4.79564e-10	0.325433	5.37057e-05	-4.79564e-10	0.416905	2.95469e-06	-4.79564e-10	0.508577
119352935	chr11:119352935:T:G	1.00087e-14	-4.79564e-10	-1.5104	7.822e-06	-4.79564e-10	-1.50967	3.92106e-07	-4.79564e-10	-1.51104
119353224	chr11:119353224:A:G	1.06703e-14	-4.79564e-10	-1.44638	8.20097e-06	-4.79564e-10	-1.46236	4.20136e-07	-4.79564e-10	-1.44199
119353878	chr11:119353878:C:A	5.70999e-14	-4.79564e-10	0.230954	5.4436e-05	-4.79564e-10	0.430413	2.41069e-06	-4.79564e-10	0.305095
119354005	chr11:119354005:C:T	6.7565e-15	-1.90334	-4.88941e-10	6.06845e-06	-1.76351	-4.88941e-10	3.04951e-07	-1.76242	-4.88941e-10
119354063	chr11:119354063:C:T	2.95547e-15	-1.29921	-1.43098	1.40679e-06	-1.8415	-1.3838	1.34064e-07	-1.16284	-1.42142
119354424	chr11:119354424:T:C	3.22263e-15	-1.17495	-1.4687	1.44155e-06	-1.7389	-1.462	1.47589e-07	-1.00656	-1.48158
119354529	chr11:119354529:T:C	1.07823e-14	-4.79564e-10	-1.43594	8.27211e-06	-4.79564e-10	-1.45372	4.24654e-07	-4.79564e-10	-1.4313
119354537	chr11:119354537:C:T	2.82438e-14	-4.79564e-10	-0.472976	2.29337e-05	-4.79564e-10	-0.434008	1.3203e-06	-4.79564e-10	-0.296961
119354777	chr11:119354777:CCA:C	1.83096e-14	-4.79564e-10	-0.906424	1.54793e-05	-4.79564e-10	-0.827111	7.02293e-07	-4.79564e-10	-0.928222
119355053	chr11:119355053:T:TA	1.05718e-14	-4.79564e-10	-1.45566	7.92007e-06	-4.79564e-10	-1.49721	3.94515e-07	-4.79564e-10	-1.50492
119355222	chr11:119355222:T:G	1.7312e-14	-4.79564e-10	-0.962451	1.59667e-05	-4.79564e-10	-0.796108	9.02114e-07	-4.79564e-10	-0.677832
119355528	chr11:119355528:C:T	1.00093e-14	-4.79564e-10	-1.51034	7.81581e-06	-4.79564e-10	-1.51047	3.93032e-07	-4.79564e-10	-1.50868
119355975	chr11:119355975:G:A	2.59895e-14	-4.79564e-10	-0.556154	2.12498e-05	-4.79564e-10	-0.510265	1.21706e-06	-4.79564e-10	-0.378381
119356049	chr11:119356049:A:T	1.01769e-14	-4.79564e-10	-1.49373	7.87271e-06	-4.79564e-10	-1.50321	3.9927e-07	-4.79564e-10	-1.49294
119356248	chr11:119356248:C:A	2.79796e-14	-4.79564e-10	-0.482372	2.48908e-05	-4.79564e-10	-0.352113	1.33444e-06	-4.79564e-10	-0.286307
119356431	chr11:119356431:G:A	1.05374e-15	-2.26797	-1.49353	8.91173e-07	-2.24089	-1.44094	4.17816e-08	-2.27054	-1.47958
119356443	chr11:119356443:G:A	1.03097e-14	-4.79564e-10	-1.48076	7.82531e-06	-4.79564e-10	-1.50925	3.92135e-07	-4.79564e-10	-1.51097
119357837	chr11:119357837:TGA:T	2.21721e-15	-1.50869	-1.50891	2.40947e-06	-1.20073	-1.48648	1.07587e-07	-1.29657	-1.5077
119358124	chr11:119358124:C:T	1.03987e-15	-2.2697	-1.50505	8.78961e-07	-2.23466	-1.46096	4.42438e-08	-2.24331	-1.44955
119358298	chr11:119358298:C:T	1.49973e-14	-4.79564e-10	-1.10598	1.10364e-05	-4.79564e-10	-1.16541	5.8112e-07	-4.79564e-10	-1.11762
119358664	chr11:119358664:T:C	2.26974e-15	-1.52881	-1.46537	1.28467e-06	-1.95125	-1.36487	1.05833e-07	-1.42708	-1.39363
119358685	chr11:119358685:G:A	1.29123e-14	-4.79564e-10	-1.25567	1.05366e-05	-4.79564e-10	-1.21175	5.38868e-07	-4.79564e-10	-1.1931
119358877	chr11:119358877:AAACTT:A	1.12261e-14	-4.79564e-10	-1.3956	8.14952e-06	-4.79564e-10	-1.46865	4.10308e-07	-4.79564e-10	-1.46567
119359048	chr11:119359048:T:C	1.05777e-14	-1.4551	-4.88941e-10	1.68668e-05	-0.741267	-4.88941e-10	5.15742e-07	-1.23697	-4.88941e-10
119359254	chr11:119359254:G:A	2.36883e-15	-1.44184	-1.50961	1.14323e-06	-1.92774	-1.50501	1.04316e-07	-1.32414	-1.51101
119359847	chr11:119359847:T:C	1.37797e-14	-4.79564e-10	-1.19065	8.20181e-06	-4.79564e-10	-1.46226	4.24595e-07	-4.79564e-10	-1.43144
119359928	chr11:119359928:G:A	1.01967e-14	-4.79564e-10	-1.49178	8.04285e-06	-4.79564e-10	-1.48183	3.96856e-07	-4.79564e-10	-1.499
119360248	chr11:119360248:A:G	1.01352e-14	-4.79564e-10	-1.49784	7.81342e-06	-4.79564e-10	-1.51077	3.93114e-07	-4.79564e-10	-1.50847
119360875	chr11:119360875:T:C	4.12756e-14	-4.79564e-10	-0.0935774	3.34649e-05	-4.79564e-10	-0.0561152	1.56687e-06	-4.79564e-10	-0.125735
119361271	chr11:119361271:C:T	5.39148e-15	-2.12903	-4.88941e-10	5.30276e-06	-1.89839	-4.88941e-10	2.32325e-07	-2.03444	-4.88941e-10
119361973	chr11:119361973:A:G	1.90719e-14	-4.79564e-10	-0.86563	1.3726e-05	-4.79564e-10	-0.947322	6.68985e-07	-4.79564e-10	-0.976812
119361988	chr11:119361988:C:T	1.00751e-14	-4.79564e-10	-1.50378	7.8305e-06	-4.79564e-10	-1.50859	3.95393e-07	-4.79564e-10	-1.50269
119362203	chr11:119362203:A:G	4.63747e-15	-0.786852	-1.49283	1.54858e-06	-1.62626	-1.50301	1.79009e-07	-0.80415	-1.49099
119362400	chr11:119362400:G:A	1.81126e-15	-2.20562	-1.0142	1.7091e-06	-2.06138	-0.969268	6.44867e-08	-2.2127	-1.10341
119362669	chr11:119362669:A:G	1.50482e-14	-4.79564e-10	-1.10259	1.31346e-05	-4.79564e-10	-0.991364	6.39405e-07	-4.79564e-10	-1.02203
119362843	chr11:119362843:CA:C	1.00131e-14	-4.79564e-10	-1.50995	7.82746e-06	-4.79564e-10	-1.50898	3.92157e-07	-4.79564e-10	-1.51091
119363046	chr11:119363046:G:A	1.35809e-14	-4.79564e-10	-1.20519	9.95498e-06	-4.79564e-10	-1.26854	5.23974e-07	-4.79564e-10	-1.22113
119364122	chr11:119364122:G:A	1.6007e-14	-4.79564e-10	-1.04082	1.43174e-05	-4.79564e-10	-0.905138	6.90666e-07	-4.79564e-10	-0.944916
119364292	chr11:119364292:C:T	4.86423e-15	-2.23194	-4.88941e-10	4.31333e-06	-2.1049	-4.88941e-10	2.30308e-07	-2.04316	-4.88941e-10
119365250	chr11:119365250:G:A	1.46455e-15	-2.23949	-1.19281	1.32501e-06	-2.2579	-1.0273	5.62175e-08	-2.28053	-1.17281
119365443	chr11:119365443:TG:T	1.71133e-14	-4.79564e-10	-0.973993	1.95412e-05	-4.79564e-10	-0.594089	9.23084e-07	-4.79564e-10	-0.654853
119365482	chr11:119365482:C:T	1.83785e-15	-1.87492	-1.33034	1.9444e-06	-1.60904	-1.29262	7.25869e-08	-1.87282	-1.32497
119365786	chr11:119365786:A:G	1.67929e-14	-4.79564e-10	-0.99289	1.39586e-05	-4.79564e-10	-0.930516	7.42263e-07	-4.79564e-10	-0.87287
119365957	chr11:119365957:C:T	1.00823e-14	-4.79564e-10	-1.50306	7.85817e-06	-4.79564e-10	-1.50506	3.96994e-07	-4.79564e-10	-1.49865
119365982	chr11:119365982:C:A	1.78775e-15	-2.23883	-0.994054	1.68639e-06	-2.25849	-0.785539	6.94125e-08	-2.28056	-0.961948
119366014	chr11:119366014:C:T	1.00314e-14	-4.79564e-10	-1.50813	8.35746e-06	-4.79564e-10	-1.44346	4.09948e-07	-4.79564e-10	-1.46654
119366041	chr11:119366041:C:T	6.62555e-15	-0.438287	-1.48463	2.28013e-06	-1.31722	-1.42516	1.06615e-07	-1.37936	-1.43399
119366143	chr11:119366143:C:T	1.0009e-14	-4.79564e-10	-1.51036	7.81302e-06	-4.79564e-10	-1.51082	3.93044e-07	-4.79564e-10	-1.50865
119366507	chr11:119366507:C:T	1.92719e-15	-1.65585	-1.50194	8.23634e-07	-2.27152	-1.48912	4.39969e-08	-2.18817	-1.51028
119367036	chr11:119367036:C:T	4.63243e-15	-2.28077	-4.88941e-10	3.67227e-06	-2.2658	-4.88941e-10	1.84198e-07	-2.26656	-4.88941e-10
119367604	chr11:119367604:C:T	1.08249e-14	-4.79564e-10	-1.432	8.01891e-06	-4.79564e-10	-1.48481	3.98854e-07	-4.79564e-10	-1.49398
119367671	chr11:119367671:T:C	1.72354e-15	-1.76767	-1.5018	8.16535e-07	-2.28024	-1.48905	4.23259e-08	-2.22693	-1.51025
119367761	chr11:119367761:C:T	1.00391e-14	-4.79564e-10	-1.50737	8.31583e-06	-4.79564e-10	-1.44845	4.0839e-07	-4.79564e-10	-1.47035
119367941	chr11:119367941:C:T	1.00646e-14	-4.79564e-10	-1.50482	7.83831e-06	-4.79564e-10	-1.50759	3.95727e-07	-4.79564e-10	-1.50185
119368361	chr11:119368361:G:T	1.91324e-15	-2.07864	-1.08641	1.77532e-06	-2.06059	-0.932038	7.45904e-08	-2.13425	-1.03631
119368665	chr11:119368665:G:A	1.85005e-15	-2.06308	-1.13555	1.29515e-06	-2.28081	-1.02718	6.82633e-08	-2.26663	-0.992569
119368728	chr11:119368728:A:G	1.15246e-14	-4.79564e-10	-1.36937	1.02273e-05	-4.79564e-10	-1.24155	4.92842e-07	-4.79564e-10	-1.28238
119368796	chr11:119368796:AC:A	1.09967e-14	-4.79564e-10	-1.41625	7.81549e-06	-4.79564e-10	-1.51051	3.92484e-07	-4.79564e-10	-1.51008
119368835	chr11:119368835:G:A	6.26965e-15	-1.97813	-4.88941e-10	5.56738e-06	-1.84969	-4.88941e-10	2.69271e-07	-1.88686	-4.88941e-10
119368967	chr11:119368967:A:G	3.92364e-14	-4.79564e-10	-0.144244	2.71064e-05	-4.79564e-10	-0.266844	1.18494e-06	-4.79564e-10	-0.405122
119368979	chr11:119368979:C:T	3.46707e-15	-1.11204	-1.4585	1.31468e-06	-1.82047	-1.47255	1.17536e-07	-1.2166	-1.49922
119369169	chr11:119369169:T:G	1.10735e-14	-4.79564e-10	-1.40929	1.00398e-05	-4.79564e-10	-1.26005	4.56863e-07	-4.79564e-10	-1.35819
119369212	chr11:119369212:C:T	1.29659e-14	-4.79564e-10	-1.25152	9.88123e-06	-4.79564e-10	-1.27598	4.52767e-07	-4.79564e-10	-1.36719
119369698	chr11:119369698:G:A	1.98626e-14	-4.79564e-10	-0.825012	1.52387e-05	-4.79564e-10	-0.842777	7.14807e-07	-4.79564e-10	-0.91056
119369746	chr11:119369746:A:G	1.02925e-15	-2.27496	-1.51005	8.10704e-07	-2.27504	-1.50142	4.24502e-08	-2.22689	-1.50735
119369894	chr11:119369894:C:T	1.39594e-15	-2.19198	-1.2883	1.34024e-06	-1.9141	-1.35966	6.05767e-08	-2.08121	-1.29745
119369914	chr11:119369914:C:T	1.59872e-14	-0.105652	-0.936409	1.2491e-05	-0.156217	-0.885389	7.70019e-07	0.0420772	-0.878235
119369962	chr11:119369962:T:C	2.02063e-14	-4.79564e-10	-0.807852	1.36542e-05	-4.79564e-10	-0.95257	7.26032e-07	-4.79564e-10	-0.894979
119370047	chr11:119370047:C:T	1.44789e-14	0.0186377	-1.1598	1.22126e-05	-0.0299804	-1.03416	7.57408e-07	0.209996	-1.06267
119370099	chr11:119370099:T:C	2.43694e-14	-1.4405	0.819982	2.45167e-05	-1.7843	1.41704	1.25565e-06	-1.40325	1.05609
119370115	chr11:119370115:T:C	1.49935e-15	-2.04192	-1.3669	2.58651e-06	-1.2337	-1.38261	1.48941e-07	-1.04954	-1.42947
119370410	chr11:119370410:A:G	1.71029e-15	-1.97762	-1.29957	5.18445e-06	-0.56725	-1.3537	2.56501e-07	-0.477539	-1.4579
119370582	chr11:119370582:C:T	1.88002e-14	-4.79564e-10	-0.879981	1.48932e-05	-4.79564e-10	-0.865712	6.81691e-07	-4.79564e-10	-0.957996
119370608	chr11:119370608:A:AAG	1.30831e-15	-2.0416	-1.50351	2.38504e-06	-1.20753	-1.48987	1.40631e-07	-1.03639	-1.50004
119370742	chr11:119370742:G:A	1.00582e-14	-4.79564e-10	-1.50546	8.16021e-06	-4.79564e-10	-1.46734	4.02506e-07	-4.79564e-10	-1.48486
119371464	chr11:119371464:G:A	1.06047e-14	-4.79564e-10	-1.45255	1.09279e-05	-4.79564e-10	-1.17529	5.16013e-07	-4.79564e-10	-1.23644
119371567	chr11:119371567:T:C	1.64553e-15	-1.80596	-1.50982	3.72676e-06	-0.742202	-1.50887	2.1378e-07	-0.607599	-1.51003
119372005	chr11:119372005:C:G	2.30344e-15	-2.2362	-0.74325	2.88054e-06	-1.73844	-0.770196	1.49724e-07	-1.58611	-0.887667
119372439	chr11:119372439:G:C	7.61706e-15	-1.78346	-4.88941e-10	4.92368e-06	-1.97256	-4.88941e-10	3.31202e-07	-1.67984	-4.88941e-10
119372481	chr11:119372481:C:T	5.85862e-15	-2.04593	-4.88941e-10	5.81774e-06	-1.8057	-4.88941e-10	2.72719e-07	-1.87413	-4.88941e-10
119372487	chr11:119372487:C:T	1.19823e-13	-4.79564e-10	0.97217	0.000108287	-4.79564e-10	1.11817	4.59132e-06	-4.79564e-10	0.949349
119372792	chr11:119372792:G:A	4.75978e-14	-4.79564e-10	0.0489382	3.94031e-05	-4.79564e-10	0.107231	2.10359e-06	-4.79564e-10	0.168827
119372902	chr11:119372902:T:C	1.1108e-14	-4.79564e-10	-1.40619	8.52797e-06	-4.79564e-10	-1.42326	4.09955e-07	-4.79564e-10	-1.46653
119372960	chr11:119372960:C:T	1.51729e-15	-2.13358	-1.26335	2.40698e-06	-1.61547	-1.07277	7.36033e-08	-1.96436	-1.21953
119373021	chr11:119373021:G:A	1.40203e-14	-4.79564e-10	-1.17334	1.04256e-05	-4.79564e-10	-1.22235	5.09713e-07	-4.79564e-10	-1.24872
119373566	chr11:119373566:C:T	1.59647e-14	-4.79564e-10	-1.04347	1.06331e-05	-4.79564e-10	-1.20264	5.13817e-07	-4.79564e-10	-1.24071
119374058	chr11:119374058:G:T	1.70148e-14	-4.79564e-10	-0.979762	1.34069e-05	-4.79564e-10	-0.970846	6.20963e-07	-4.79564e-10	-1.0513
119374300	chr11:119374300:T:A	7.618e-13	-4.79564e-10	2.82184	0.000678752	-4.79564e-10	2.95364	2.67029e-05	-4.79564e-10	2.70995
119374475	chr11:119374475:A:G	1.01656e-14	-4.79564e-10	-1.49484	7.9952e-06	-4.79564e-10	-1.48777	4.08947e-07	-4.79564e-10	-1.46899
119374639	chr11:119374639:G:A	1.36801e-15	-2.05452	-1.44597	2.11218e-06	-1.37169	-1.4472	1.17842e-07	-1.27489	-1.43834
119375369	chr11:119375369:G:A	4.01885e-14	-4.79564e-10	-0.120268	3.07669e-05	-4.79564e-10	-0.140175	1.49131e-06	-4.79564e-10	-0.175162
119375791	chr11:119375791:C:T	1.00654e-14	-4.79564e-10	-1.50474	7.95721e-06	-4.79564e-10	-1.49253	4.09869e-07	-4.79564e-10	-1.46673
119375998	chr11:119375998:C:T	2.59624e-15	-1.65251	-1.20728	1.6782e-06	-2.08657	-0.962324	8.09857e-08	-2.03473	-1.05358
119376186	chr11:119376186:G:A	1.60131e-15	-1.84916	-1.49387	3.07201e-06	-0.949485	-1.4948	1.68246e-07	-0.867567	-1.48958
119376268	chr11:119376268:A:G	1.28755e-14	-4.79564e-10	-1.25852	9.38506e-06	-4.79564e-10	-1.32749	4.57991e-07	-4.79564e-10	-1.35572
119376272	chr11:119376272:C:T	1.60361e-14	-4.79564e-10	-1.039	1.74773e-05	-4.79564e-10	-0.70571	8.38915e-07	-4.79564e-10	-0.750464
119377610	chr11:119377610:C:T	4.69239e-15	-1.81696	-0.450945	9.83507e-06	-0.872698	-0.407961	4.69463e-07	-0.822656	-0.508328
119377807	chr11:119377807:C:T	4.66917e-15	-2.27287	-4.88941e-10	4.23841e-06	-2.12243	-4.88941e-10	2.32791e-07	-2.03243	-4.88941e-10
119377906	chr11:119377906:C:T	1.11301e-14	-4.79564e-10	-1.4042	8.97045e-06	-4.79564e-10	-1.37268	4.31875e-07	-4.79564e-10	-1.41444
119377999	chr11:119377999:G:A	1.59007e-15	-1.85469	-1.49538	3.04878e-06	-0.955608	-1.49626	1.66901e-07	-0.873898	-1.49127
119378145	chr11:119378145:T:C	5.97248e-15	-2.13212	0.105436	7.69532e-06	-2.24811	0.722111	2.45106e-07	-2.2808	0.299919
119378175	chr11:119378175:G:A	4.27329e-14	-4.79564e-10	-0.05888	3.26714e-05	-4.79564e-10	-0.0801134	1.58166e-06	-4.79564e-10	-0.11634
119378177	chr11:119378177:G:A	4.27329e-14	-4.79564e-10	-0.05888	3.26714e-05	-4.79564e-10	-0.0801134	1.58166e-06	-4.79564e-10	-0.11634
119378645	chr11:119378645:A:G	9.12048e-13	-4.79564e-10	3.00184	0.000819238	-4.79564e-10	3.14176	3.20841e-05	-4.79564e-10	2.89354
119378778	chr11:119378778:A:G	4.7251e-15	-0.750551	-1.51041	3.68907e-06	-0.75496	-1.50628	2.17792e-07	-0.599182	-1.49985
119378837	chr11:119378837:A:G	1.20903e-14	-4.79564e-10	-1.32145	9.82439e-06	-4.79564e-10	-1.28175	4.6774e-07	-4.79564e-10	-1.33466
119379350	chr11:119379350:C:G	1.87062e-15	-1.74137	-1.44621	3.81581e-06	-0.788558	-1.4389	2.15127e-07	-0.682498	-1.42885
119380055	chr11:119380055:C:T	1.55177e-14	-4.79564e-10	-1.07187	1.25866e-05	-4.79564e-10	-1.03398	5.85133e-07	-4.79564e-10	-1.11073
119380164	chr11:119380164:C:T	1.60199e-15	-1.83193	-1.51067	3.06742e-06	-0.934959	-1.51082	1.67243e-07	-0.852085	-1.51104
119380380	chr11:119380380:A:T	1.16962e-14	-4.79564e-10	-1.35459	8.70627e-06	-4.79564e-10	-1.40257	4.2665e-07	-4.79564e-10	-1.42661
119381441	chr11:119381441:C:T	1.56402e-15	-1.85615	-1.51043	3.0165e-06	-0.951631	-1.51089	1.64084e-07	-0.871975	-1.51022
119381489	chr11:119381489:T:G	2.61754e-15	-2.03527	-0.816341	4.24037e-06	-1.29476	-0.827203	2.04809e-07	-1.14709	-1.01341
119381623	chr11:119381623:C:T	4.48917e-14	-4.79564e-10	-0.00959463	3.41871e-05	-4.79564e-10	-0.0347652	1.6555e-06	-4.79564e-10	-0.0707132
119381738	chr11:119381738:C:T	3.65262e-15	-1.02112	-1.49729	2.72451e-06	-1.05944	-1.50488	1.56819e-07	-0.918458	-1.50902
119382613	chr11:119382613:G:A	1.2087e-14	-4.79564e-10	-1.32172	8.78637e-06	-4.79564e-10	-1.39341	4.53057e-07	-4.79564e-10	-1.36655
119382760	chr11:119382760:G:A	1.31537e-14	-4.79564e-10	-1.23714	1.01374e-05	-4.79564e-10	-1.25038	5.35796e-07	-4.79564e-10	-1.19882
119383087	chr11:119383087:G:A	1.55989e-15	-1.86746	-1.50177	3.01281e-06	-0.963646	-1.50009	1.64209e-07	-0.885637	-1.49579
119383273	chr11:119383273:G:C	1.54505e-14	-4.79564e-10	-1.07621	1.03699e-05	-4.79564e-10	-1.22771	5.01656e-07	-4.79564e-10	-1.26466
119383276	chr11:119383276:A:G	1.19007e-14	-4.79564e-10	-1.33725	9.17238e-06	-4.79564e-10	-1.35042	4.76777e-07	-4.79564e-10	-1.31552
119383420	chr11:119383420:C:T	1.65672e-13	-4.79564e-10	1.29616	0.000150503	-4.79564e-10	1.44737	6.31386e-06	-4.79564e-10	1.26793
119383810	chr11:119383810:A:G	1.9146e-14	-4.79564e-10	-0.861756	2.04939e-05	-4.79564e-10	-0.546484	9.81638e-07	-4.79564e-10	-0.59335
119384150	chr11:119384150:G:A	1.03062e-14	-4.79564e-10	-1.48111	8.33852e-06	-4.79564e-10	-1.44573	4.0774e-07	-4.79564e-10	-1.47194
119384161	chr11:119384161:A:G	1.21498e-15	-2.13683	-1.48229	8.9732e-07	-2.1956	-1.47936	5.60061e-08	-2.03525	-1.42186
119384312	chr11:119384312:C:T	1.03994e-14	-4.79564e-10	-1.4721	8.4095e-06	-4.79564e-10	-1.43725	4.11377e-07	-4.79564e-10	-1.46306
119384539	chr11:119384539:G:A	1.01651e-14	-4.79564e-10	-1.49489	8.68668e-06	-4.79564e-10	-1.40482	4.2695e-07	-4.79564e-10	-1.42591
119384927	chr11:119384927:G:A	1.97881e-14	-4.79564e-10	-0.828767	1.39967e-05	-4.79564e-10	-0.92779	6.93702e-07	-4.79564e-10	-0.94053
119385085	chr11:119385085:G:A	1.11398e-15	-2.2038	-1.5021	1.15239e-06	-1.99074	-1.43404	5.07376e-08	-2.07012	-1.48578
119385134	chr11:119385134:T:C	1.00028e-14	-4.79564e-10	-1.51098	7.86293e-06	-4.79564e-10	-1.50445	3.97329e-07	-4.79564e-10	-1.49781
119386065	chr11:119386065:T:C	1.18917e-14	-4.79564e-10	-1.33801	9.00197e-06	-4.79564e-10	-1.36917	4.30193e-07	-4.79564e-10	-1.41834
119386094	chr11:119386094:G:A	1.43014e-13	-4.79564e-10	1.14909	0.000122711	-4.79564e-10	1.24322	6.54228e-06	-4.79564e-10	1.30347
119386117	chr11:119386117:T:G	1.13095e-13	-4.79564e-10	0.914379	8.85119e-05	-4.79564e-10	0.916523	3.74486e-06	-4.79564e-10	0.745567
119386535	chr11:119386535:A:G	2.10482e-14	-4.79564e-10	-0.767033	1.71264e-05	-4.79564e-10	-0.725995	7.5688e-07	-4.79564e-10	-0.853368
119386810	chr11:119386810:T:C	1.5714e-14	-4.79564e-10	-1.0593	1.11892e-05	-4.79564e-10	-1.15166	5.39474e-07	-4.79564e-10	-1.19198
119387212	chr11:119387212:T:C	1.03671e-14	-4.79564e-10	-1.47521	8.4037e-06	-4.79564e-10	-1.43794	4.30234e-07	-4.79564e-10	-1.41824
119387292	chr11:119387292:G:A	2.08906e-14	-4.79564e-10	-0.774547	1.70266e-05	-4.79564e-10	-0.731839	7.52096e-07	-4.79564e-10	-0.85971
119387543	chr11:119387543:C:CAG	1.83922e-15	-1.80572	-1.39878	4.45765e-06	-0.661865	-1.41013	2.32448e-07	-0.625969	-1.40794
119387922	chr11:119387922:A:G	3.10942e-14	-0.376828	-4.88941e-10	1.46858e-05	-0.879733	-4.88941e-10	9.02124e-07	-0.677821	-4.88941e-10
119388500	chr11:119388500:G:A	3.08446e-14	-4.79564e-10	-0.384886	2.30616e-05	-4.79564e-10	-0.428444	1.07534e-06	-4.79564e-10	-0.502179
119388589	chr11:119388589:T:C	1.37243e-14	-4.79564e-10	-1.19468	9.4863e-06	-4.79564e-10	-1.31677	5.1319e-07	-4.79564e-10	-1.24193
119388923	chr11:119388923:G:A	1.00935e-14	-4.79564e-10	-1.50195	7.81164e-06	-4.79564e-10	-1.511	3.92367e-07	-4.79564e-10	-1.51037
119388999	chr11:119388999:A:G	2.17787e-14	-4.79564e-10	-0.732918	1.77035e-05	-4.79564e-10	-0.69285	7.80484e-07	-4.79564e-10	-0.822659
119389010	chr11:119389010:A:G	1.3026e-15	-2.05325	-1.49624	1.20648e-06	-1.9673	-1.41161	6.35406e-08	-1.90167	-1.42923
119389228	chr11:119389228:G:A	1.69364e-14	-4.79564e-10	-0.984383	1.71701e-05	-4.79564e-10	-0.723444	8.04369e-07	-4.79564e-10	-0.792514
119389433	chr11:119389433:G:T	1.45e-14	-4.79564e-10	-1.1397	1.01702e-05	-4.79564e-10	-1.24715	5.24417e-07	-4.79564e-10	-1.22029
119389746	chr11:119389746:C:A	1.51958e-15	-1.92476	-1.47066	1.47939e-06	-1.82018	-1.35481	7.84839e-08	-1.74203	-1.37765
119390191	chr11:119390191:ATCTTGGGATG:A	2.77765e-14	-4.79564e-10	-0.489658	1.89038e-05	-4.79564e-10	-0.627253	8.71369e-07	-4.79564e-10	-0.712507
119391013	chr11:119391013:A:G	3.6471e-14	-4.79564e-10	-0.217331	2.72224e-05	-4.79564e-10	-0.262573	1.26063e-06	-4.79564e-10	-0.343209
119391089	chr11:119391089:C:T	1.0511e-14	-4.79564e-10	-1.46143	7.93523e-06	-4.79564e-10	-1.4953	4.01324e-07	-4.79564e-10	-1.4878
119391157	chr11:119391157:T:G	1.62608e-15	-1.85016	-1.47752	3.85091e-06	-0.73523	-1.48308	1.9857e-07	-0.70892	-1.48251
119391373	chr11:119391373:A:C	2.44341e-14	-4.79564e-10	-0.617869	1.68859e-05	-4.79564e-10	-0.740137	9.00265e-07	-4.79564e-10	-0.679883
119392086	chr11:119392086:C:A	2.06623e-14	-4.79564e-10	-0.785536	1.68452e-05	-4.79564e-10	-0.742545	7.45468e-07	-4.79564e-10	-0.868561
119392187	chr11:119392187:T:G	1.36475e-15	-1.99265	-1.51023	1.2128e-06	-1.89797	-1.4757	6.46204e-08	-1.82826	-1.48579
119392452	chr11:119392452:A:G	1.42239e-14	-4.79564e-10	-1.15893	9.77505e-06	-4.79564e-10	-1.28678	5.31808e-07	-4.79564e-10	-1.20629
119392589	chr11:119392589:AG:A	1.75981e-14	-4.79564e-10	-0.946056	1.31629e-05	-4.79564e-10	-0.989208	5.90017e-07	-4.79564e-10	-1.10242
119392670	chr11:119392670:C:T	1.56998e-14	-4.79564e-10	-1.0602	1.1806e-05	-4.79564e-10	-1.098	5.36226e-07	-4.79564e-10	-1.19802
119392749	chr11:119392749:C:T	2.05207e-14	-4.79564e-10	-0.792413	2.05595e-05	-4.79564e-10	-0.54329	9.43367e-07	-4.79564e-10	-0.633117
119392810	chr11:119392810:C:T	1.59008e-14	-4.79564e-10	-1.04748	1.31856e-05	-4.79564e-10	-0.987491	5.99138e-07	-4.79564e-10	-1.08708
119392852	chr11:119392852:G:A	1.00479e-14	-4.79564e-10	-1.50649	8.11705e-06	-4.79564e-10	-1.47265	4.0644e-07	-4.79564e-10	-1.47514
119392893	chr11:119392893:G:A	1.17752e-14	-4.79564e-10	-1.34786	8.75292e-06	-4.79564e-10	-1.39723	4.47196e-07	-4.79564e-10	-1.37958
119392993	chr11:119392993:T:C	1.32954e-15	-2.01853	-1.51048	1.1953e-06	-1.92764	-1.46058	6.37261e-08	-1.85614	-1.47184
119393084	chr11:119393084:G:A	1.50008e-15	-1.92551	-1.48282	1.46035e-06	-1.82052	-1.36742	7.75904e-08	-1.74297	-1.38816
119393450	chr11:119393450:A:G	1.59494e-14	-4.79564e-10	-1.04443	1.1118e-05	-4.79564e-10	-1.15805	5.75758e-07	-4.79564e-10	-1.12688
119394325	chr11:119394325:T:C	1.26886e-14	-4.79564e-10	-1.27315	1.16638e-05	-4.79564e-10	-1.11012	5.64155e-07	-4.79564e-10	-1.14724
119394542	chr11:119394542:G:C	2.25497e-14	-4.79564e-10	-0.698126	1.8373e-05	-4.79564e-10	-0.655729	8.05573e-07	-4.79564e-10	-0.791019
119394770	chr11:119394770:G:A	1.85202e-14	-4.79564e-10	-0.894987	1.83326e-05	-4.79564e-10	-0.657932	8.49252e-07	-4.79564e-10	-0.738217
119395029	chr11:119395029:C:T	1.23913e-14	-4.79564e-10	-1.29686	9.13922e-06	-4.79564e-10	-1.35404	4.68334e-07	-4.79564e-10	-1.33339
119396008	chr11:119396008:C:G	2.75916e-14	-4.79564e-10	-0.496335	2.2706e-05	-4.79564e-10	-0.443983	9.78716e-07	-4.79564e-10	-0.596331
119396035	chr11:119396035:G:A	3.71021e-14	-4.79564e-10	-0.200176	2.75675e-05	-4.79564e-10	-0.249975	1.28328e-06	-4.79564e-10	-0.325402
119396152	chr11:119396152:T:G	5.85914e-14	-4.79564e-10	0.25674	4.34839e-05	-4.79564e-10	0.205777	2.0011e-06	-4.79564e-10	0.118879
119396489	chr11:119396489:T:C	1.34619e-14	-1.21398	-4.88941e-10	7.85547e-06	-1.5054	-4.88941e-10	3.86594e-07	-1.5252	-4.88941e-10
119396984	chr11:119396984:A:C	1.59181e-15	-1.92238	-1.4266	3.5239e-06	-0.872217	-1.43483	1.80915e-07	-0.850306	-1.43424
119397257	chr11:119397257:G:A	1.43094e-14	-4.79564e-10	-1.15293	1.38346e-05	-4.79564e-10	-0.939441	6.52542e-07	-4.79564e-10	-1.0017
119397482	chr11:119397482:T:A	3.80133e-14	-4.79564e-10	-0.175913	2.82996e-05	-4.79564e-10	-0.223764	1.31534e-06	-4.79564e-10	-0.300722
119397587	chr11:119397587:G:A	1.04801e-14	-4.79564e-10	-1.46437	9.74512e-06	-4.79564e-10	-1.28985	4.42445e-07	-4.79564e-10	-1.39026
119398155	chr11:119398155:G:A	1.05921e-14	-4.79564e-10	-1.45374	8.12889e-06	-4.79564e-10	-1.47119	4.12323e-07	-4.79564e-10	-1.46077
119398274	chr11:119398274:A:G	2.34998e-15	-2.20494	-0.754502	3.71758e-06	-1.89369	-0.359847	1.36693e-07	-1.99454	-0.570289
119398316	chr11:119398316:T:C	1.10545e-14	-4.79564e-10	-1.41101	9.80468e-06	-4.79564e-10	-1.28375	4.715e-07	-4.79564e-10	-1.32665
119398371	chr11:119398371:G:A	1.45493e-15	-1.96173	-1.47717	3.13221e-06	-0.941706	-1.48317	1.59707e-07	-0.926081	-1.48315
119398402	chr11:119398402:G:C	1.13522e-15	-2.22687	-1.46015	1.03283e-06	-2.21717	-1.31714	5.25235e-08	-2.17561	-1.34571
119398589	chr11:119398589:G:A	1.38787e-14	-4.79564e-10	-1.18349	1.33056e-05	-4.79564e-10	-0.978431	6.29116e-07	-4.79564e-10	-1.03826
119399029	chr11:119399029:G:A	1.20804e-14	-4.79564e-10	-1.32226	8.94664e-06	-4.79564e-10	-1.37534	4.57898e-07	-4.79564e-10	-1.35593
119399242	chr11:119399242:T:C	1.04543e-15	-2.26734	-1.50209	8.27742e-07	-2.25548	-1.50018	4.14853e-08	-2.24619	-1.51104
119399640	chr11:119399640:A:G	2.60958e-14	-4.79564e-10	-0.552075	1.72367e-05	-4.79564e-10	-0.719574	9.0129e-07	-4.79564e-10	-0.678746
119400076	chr11:119400076:C:T	1.97827e-14	-4.79564e-10	-0.829042	1.41828e-05	-4.79564e-10	-0.91458	7.11224e-07	-4.79564e-10	-0.915586
119400473	chr11:119400473:C:T	3.13265e-14	-4.79564e-10	-0.369385	2.58455e-05	-4.79564e-10	-0.314477	1.10316e-06	-4.79564e-10	-0.476637
119400480	chr11:119400480:T:C	3.16812e-14	-4.79564e-10	-0.358126	2.15653e-05	-4.79564e-10	-0.495526	1.16201e-06	-4.79564e-10	-0.424664
119400659	chr11:119400659:T:C	1.52041e-14	-4.79564e-10	-1.09228	1.09596e-05	-4.79564e-10	-1.1724	5.45472e-07	-4.79564e-10	-1.18092
119401134	chr11:119401134:A:G	1.51039e-14	-4.79564e-10	-1.09889	1.05805e-05	-4.79564e-10	-1.2076	5.4639e-07	-4.79564e-10	-1.17924
119401135	chr11:119401135:T:C	1.01658e-14	-4.79564e-10	-1.49482	7.85447e-06	-4.79564e-10	-1.50553	3.92177e-07	-4.79564e-10	-1.51086
119401890	chr11:119401890:C:T	2.95734e-14	-0.426974	-4.88941e-10	1.09345e-05	-1.17469	-4.88941e-10	6.40935e-07	-1.01964	-4.88941e-10
119402170	chr11:119402170:A:G	8.64734e-14	-4.79564e-10	0.645988	6.11979e-05	-4.79564e-10	0.5475	3.40441e-06	-4.79564e-10	0.650254
119402807	chr11:119402807:C:T	1.08917e-14	-4.79564e-10	-1.42584	8.00113e-06	-4.79564e-10	-1.48703	4.1275e-07	-4.79564e-10	-1.45973
119403007	chr11:119403007:C:T	2.64258e-14	-4.79564e-10	-0.539507	1.74623e-05	-4.79564e-10	-0.706567	9.12918e-07	-4.79564e-10	-0.665926
119403162	chr11:119403162:C:T	2.59222e-14	-4.79564e-10	-0.558748	2.13014e-05	-4.79564e-10	-0.507841	9.22077e-07	-4.79564e-10	-0.655944
119403294	chr11:119403294:TC:T	6.31587e-15	-1.97078	-4.88941e-10	3.64832e-06	-2.27235	-4.88941e-10	3.19395e-07	-1.71614	-4.88941e-10
119403297	chr11:119403297:C:T	1.3082e-15	-2.03506	-1.51013	9.88924e-07	-2.12542	-1.45233	5.93811e-08	-1.90128	-1.49732
119403415	chr11:119403415:G:A	1.55209e-14	-4.79564e-10	-1.07166	1.11798e-05	-4.79564e-10	-1.15251	5.56791e-07	-4.79564e-10	-1.16038
119403449	chr11:119403449:T:C	1.10204e-14	-4.79564e-10	-1.4141	8.17754e-06	-4.79564e-10	-1.46522	4.15336e-07	-4.79564e-10	-1.45348
119403507	chr11:119403507:A:T	1.09218e-14	-4.79564e-10	-1.42309	8.01137e-06	-4.79564e-10	-1.48575	4.13738e-07	-4.79564e-10	-1.45734
119403707	chr11:119403707:A:G	1.51818e-15	-2.26252	-1.13382	1.6291e-06	-2.26017	-0.818418	7.56227e-08	-2.22614	-0.930673
119404000	chr11:119404000:A:G	1.26187e-14	-4.79564e-10	-1.27867	9.19405e-06	-4.79564e-10	-1.34806	4.72455e-07	-4.79564e-10	-1.32463
119404070	chr11:119404070:G:A	1.20705e-14	-4.79564e-10	-1.32308	8.94036e-06	-4.79564e-10	-1.37604	4.57552e-07	-4.79564e-10	-1.35668
119404849	chr11:119404849:C:A	1.14362e-14	-4.79564e-10	-1.37706	8.67869e-06	-4.79564e-10	-1.40574	4.24613e-07	-4.79564e-10	-1.4314
119405020	chr11:119405020:CCATGTCCTGCTTCT:C	1.26492e-14	-4.79564e-10	-1.27625	9.27997e-06	-4.79564e-10	-1.33876	4.78459e-07	-4.79564e-10	-1.312
119405248	chr11:119405248:A:G	1.09916e-14	-4.79564e-10	-1.41671	9.727e-06	-4.79564e-10	-1.29171	4.68199e-07	-4.79564e-10	-1.33368
119405501	chr11:119405501:G:A	1.51041e-14	-4.79564e-10	-1.09888	1.05415e-05	-4.79564e-10	-1.21129	5.44182e-07	-4.79564e-10	-1.18329
119405582	chr11:119405582:G:A	2.53221e-14	-4.79564e-10	-0.58217	1.67688e-05	-4.79564e-10	-0.747091	8.75355e-07	-4.79564e-10	-0.707943
119405632	chr11:119405632:C:T	2.02693e-14	-4.79564e-10	-0.804742	1.4932e-05	-4.79564e-10	-0.863108	8.02659e-07	-4.79564e-10	-0.794643
119405800	chr11:119405800:C:T	3.03277e-14	-4.79564e-10	-0.401786	2.49479e-05	-4.79564e-10	-0.349826	1.06765e-06	-4.79564e-10	-0.50936
119405972	chr11:119405972:A:G	1.04067e-14	-4.79564e-10	-1.4714	9.55074e-06	-4.79564e-10	-1.30999	4.36644e-07	-4.79564e-10	-1.40345
119406131	chr11:119406131:G:A	1.02761e-14	-4.79564e-10	-1.48403	9.27505e-06	-4.79564e-10	-1.33929	4.27481e-07	-4.79564e-10	-1.42466
119406450	chr11:119406450:A:G	1.01121e-14	-4.79564e-10	-1.50011	7.93203e-06	-4.79564e-10	-1.4957	3.95137e-07	-4.79564e-10	-1.50334
119406477	chr11:119406477:A:G	2.1165e-14	-4.79564e-10	-0.761501	1.55349e-05	-4.79564e-10	-0.823527	8.3715e-07	-4.79564e-10	-0.75257
119406526	chr11:119406526:A:G	5.1589e-15	-2.17313	-4.88941e-10	6.81099e-06	-1.64808	-4.88941e-10	4.06874e-07	-1.47407	-4.88941e-10
119406751	chr11:119406751:G:A	1.92629e-14	-4.79564e-10	-0.855665	1.85726e-05	-4.79564e-10	-0.644926	8.63539e-07	-4.79564e-10	-0.721533
119406791	chr11:119406791:C:T	3.12319e-14	-4.79564e-10	-0.372409	2.56656e-05	-4.79564e-10	-0.321463	1.09593e-06	-4.79564e-10	-0.483217
119406988	chr11:119406988:G:A	1.63688e-14	-4.79564e-10	-1.01847	1.646e-05	-4.79564e-10	-0.765682	7.72387e-07	-4.79564e-10	-0.833087
119407238	chr11:119407238:C:A	1.01402e-14	-4.79564e-10	-1.49735	8.01752e-06	-4.79564e-10	-1.48498	3.97406e-07	-4.79564e-10	-1.49761
119407328	chr11:119407328:GGTA:G	2.05776e-14	-0.789646	-4.88941e-10	9.58622e-06	-1.30629	-4.88941e-10	5.16207e-07	-1.23607	-4.88941e-10
119407464	chr11:119407464:C:T	1.68615e-14	-0.988816	-4.88941e-10	9.88579e-06	-1.27551	-4.88941e-10	4.47532e-07	-1.37882	-4.88941e-10
119407667	chr11:119407667:TTGCCCAGGCTGGAG:T	3.20639e-14	-4.79564e-10	-0.346117	2.18112e-05	-4.79564e-10	-0.48419	1.17558e-06	-4.79564e-10	-0.413059
119407732	chr11:119407732:A:G	1.479e-13	-4.79564e-10	1.18269	0.000129411	-4.79564e-10	1.29638	6.91811e-06	-4.79564e-10	1.35932
119408206	chr11:119408206:C:T	1.17406e-14	-4.79564e-10	-1.3508	8.12313e-06	-4.79564e-10	-1.4719	4.30664e-07	-4.79564e-10	-1.41725
119408271	chr11:119408271:T:C	1.63201e-15	-2.27913	-1.04491	1.91092e-06	-2.27068	-0.648346	7.49785e-08	-2.25729	-0.908078
119408403	chr11:119408403:T:C	1.01736e-14	-4.79564e-10	-1.49406	7.86241e-06	-4.79564e-10	-1.50452	3.92446e-07	-4.79564e-10	-1.51017
119408873	chr11:119408873:G:T	1.43119e-14	-4.79564e-10	-1.15276	9.72883e-06	-4.79564e-10	-1.29152	5.25336e-07	-4.79564e-10	-1.21853
119409913	chr11:119409913:A:G	1.90975e-14	-4.79564e-10	-0.864291	1.84019e-05	-4.79564e-10	-0.654159	8.55702e-07	-4.79564e-10	-0.73065
119410050	chr11:119410050:G:A	1.44239e-14	-4.79564e-10	-1.14496	9.77178e-06	-4.79564e-10	-1.28711	5.28531e-07	-4.79564e-10	-1.21247
119410125	chr11:119410125:C:CTATACTGTTGGTCATAAGCAACA	6.84042e-14	-4.79564e-10	0.411586	7.95082e-05	-4.79564e-10	0.809247	3.47841e-06	-4.79564e-10	0.671757
119410687	chr11:119410687:T:C	1.04416e-15	-2.26	-1.51064	8.25428e-07	-2.24744	-1.51102	4.2389e-08	-2.23609	-1.49959
119410992	chr11:119410992:T:C	1.56061e-14	-4.79564e-10	-1.06618	1.54605e-05	-4.79564e-10	-0.828323	7.27893e-07	-4.79564e-10	-0.892419
119411175	chr11:119411175:T:A	1.25758e-15	-2.27956	-1.30511	1.08034e-06	-2.27781	-1.21152	4.89247e-08	-2.26956	-1.32273
119411341	chr11:119411341:T:TC	1.6804e-15	-1.85988	-1.43494	3.83502e-06	-0.778088	-1.44435	1.98154e-07	-0.749601	-1.44393
119411376	chr11:119411376:T:C	1.76141e-15	-1.83559	-1.41215	4.11052e-06	-0.731685	-1.42138	2.12117e-07	-0.704513	-1.42092
119411553	chr11:119411553:C:T	1.20598e-14	-4.79564e-10	-1.32397	8.48645e-06	-4.79564e-10	-1.42814	4.461e-07	-4.79564e-10	-1.38203
119411916	chr11:119411916:T:C	1.29374e-14	-4.79564e-10	-1.25373	9.61188e-06	-4.79564e-10	-1.30361	4.77017e-07	-4.79564e-10	-1.31502
119412353	chr11:119412353:G:A	1.00823e-14	-4.79564e-10	-1.50307	7.82365e-06	-4.79564e-10	-1.50946	3.9215e-07	-4.79564e-10	-1.51093
119412370	chr11:119412370:C:T	4.67817e-15	-2.27094	-4.88941e-10	4.11943e-06	-2.1509	-4.88941e-10	1.97189e-07	-2.19841	-4.88941e-10
119412923	chr11:119412923:A:G	8.07621e-15	-1.72493	-4.88941e-10	5.1689e-06	-1.92395	-4.88941e-10	3.49921e-07	-1.62487	-4.88941e-10
119413321	chr11:119413321:CT:C	1.00869e-14	-4.79564e-10	-1.50261	7.81156e-06	-4.79564e-10	-1.51101	3.9268e-07	-4.79564e-10	-1.50958
119413454	chr11:119413454:G:A	1.51183e-14	-4.79564e-10	-1.09794	1.01356e-05	-4.79564e-10	-1.25056	5.51712e-07	-4.79564e-10	-1.16955
119413493	chr11:119413493:A:G	2.20236e-14	-4.79564e-10	-0.721735	2.17634e-05	-4.79564e-10	-0.486385	1.0016e-06	-4.79564e-10	-0.573223
119413580	chr11:119413580:T:G	1.13583e-14	-4.79564e-10	-1.3839	8.63773e-06	-4.79564e-10	-1.41047	4.16204e-07	-4.79564e-10	-1.4514
119414298	chr11:119414298:C:T	1.39456e-15	-2.20509	-1.27618	1.84757e-06	-1.8993	-1.05345	7.29735e-08	-2.00157	-1.19091
119414674	chr11:119414674:GTCTT:G	1.01723e-14	-4.79564e-10	-1.49418	7.86463e-06	-4.79564e-10	-1.50424	3.92419e-07	-4.79564e-10	-1.51024
119415170	chr11:119415170:C:T	1.11255e-14	-4.79564e-10	-1.40461	8.49794e-06	-4.79564e-10	-1.42679	4.18001e-07	-4.79564e-10	-1.44709
119415558	chr11:119415558:G:A	2.51088e-14	-0.59063	-4.88941e-10	3.19665e-05	-0.101925	-4.88941e-10	1.26514e-06	-0.339637	-4.88941e-10
119415565	chr11:119415565:C:G	1.04101e-15	-2.26292	-1.51074	8.22742e-07	-2.25077	-1.51096	4.22672e-08	-2.24045	-1.49811
119415715	chr11:119415715:A:G	1.45977e-14	-4.79564e-10	-1.13298	9.90552e-06	-4.79564e-10	-1.27352	5.372e-07	-4.79564e-10	-1.1962
119416465	chr11:119416465:G:A	6.57034e-14	-4.79564e-10	0.371303	7.54627e-05	-4.79564e-10	0.757025	3.32899e-06	-4.79564e-10	0.627851
119416473	chr11:119416473:A:ATT	1.00962e-14	-4.79564e-10	-1.50169	7.83044e-06	-4.79564e-10	-1.50859	3.95852e-07	-4.79564e-10	-1.50153
119416479	chr11:119416479:T:C	3.09844e-14	-4.79564e-10	-0.380365	2.53341e-05	-4.79564e-10	-0.334461	1.08515e-06	-4.79564e-10	-0.493099
119416626	chr11:119416626:C:T	1.38618e-13	-4.79564e-10	1.11787	0.000156624	-4.79564e-10	1.48724	6.83549e-06	-4.79564e-10	1.34731
119416684	chr11:119416684:G:A	1.33554e-13	-4.79564e-10	1.08066	0.000149959	-4.79564e-10	1.44375	6.54938e-06	-4.79564e-10	1.30455
119416706	chr11:119416706:C:T	9.25694e-15	-1.58848	-4.88941e-10	9.24072e-06	-1.34299	-4.88941e-10	4.18963e-07	-1.44479	-4.88941e-10
119416840	chr11:119416840:G:A	2.02803e-14	-4.79564e-10	-0.804199	1.50064e-05	-4.79564e-10	-0.858135	6.76379e-07	-4.79564e-10	-0.965819
119417083	chr11:119417083:G:A	2.06266e-14	-4.79564e-10	-0.787268	2.02025e-05	-4.79564e-10	-0.560809	9.32989e-07	-4.79564e-10	-0.64418
119417371	chr11:119417371:G:A	5.56847e-14	-4.79564e-10	0.205857	4.14793e-05	-4.79564e-10	0.15858	1.91756e-06	-4.79564e-10	0.0762359
119417385	chr11:119417385:G:C	1.82867e-14	-4.79564e-10	-0.907677	1.25863e-05	-4.79564e-10	-1.03401	6.50798e-07	-4.79564e-10	-1.00437
119417635	chr11:119417635:G:T	6.84042e-14	-4.79564e-10	0.411586	7.95082e-05	-4.79564e-10	0.809247	3.47841e-06	-4.79564e-10	0.671757
119417850	chr11:119417850:G:A	1.12452e-14	-4.79564e-10	-1.3939	8.29957e-06	-4.79564e-10	-1.45041	4.22229e-07	-4.79564e-10	-1.43703
119417901	chr11:119417901:C:T	1.02682e-14	-4.79564e-10	-1.4848	7.91737e-06	-4.79564e-10	-1.49756	4.02747e-07	-4.79564e-10	-1.48426
119417909	chr11:119417909:A:G	1.46754e-15	-2.2722	-1.15806	1.53094e-06	-2.27206	-0.868673	6.77694e-08	-2.24336	-1.0231
119418404	chr11:119418404:C:T	1.3486e-14	-4.79564e-10	-1.21219	9.91711e-06	-4.79564e-10	-1.27235	5.14868e-07	-4.79564e-10	-1.23866
119418425	chr11:119418425:C:T	3.33782e-14	-4.79564e-10	-0.305946	2.48516e-05	-4.79564e-10	-0.353693	1.16453e-06	-4.79564e-10	-0.422499
119418934	chr11:119418934:G:C	1.00024e-14	-4.79564e-10	-1.51102	7.82933e-06	-4.79564e-10	-1.50874	3.92108e-07	-4.79564e-10	-1.51103
119419133	chr11:119419133:C:T	1.17839e-14	-4.79564e-10	-1.34711	1.07213e-05	-4.79564e-10	-1.19438	4.97633e-07	-4.79564e-10	-1.27271
119419183	chr11:119419183:GAACA:G	6.11781e-15	-2.00264	-4.88941e-10	3.95687e-06	-2.19116	-4.88941e-10	2.92477e-07	-1.80419	-4.88941e-10
119419292	chr11:119419292:G:T	4.6255e-14	-4.79564e-10	0.0203215	3.18799e-05	-4.79564e-10	-0.104638	1.69546e-06	-4.79564e-10	-0.0468615
119419620	chr11:119419620:G:A	1.30648e-13	-4.79564e-10	1.05866	0.000100672	-4.79564e-10	1.04525	4.21195e-06	-4.79564e-10	0.863109
119419628	chr11:119419628:T:C	4.28186e-14	-4.79564e-10	-0.0568747	2.86395e-05	-4.79564e-10	-0.211827	1.55748e-06	-4.79564e-10	-0.131748
119419659	chr11:119419659:C:T	1.0349e-15	-2.27201	-1.50754	8.14231e-07	-2.26335	-1.50877	4.20608e-08	-2.25504	-1.48842
119420693	chr11:119420693:T:C	1.06561e-15	-2.26366	-1.48665	8.93573e-07	-2.26143	-1.41771	4.5157e-08	-2.23298	-1.43944
119420770	chr11:119420770:G:A	1.9839e-15	-2.21092	-0.917863	2.96945e-06	-1.90936	-0.568871	1.11154e-07	-2.00922	-0.762432
119420949	chr11:119420949:G:A	1.14734e-14	-4.79564e-10	-1.37382	8.22387e-06	-4.79564e-10	-1.45957	4.28709e-07	-4.79564e-10	-1.4218
119421604	chr11:119421604:T:C	1.03758e-15	-2.27151	-1.50545	8.15837e-07	-2.2626	-1.50756	4.22337e-08	-2.25395	-1.48541
119422002	chr11:119422002:T:C	2.25271e-15	-2.18087	-0.820845	3.57378e-06	-1.84601	-0.446976	1.31074e-07	-1.95453	-0.652281
119422687	chr11:119422687:G:A	1.05435e-15	-2.24999	-1.51093	8.35845e-07	-2.2349	-1.51103	4.29044e-08	-2.22232	-1.50128
119422731	chr11:119422731:A:G	1.25162e-15	-2.23576	-1.35365	9.5497e-07	-2.22257	-1.39012	4.70725e-08	-2.19963	-1.43125
119423315	chr11:119423315:G:A	1.06941e-14	-4.79564e-10	-1.44415	8.07437e-06	-4.79564e-10	-1.47792	4.15218e-07	-4.79564e-10	-1.45377
119423389	chr11:119423389:G:A	1.71268e-14	-4.79564e-10	-0.973204	1.20078e-05	-4.79564e-10	-1.08105	5.67778e-07	-4.79564e-10	-1.14084
119423432	chr11:119423432:C:T	1.04621e-14	-4.79564e-10	-1.46609	8.38779e-06	-4.79564e-10	-1.43984	4.04907e-07	-4.79564e-10	-1.47892
119423580	chr11:119423580:A:G	1.24839e-15	-2.24862	-1.34337	9.49657e-07	-2.23688	-1.38138	4.65982e-08	-2.21701	-1.424
119423616	chr11:119423616:G:T	3.40132e-14	-4.79564e-10	-0.2871	2.46386e-05	-4.79564e-10	-0.362299	1.28565e-06	-4.79564e-10	-0.323554
119423761	chr11:119423761:C:T	3.23279e-14	-0.337917	-4.88941e-10	4.27008e-05	0.187605	-4.88941e-10	1.66028e-06	-0.0678323	-4.88941e-10
119423826	chr11:119423826:T:A	4.5888e-14	-4.79564e-10	0.0123546	3.41374e-05	-4.79564e-10	-0.0362186	1.58751e-06	-4.79564e-10	-0.112648
119423903	chr11:119423903:C:T	3.25402e-14	-4.79564e-10	-0.331372	1.9572e-05	-4.79564e-10	-0.592514	1.04926e-06	-4.79564e-10	-0.526734
119424012	chr11:119424012:C:T	1.84726e-14	-4.79564e-10	-0.897557	1.25369e-05	-4.79564e-10	-1.03794	6.59716e-07	-4.79564e-10	-0.990764
119424190	chr11:119424190:A:G	1.03282e-14	-4.79564e-10	-1.47897	8.23554e-06	-4.79564e-10	-1.45815	4.00129e-07	-4.79564e-10	-1.49078
119424215	chr11:119424215:A:G	1.40678e-14	-4.79564e-10	-1.16996	1.16971e-05	-4.79564e-10	-1.10727	6.42121e-07	-4.79564e-10	-1.0178
119424353	chr11:119424353:A:G	1.09123e-15	-2.21988	-1.50667	8.61946e-07	-2.21319	-1.50198	4.51585e-08	-2.16352	-1.50887
119424372	chr11:119424372:A:G	1.78213e-15	-1.85041	-1.38563	4.11136e-06	-0.754905	-1.39795	2.10479e-07	-0.73482	-1.39837
119424768	chr11:119424768:C:G	1.18234e-14	-4.79564e-10	-1.34376	8.4049e-06	-4.79564e-10	-1.4378	4.40825e-07	-4.79564e-10	-1.39392
119424937	chr11:119424937:C:T	1.67996e-15	-2.00452	-1.29056	3.18889e-06	-1.06029	-1.34665	1.61384e-07	-1.06995	-1.32883
119425403	chr11:119425403:C:T	1.10612e-14	-4.79564e-10	-1.41041	8.45218e-06	-4.79564e-10	-1.43219	4.16101e-07	-4.79564e-10	-1.45165
119425596	chr11:119425596:T:C	1.0067e-14	-4.79564e-10	-1.50458	8.03243e-06	-4.79564e-10	-1.48313	4.08188e-07	-4.79564e-10	-1.47085
119425638	chr11:119425638:G:C	2.18454e-13	-4.79564e-10	1.57273	0.000169909	-4.79564e-10	1.56865	6.95183e-06	-4.79564e-10	1.36419
119425769	chr11:119425769:T:C	3.78136e-14	-4.79564e-10	-0.181181	3.12699e-05	-4.79564e-10	-0.123958	1.31152e-06	-4.79564e-10	-0.30363
119425810	chr11:119425810:A:G	1.05115e-15	-2.27313	-1.49084	8.24347e-07	-2.2644	-1.49538	4.32125e-08	-2.25636	-1.46008
119425888	chr11:119425888:T:C	1.08469e-15	-2.2661	-1.46646	8.43331e-07	-2.25729	-1.47972	4.4753e-08	-2.24484	-1.43658
119426114	chr11:119426114:C:T	1.09931e-14	-4.79564e-10	-1.41658	9.62641e-06	-4.79564e-10	-1.3021	4.38416e-07	-4.79564e-10	-1.3994
119426538	chr11:119426538:G:A	4.6347e-15	-2.28028	-4.88941e-10	3.643e-06	-2.27381	-4.88941e-10	1.83094e-07	-2.27257	-4.88941e-10
119426904	chr11:119426904:A:G	1.12341e-15	-2.23298	-1.46449	8.43827e-07	-2.22667	-1.50975	4.46523e-08	-2.18138	-1.50229
119426939	chr11:119426939:G:T	1.02261e-14	-4.79564e-10	-1.48891	9.00106e-06	-4.79564e-10	-1.36927	4.40398e-07	-4.79564e-10	-1.39489
119427000	chr11:119427000:A:C	3.43721e-14	-4.79564e-10	-0.276602	2.81814e-05	-4.79564e-10	-0.227953	1.1994e-06	-4.79564e-10	-0.392998
119427001	chr11:119427001:G:A	1.14982e-15	-2.23703	-1.43721	8.46038e-07	-2.2311	-1.50271	4.49555e-08	-2.18755	-1.48935
119427024	chr11:119427024:CT:C	3.1364e-14	-4.79564e-10	-0.368189	2.13446e-05	-4.79564e-10	-0.505813	1.14904e-06	-4.79564e-10	-0.435888
119427028	chr11:119427028:G:C	1.18802e-14	-4.79564e-10	-1.33897	8.43061e-06	-4.79564e-10	-1.43474	4.42608e-07	-4.79564e-10	-1.38989
119427070	chr11:119427070:C:T	1.82219e-14	-4.79564e-10	-0.911227	1.24035e-05	-4.79564e-10	-1.04863	6.51585e-07	-4.79564e-10	-1.00316
119427288	chr11:119427288:T:A	3.13651e-14	-4.79564e-10	-0.368153	2.13477e-05	-4.79564e-10	-0.505669	1.14915e-06	-4.79564e-10	-0.435793
119427831	chr11:119427831:C:T	2.41847e-14	-4.79564e-10	-0.62813	1.70524e-05	-4.79564e-10	-0.730323	9.099e-07	-4.79564e-10	-0.669238
119427937	chr11:119427937:G:A	1.0245e-14	-4.79564e-10	-1.48706	8.51604e-06	-4.79564e-10	-1.42466	4.20336e-07	-4.79564e-10	-1.44152
119427965	chr11:119427965:C:T	1.2145e-14	-4.79564e-10	-1.31693	1.10327e-05	-4.79564e-10	-1.16575	5.36499e-07	-4.79564e-10	-1.19751
119427977	chr11:119427977:C:T	1.00635e-14	-4.79564e-10	-1.50493	8.28452e-06	-4.79564e-10	-1.45223	3.97096e-07	-4.79564e-10	-1.49839
119428661	chr11:119428661:G:A	1.10172e-15	-2.2727	-1.44427	8.53615e-07	-2.26578	-1.45911	4.56226e-08	-2.25612	-1.40605
119428667	chr11:119428667:G:A	1.03881e-15	-2.27239	-1.50338	8.1668e-07	-2.2638	-1.50532	4.23848e-08	-2.25602	-1.47976
119428698	chr11:119428698:C:T	1.10489e-15	-2.27183	-1.44227	8.56187e-07	-2.26469	-1.45719	4.5811e-08	-2.25466	-1.40339
119428882	chr11:119428882:A:G	1.0354e-15	-2.27481	-1.50425	8.13267e-07	-2.26728	-1.50603	4.21332e-08	-2.2603	-1.48144
119429057	chr11:119429057:C:T	1.77287e-13	-4.79564e-10	1.36392	0.000136437	-4.79564e-10	1.34925	5.58439e-06	-4.79564e-10	1.14516
119429122	chr11:119429122:G:A	1.09759e-15	-2.2655	-1.45523	8.53319e-07	-2.25646	-1.46877	4.55214e-08	-2.24446	-1.41993
119429190	chr11:119429190:A:G	3.08766e-14	-4.79564e-10	-0.38385	2.39193e-05	-4.79564e-10	-0.391926	1.06679e-06	-4.79564e-10	-0.510162
119429509	chr11:119429509:G:A	6.8014e-15	-0.754261	-1.14246	7.88648e-06	-0.296321	-1.20514	3.27002e-07	-0.495261	-1.19734
119429706	chr11:119429706:T:C	1.06503e-14	-4.79564e-10	-1.44826	9.16444e-06	-4.79564e-10	-1.35128	4.35204e-07	-4.79564e-10	-1.40676
119429971	chr11:119429971:C:A	1.04898e-15	-2.28014	-1.48589	8.13565e-07	-2.27723	-1.49571	4.25932e-08	-2.27257	-1.45831
119429984	chr11:119429984:G:A	3.64984e-15	-2.25728	-0.26189	2.25478e-06	-2.27918	-0.47438	1.1974e-07	-2.2522	-0.445046
119430002	chr11:119430002:C:T	2.62808e-15	-2.25694	-0.590658	1.67358e-06	-2.27887	-0.772778	8.83208e-08	-2.25096	-0.750638
119430216	chr11:119430216:G:A	1.26543e-14	-4.79564e-10	-1.27585	9.5043e-06	-4.79564e-10	-1.31487	4.6047e-07	-4.79564e-10	-1.35033
119430779	chr11:119430779:A:T	1.00121e-14	-4.79564e-10	-1.51005	7.91066e-06	-4.79564e-10	-1.4984	4.01047e-07	-4.79564e-10	-1.48849
119430870	chr11:119430870:C:T	1.02269e-15	-2.28074	-1.51067	8.03298e-07	-2.27948	-1.50616	4.04168e-08	-2.278	-1.50533
119430898	chr11:119430898:C:T	3.70415e-15	-2.25063	-0.25376	2.27394e-06	-2.277	-0.468094	1.21399e-07	-2.24423	-0.439258
119431232	chr11:119431232:G:A	1.28737e-15	-2.27841	-1.28284	9.81398e-07	-2.27262	-1.31277	5.60254e-08	-2.269	-1.18776
119431485	chr11:119431485:C:T	1.00499e-14	-4.79564e-10	-1.50628	8.00092e-06	-4.79564e-10	-1.48706	4.06569e-07	-4.79564e-10	-1.47482
119431616	chr11:119431616:C:T	1.29102e-14	-4.79564e-10	-1.25583	9.32628e-06	-4.79564e-10	-1.33378	4.52217e-07	-4.79564e-10	-1.36841
119431626	chr11:119431626:T:TA	1.1001e-14	-4.79564e-10	-1.41586	8.29209e-06	-4.79564e-10	-1.45131	4.16721e-07	-4.79564e-10	-1.45016
119431803	chr11:119431803:A:G	4.63241e-15	-2.28077	-4.88941e-10	3.62717e-06	-2.27816	-4.88941e-10	1.82239e-07	-2.27725	-4.88941e-10
119431940	chr11:119431940:AG:A	1.22367e-15	-2.16907	-1.44292	8.74528e-07	-2.20147	-1.49922	5.1764e-08	-2.08065	-1.45522
119432550	chr11:119432550:G:A	1.24772e-14	-4.79564e-10	-1.28995	9.06667e-06	-4.79564e-10	-1.36201	4.41211e-07	-4.79564e-10	-1.39305
119432618	chr11:119432618:A:T	2.92378e-14	-4.79564e-10	-0.438386	2.02878e-05	-4.79564e-10	-0.556594	1.08623e-06	-4.79564e-10	-0.492108
119433292	chr11:119433292:A:G	1.6369e-15	-2.28063	-1.04042	1.4574e-06	-2.28078	-0.909183	6.71849e-08	-2.27501	-1.00012
119433321	chr11:119433321:TGTGCATGTGTGTGTGTGCACGCGC:T	4.01713e-14	-4.79564e-10	-0.120694	2.35109e-05	-4.79564e-10	-0.40915	1.26791e-06	-4.79564e-10	-0.337446
119433912	chr11:119433912:A:G	3.06741e-13	1.91216	-4.88941e-10	0.000135165	1.33988	-4.88941e-10	1.24686e-05	1.9484	-4.88941e-10
119434286	chr11:119434286:T:C	1.02655e-14	-4.79564e-10	-1.48506	8.29499e-06	-4.79564e-10	-1.45096	4.24106e-07	-4.79564e-10	-1.43259
119434417	chr11:119434417:C:T	1.05496e-14	-4.79564e-10	-1.45776	8.62374e-06	-4.79564e-10	-1.4121	4.43047e-07	-4.79564e-10	-1.3889
119434464	chr11:119434464:G:A	1.00222e-14	-4.79564e-10	-1.50904	7.83501e-06	-4.79564e-10	-1.50801	3.92193e-07	-4.79564e-10	-1.51082
119434839	chr11:119434839:A:G	6.31682e-15	-1.97063	-4.88941e-10	5.18234e-06	-1.92136	-4.88941e-10	2.5607e-07	-1.93712	-4.88941e-10
119434901	chr11:119434901:C:T	1.38874e-15	-1.99972	-1.48573	2.99195e-06	-1.01808	-1.45261	1.39798e-07	-1.07662	-1.46575
119434916	chr11:119434916:T:C	1.077e-14	-4.79564e-10	-1.43708	9.43391e-06	-4.79564e-10	-1.3223	4.45929e-07	-4.79564e-10	-1.38241
119435473	chr11:119435473:T:C	1.63514e-15	-2.15596	-1.16616	1.97768e-06	-1.81466	-1.07003	9.10276e-08	-1.88559	-1.08582
119435741	chr11:119435741:G:A	1.1002e-15	-2.22239	-1.49596	8.75117e-07	-2.26768	-1.43233	5.15206e-08	-2.08068	-1.45991
119435942	chr11:119435942:C:T	1.2976e-14	-4.79564e-10	-1.25075	1.28518e-05	-4.79564e-10	-1.01313	6.05542e-07	-4.79564e-10	-1.07645
119436042	chr11:119436042:A:C	1.02739e-15	-2.27646	-1.51036	8.18508e-07	-2.26882	-1.49807	4.07895e-08	-2.26437	-1.50978
119436579	chr11:119436579:G:A	4.05234e-14	-4.79564e-10	-0.111968	2.77946e-05	-4.79564e-10	-0.241773	1.50155e-06	-4.79564e-10	-0.168318
119436911	chr11:119436911:G:A	1.0775e-14	-4.79564e-10	-1.43662	9.4563e-06	-4.79564e-10	-1.31993	4.46721e-07	-4.79564e-10	-1.38064
119437053	chr11:119437053:G:A	1.25299e-14	-4.79564e-10	-1.28573	1.2271e-05	-4.79564e-10	-1.05937	5.79645e-07	-4.79564e-10	-1.12016
119437101	chr11:119437101:C:G	1.0749e-14	-4.79564e-10	-1.43903	9.43434e-06	-4.79564e-10	-1.32226	4.4548e-07	-4.79564e-10	-1.38342
119437300	chr11:119437300:CCT:C	1.00036e-14	-4.79564e-10	-1.5109	7.82345e-06	-4.79564e-10	-1.50949	3.92113e-07	-4.79564e-10	-1.51102
119437491	chr11:119437491:C:T	1.14119e-15	-2.27546	-1.40631	8.83687e-07	-2.26928	-1.42099	4.57062e-08	-2.25833	-1.40201
119438034	chr11:119438034:G:A	1.09287e-14	-4.79564e-10	-1.42245	8.27198e-06	-4.79564e-10	-1.45374	4.13415e-07	-4.79564e-10	-1.45812
119438094	chr11:119438094:G:A	1.06657e-15	-2.26154	-1.48786	8.43544e-07	-2.24822	-1.48854	4.22199e-08	-2.23573	-1.50395
119438178	chr11:119438178:T:C	1.09393e-14	-4.79564e-10	-1.42148	9.72137e-06	-4.79564e-10	-1.29229	4.56906e-07	-4.79564e-10	-1.3581
119438196	chr11:119438196:A:G	1.19174e-14	-4.79564e-10	-1.33585	1.10002e-05	-4.79564e-10	-1.1687	5.15703e-07	-4.79564e-10	-1.23704
119438290	chr11:119438290:T:A	1.31359e-15	-2.28021	-1.26088	1.01059e-06	-2.27659	-1.27949	5.26611e-08	-2.27051	-1.24818
119438431	chr11:119438431:A:G	4.45188e-14	-4.79564e-10	-0.0179375	2.56325e-05	-4.79564e-10	-0.322752	1.38006e-06	-4.79564e-10	-0.252693
119438583	chr11:119438583:A:T	1.10066e-14	-4.79564e-10	-1.41536	9.82657e-06	-4.79564e-10	-1.28152	4.60505e-07	-4.79564e-10	-1.35025
119438633	chr11:119438633:C:T	1.90536e-14	0.57306	-1.43965	1.06449e-05	0.131111	-1.33265	5.70828e-07	0.242703	-1.37819
119438720	chr11:119438720:C:T	1.1046e-14	-4.79564e-10	-1.41178	9.86534e-06	-4.79564e-10	-1.27759	4.62671e-07	-4.79564e-10	-1.34556
119438954	chr11:119438954:C:T	2.00404e-15	-1.93029	-1.1884	4.18777e-06	-0.913581	-1.22086	2.15242e-07	-0.893314	-1.2175
119439235	chr11:119439235:C:T	1.3427e-15	-2.21417	-1.305	1.71628e-06	-1.9242	-1.10225	7.32385e-08	-2.00851	-1.18034
119439335	chr11:119439335:A:T	1.08314e-14	-4.79564e-10	-1.4314	9.5691e-06	-4.79564e-10	-1.30807	4.5083e-07	-4.79564e-10	-1.37148
119439371	chr11:119439371:C:G	1.06463e-14	-4.79564e-10	-1.44864	8.16868e-06	-4.79564e-10	-1.46631	4.18371e-07	-4.79564e-10	-1.4462
119439441	chr11:119439441:T:C	1.08056e-14	-4.79564e-10	-1.43378	9.53417e-06	-4.79564e-10	-1.31173	4.49631e-07	-4.79564e-10	-1.37415
119439669	chr11:119439669:A:G	4.08622e-15	-1.8158	-0.590429	1.00383e-05	-0.672747	-0.587463	4.75806e-07	-0.686744	-0.630819
119439680	chr11:119439680:C:T	1.07046e-14	-4.79564e-10	-1.44317	9.3906e-06	-4.79564e-10	-1.3269	4.44052e-07	-4.79564e-10	-1.38663
119439848	chr11:119439848:T:C	1.08144e-14	-4.79564e-10	-1.43297	9.5466e-06	-4.79564e-10	-1.31043	4.50131e-07	-4.79564e-10	-1.37303
119440153	chr11:119440153:T:C	1.08001e-14	-4.79564e-10	-1.43429	9.52596e-06	-4.79564e-10	-1.31259	4.49318e-07	-4.79564e-10	-1.37484
119440396	chr11:119440396:A:C	1.10003e-14	-4.79564e-10	-1.41593	8.052e-06	-4.79564e-10	-1.48069	4.16899e-07	-4.79564e-10	-1.44973
119440453	chr11:119440453:G:A	1.44571e-14	-4.79564e-10	-1.14266	1.06847e-05	-4.79564e-10	-1.1978	5.29712e-07	-4.79564e-10	-1.21024
119440767	chr11:119440767:T:C	1.80793e-15	-1.89175	-1.32992	4.71052e-06	-0.799106	-1.21771	2.12583e-07	-0.859252	-1.26399
119440771	chr11:119440771:A:T	1.86234e-15	-2.15187	-1.04014	2.61086e-06	-1.79433	-0.812602	1.03118e-07	-1.89945	-0.947255
119440838	chr11:119440838:A:G	1.08922e-14	-4.79564e-10	-1.4258	9.65446e-06	-4.79564e-10	-1.29919	4.54369e-07	-4.79564e-10	-1.36366
119441070	chr11:119441070:TA:T	1.04183e-14	-4.79564e-10	-1.47029	8.9615e-06	-4.79564e-10	-1.37368	4.27401e-07	-4.79564e-10	-1.42485
119441074	chr11:119441074:G:C	1.87611e-15	-1.82016	-1.36449	5.10453e-06	-0.670878	-1.26561	2.3144e-07	-0.731111	-1.30714
119441223	chr11:119441223:T:A	1.38768e-15	-2.19777	-1.28845	1.8232e-06	-1.88758	-1.07844	7.7319e-08	-1.9759	-1.15873
119441280	chr11:119441280:T:C	1.00103e-14	-4.79564e-10	-1.51023	7.82578e-06	-4.79564e-10	-1.50919	3.92112e-07	-4.79564e-10	-1.51102
119441304	chr11:119441304:G:A	1.27991e-15	-2.14141	-1.42565	1.59886e-06	-1.7748	-1.32252	6.71603e-08	-1.88328	-1.39221
119441441	chr11:119441441:A:G	1.64505e-14	-4.79564e-10	-1.01349	1.16645e-05	-4.79564e-10	-1.11006	5.61368e-07	-4.79564e-10	-1.1522
119441639	chr11:119441639:G:A	1.46224e-14	-4.79564e-10	-1.1313	1.40379e-05	-4.79564e-10	-0.924852	6.70496e-07	-4.79564e-10	-0.974555
119441719	chr11:119441719:A:G	1.07916e-14	-4.79564e-10	-1.43508	9.51388e-06	-4.79564e-10	-1.31386	4.48843e-07	-4.79564e-10	-1.3759
119441797	chr11:119441797:G:A	1.98408e-15	-2.15794	-0.970753	2.93022e-06	-1.80698	-0.684554	1.20818e-07	-1.90263	-0.785655
119441862	chr11:119441862:G:C	1.08965e-14	-4.79564e-10	-1.42541	9.66134e-06	-4.79564e-10	-1.29848	4.54641e-07	-4.79564e-10	-1.36306
119442026	chr11:119442026:A:G	1.0843e-14	-4.79564e-10	-1.43033	9.58761e-06	-4.79564e-10	-1.30614	4.51771e-07	-4.79564e-10	-1.3694
119442040	chr11:119442040:G:C	1.27523e-15	-2.26969	-1.30103	1.09473e-06	-2.26436	-1.21174	5.47102e-08	-2.24407	-1.23646
119442108	chr11:119442108:C:T	4.63355e-15	-2.28052	-4.88941e-10	3.62294e-06	-2.27933	-4.88941e-10	1.81989e-07	-2.27863	-4.88941e-10
119442129	chr11:119442129:G:A	6.08504e-15	-2.00801	-4.88941e-10	4.70611e-06	-2.01775	-4.88941e-10	2.37678e-07	-2.01166	-4.88941e-10
119442141	chr11:119442141:C:T	1.3315e-15	-2.28042	-1.24712	1.0235e-06	-2.27709	-1.26629	5.33755e-08	-2.27125	-1.23398
119442232	chr11:119442232:A:G	1.08706e-14	-4.79564e-10	-1.42778	9.62311e-06	-4.79564e-10	-1.30245	4.53156e-07	-4.79564e-10	-1.36634
119442511	chr11:119442511:C:T	1.35277e-15	-2.2804	-1.2313	1.03751e-06	-2.28039	-1.24939	5.40028e-08	-2.27755	-1.21599
119442934	chr11:119442934:C:T	4.06911e-14	-4.79564e-10	-0.107838	2.78613e-05	-4.79564e-10	-0.239376	1.5076e-06	-4.79564e-10	-0.164296
119443035	chr11:119443035:TTTTC:T	2.65129e-14	-0.536216	-4.88941e-10	4.57081e-05	0.255663	-4.88941e-10	1.42892e-06	-0.217898	-4.88941e-10
119443219	chr11:119443219:A:G	1.47693e-15	-1.94285	-1.48103	3.13837e-06	-0.930432	-1.49248	1.68898e-07	-0.842395	-1.51088
119443586	chr11:119443586:C:G	1.42105e-14	-4.79564e-10	-1.15987	1.25596e-05	-4.79564e-10	-1.03613	6.14641e-07	-4.79564e-10	-1.06153
119443789	chr11:119443789:C:G	1.03229e-15	-2.27998	-1.50209	8.27277e-07	-2.27536	-1.48087	4.04427e-08	-2.2721	-1.51059
119444055	chr11:119444055:G:A	1.84178e-15	-2.17381	-1.02931	2.64348e-06	-1.83829	-0.756224	1.0997e-07	-1.93037	-0.85199
119444606	chr11:119444606:G:A	1.3241e-15	-2.28054	-1.25258	1.01479e-06	-2.28015	-1.27178	5.27934e-08	-2.27701	-1.23918
119444706	chr11:119444706:C:T	1.01766e-14	-4.79564e-10	-1.49376	7.98896e-06	-4.79564e-10	-1.48855	3.97478e-07	-4.79564e-10	-1.49743
119444707	chr11:119444707:G:A	1.15166e-15	-2.28028	-1.39237	8.8815e-07	-2.27738	-1.40785	4.58212e-08	-2.27068	-1.38715
119444768	chr11:119444768:C:T	1.74921e-14	-4.79564e-10	-0.9521	1.29229e-05	-4.79564e-10	-1.00761	6.25374e-07	-4.79564e-10	-1.04422
119444953	chr11:119444953:T:C	1.05191e-14	-4.79564e-10	-1.46066	9.10067e-06	-4.79564e-10	-1.35827	4.32926e-07	-4.79564e-10	-1.41201
119445063	chr11:119445063:A:G	1.16493e-14	-4.79564e-10	-1.3586	8.33247e-06	-4.79564e-10	-1.44645	4.36773e-07	-4.79564e-10	-1.40316
119445079	chr11:119445079:T:C	1.95075e-15	-2.15414	-0.991496	2.8799e-06	-1.79983	-0.709031	1.19034e-07	-1.89548	-0.807681
119445251	chr11:119445251:T:C	3.94127e-14	-4.79564e-10	-0.13976	2.90608e-05	-4.79564e-10	-0.197224	1.36604e-06	-4.79564e-10	-0.262904
119445253	chr11:119445253:G:A	1.2496e-14	-4.79564e-10	-1.28844	1.21866e-05	-4.79564e-10	-1.06628	5.76316e-07	-4.79564e-10	-1.12592
119445311	chr11:119445311:T:C	1.26578e-14	-4.79564e-10	-1.27557	9.27312e-06	-4.79564e-10	-1.33949	4.62013e-07	-4.79564e-10	-1.34698
119445540	chr11:119445540:C:T	1.14545e-14	-4.79564e-10	-1.37546	8.14985e-06	-4.79564e-10	-1.46861	4.14127e-07	-4.79564e-10	-1.4564
119445602	chr11:119445602:A:G	1.03735e-14	-4.79564e-10	-1.4746	8.88522e-06	-4.79564e-10	-1.38222	4.24653e-07	-4.79564e-10	-1.4313
119445703	chr11:119445703:G:T	1.04324e-14	-4.79564e-10	-1.46893	8.97665e-06	-4.79564e-10	-1.37199	4.28124e-07	-4.79564e-10	-1.42316
119445904	chr11:119445904:T:C	2.01468e-15	-2.14339	-0.969993	3.02664e-06	-1.77946	-0.679704	1.24446e-07	-1.87729	-0.781405
119445939	chr11:119445939:C:T	1.06174e-14	-4.79564e-10	-1.45136	9.25511e-06	-4.79564e-10	-1.34144	4.38654e-07	-4.79564e-10	-1.39886
119445949	chr11:119445949:T:G	2.11615e-15	-2.13793	-0.926317	3.20326e-06	-1.7685	-0.633944	1.30753e-07	-1.87118	-0.738086
119446498	chr11:119446498:G:A	1.42849e-15	-2.18689	-1.27034	1.91166e-06	-1.8665	-1.05214	8.07108e-08	-1.95662	-1.13508
119446599	chr11:119446599:T:C	1.1197e-14	-4.79564e-10	-1.3982	8.12952e-06	-4.79564e-10	-1.47111	4.2272e-07	-4.79564e-10	-1.43586
119446770	chr11:119446770:CT:C	1.74692e-14	-4.79564e-10	-0.953412	1.29062e-05	-4.79564e-10	-1.0089	6.24605e-07	-4.79564e-10	-1.04545
119446905	chr11:119446905:G:A	1.66331e-14	-4.79564e-10	-1.00245	1.84216e-05	-4.79564e-10	-0.653087	8.49633e-07	-4.79564e-10	-0.737768
119447596	chr11:119447596:A:G	3.58169e-15	-1.66448	-0.873536	1.02504e-05	-0.398084	-0.841217	5.07421e-07	-0.39284	-0.860392
119448287	chr11:119448287:C:T	1.49403e-14	-4.79564e-10	-1.10978	1.43987e-05	-4.79564e-10	-0.899476	6.87347e-07	-4.79564e-10	-0.949734
119448820	chr11:119448820:G:A	1.22196e-14	-4.79564e-10	-1.3108	1.07628e-05	-4.79564e-10	-1.19052	5.25865e-07	-4.79564e-10	-1.21753
119448991	chr11:119448991:C:A	1.02556e-15	-2.28018	-1.50843	8.17638e-07	-2.28043	-1.48752	4.0137e-08	-2.27926	-1.51101
119449065	chr11:119449065:C:G	1.45167e-14	-4.79564e-10	-1.13855	1.07263e-05	-4.79564e-10	-1.19391	5.31702e-07	-4.79564e-10	-1.20649
119449066	chr11:119449066:C:T	4.05992e-14	-4.79564e-10	-0.1101	2.78018e-05	-4.79564e-10	-0.241514	1.50428e-06	-4.79564e-10	-0.166506
119449101	chr11:119449101:T:C	1.02616e-15	-2.27804	-1.50999	8.12978e-07	-2.28074	-1.49292	4.01019e-08	-2.28069	-1.51046
119449409	chr11:119449409:G:T	1.6746e-14	-4.79564e-10	-0.995691	1.24032e-05	-4.79564e-10	-1.04866	6.01282e-07	-4.79564e-10	-1.08351
119449734	chr11:119449734:A:G	1.65567e-15	-1.89341	-1.41623	3.8043e-06	-0.824434	-1.40605	1.91106e-07	-0.816884	-1.41286
119450151	chr11:119450151:C:T	1.18951e-14	-4.79564e-10	-1.33773	1.14521e-05	-4.79564e-10	-1.12844	5.43282e-07	-4.79564e-10	-1.18494
119450169	chr11:119450169:G:A	1.09958e-15	-2.2082	-1.51072	8.60988e-07	-2.20972	-1.50657	4.43822e-08	-2.18615	-1.50359
119451214	chr11:119451214:G:A	2.50006e-14	-4.79564e-10	-0.59495	2.45423e-05	-4.79564e-10	-0.366214	9.92564e-07	-4.79564e-10	-0.582281
119451341	chr11:119451341:A:G	1.96254e-15	-1.89729	-1.24232	4.448e-06	-0.833264	-1.24089	2.17348e-07	-0.837358	-1.26372
119451402	chr11:119451402:G:A	1.02594e-14	-4.79564e-10	-1.48565	8.06681e-06	-4.79564e-10	-1.47885	4.07165e-07	-4.79564e-10	-1.47335
119451487	chr11:119451487:C:T	1.05105e-14	-4.79564e-10	-1.46147	9.14808e-06	-4.79564e-10	-1.35307	4.34362e-07	-4.79564e-10	-1.4087
119451491	chr11:119451491:G:A	2.6589e-14	-4.79564e-10	-0.53335	2.69405e-05	-4.79564e-10	-0.272982	1.08627e-06	-4.79564e-10	-0.492072
119451604	chr11:119451604:A:G	2.54979e-14	-4.79564e-10	-0.575252	2.56997e-05	-4.79564e-10	-0.320134	1.04077e-06	-4.79564e-10	-0.534856
119451718	chr11:119451718:T:C	2.70935e-14	-4.79564e-10	-0.514556	2.75098e-05	-4.79564e-10	-0.252072	1.1071e-06	-4.79564e-10	-0.47307
119451937	chr11:119451937:T:C	2.75955e-14	-4.79564e-10	-0.496194	2.80788e-05	-4.79564e-10	-0.231599	1.12808e-06	-4.79564e-10	-0.454299
119452050	chr11:119452050:T:C	2.74007e-14	-4.79564e-10	-0.503279	2.78771e-05	-4.79564e-10	-0.238807	1.11999e-06	-4.79564e-10	-0.461494
119452059	chr11:119452059:G:A	1.13042e-14	-4.79564e-10	-1.38868	1.07948e-05	-4.79564e-10	-1.18754	5.19459e-07	-4.79564e-10	-1.22979
119452694	chr11:119452694:A:G	5.41321e-15	-2.12501	-4.88941e-10	3.66837e-06	-2.26687	-4.88941e-10	1.88487e-07	-2.24354	-4.88941e-10
119452859	chr11:119452859:T:C	1.22952e-14	-4.79564e-10	-1.30464	8.45333e-06	-4.79564e-10	-1.43205	4.35429e-07	-4.79564e-10	-1.40624
119453085	chr11:119453085:A:G	2.67332e-14	-4.79564e-10	-0.527942	2.70518e-05	-4.79564e-10	-0.268859	1.09075e-06	-4.79564e-10	-0.487953
119453558	chr11:119453558:A:G	1.33123e-14	-1.22516	-4.88941e-10	6.03499e-06	-1.76904	-4.88941e-10	4.35889e-07	-1.40519	-4.88941e-10
119453588	chr11:119453588:T:C	1.68412e-14	-4.79564e-10	-0.990022	1.24818e-05	-4.79564e-10	-1.04234	6.04678e-07	-4.79564e-10	-1.07788
119453846	chr11:119453846:G:A	3.73452e-14	-4.79564e-10	-0.193644	3.94659e-05	-4.79564e-10	0.108824	1.54455e-06	-4.79564e-10	-0.140088
119454121	chr11:119454121:C:A	4.71262e-15	-2.2636	-4.88941e-10	3.71873e-06	-2.25323	-4.88941e-10	1.88081e-07	-2.2457	-4.88941e-10
119454213	chr11:119454213:G:A	1.18665e-14	-4.79564e-10	-1.34013	1.10732e-05	-4.79564e-10	-1.16209	5.11484e-07	-4.79564e-10	-1.24526
119454725	chr11:119454725:CAT:C	1.39832e-14	-4.79564e-10	-1.17599	9.27842e-06	-4.79564e-10	-1.33892	4.82611e-07	-4.79564e-10	-1.30336
119454928	chr11:119454928:A:C	1.07162e-14	-4.79564e-10	-1.44209	8.80005e-06	-4.79564e-10	-1.39186	4.52176e-07	-4.79564e-10	-1.3685
119455128	chr11:119455128:A:G	1.24269e-14	-4.79564e-10	-1.29398	1.17654e-05	-4.79564e-10	-1.10145	5.39344e-07	-4.79564e-10	-1.19222
119455267	chr11:119455267:G:A	3.315e-14	-4.79564e-10	-0.312806	2.50837e-05	-4.79564e-10	-0.344394	1.18052e-06	-4.79564e-10	-0.408864
119455400	chr11:119455400:A:G	2.85051e-14	-4.79564e-10	-0.463764	2.91622e-05	-4.79564e-10	-0.19374	1.1699e-06	-4.79564e-10	-0.417897
119455561	chr11:119455561:C:T	3.06998e-14	-4.79564e-10	-0.389591	3.17459e-05	-4.79564e-10	-0.108851	1.26497e-06	-4.79564e-10	-0.339766
119455611	chr11:119455611:T:C	1.0449e-14	-4.79564e-10	-1.46734	8.30587e-06	-4.79564e-10	-1.44965	4.3199e-07	-4.79564e-10	-1.41417
119455920	chr11:119455920:C:T	1.04561e-15	-2.28081	-1.48844	8.49315e-07	-2.27957	-1.45037	4.05245e-08	-2.27735	-1.50332
119456016	chr11:119456016:G:A	1.57023e-15	-2.18207	-1.18056	1.95314e-06	-1.85513	-1.04204	8.27388e-08	-1.94527	-1.12162
119456207	chr11:119456207:T:C	3.06947e-14	-4.79564e-10	-0.389759	3.17366e-05	-4.79564e-10	-0.109142	1.26435e-06	-4.79564e-10	-0.340263
119456350	chr11:119456350:C:T	1.20539e-14	-4.79564e-10	-1.32446	1.12735e-05	-4.79564e-10	-1.14416	5.1953e-07	-4.79564e-10	-1.22965
119456424	chr11:119456424:T:C	2.88526e-14	-4.79564e-10	-0.451648	2.96147e-05	-4.79564e-10	-0.178341	1.18718e-06	-4.79564e-10	-0.403238
119456981	chr11:119456981:A:G	2.59379e-15	-1.4718	-1.38893	1.19818e-06	-1.94316	-1.44265	7.1258e-08	-1.7771	-1.43917
119457294	chr11:119457294:A:G	2.96624e-14	-4.79564e-10	-0.423968	2.06142e-05	-4.79564e-10	-0.540632	1.04268e-06	-4.79564e-10	-0.533027
119457365	chr11:119457365:T:C	3.01701e-14	-4.79564e-10	-0.406998	3.11091e-05	-4.79564e-10	-0.129112	1.24188e-06	-4.79564e-10	-0.358193
119457460	chr11:119457460:A:G	3.03004e-14	-4.79564e-10	-0.402687	3.13045e-05	-4.79564e-10	-0.122852	1.2485e-06	-4.79564e-10	-0.352874
119457514	chr11:119457514:T:G	3.27691e-14	-4.79564e-10	-0.324364	3.41473e-05	-4.79564e-10	-0.0359287	1.35214e-06	-4.79564e-10	-0.273126
119457782	chr11:119457782:G:A	1.05722e-14	-4.79564e-10	-1.45562	7.88672e-06	-4.79564e-10	-1.50143	4.04062e-07	-4.79564e-10	-1.481
119457783	chr11:119457783:G:C	3.04703e-14	-4.79564e-10	-0.397097	3.14776e-05	-4.79564e-10	-0.117336	1.2552e-06	-4.79564e-10	-0.34752
119457891	chr11:119457891:G:A	3.01594e-14	-4.79564e-10	-0.407351	3.10935e-05	-4.79564e-10	-0.129614	1.24089e-06	-4.79564e-10	-0.358989
119458349	chr11:119458349:A:G	6.64565e-15	-1.91989	-4.88941e-10	4.20525e-06	-2.13028	-4.88941e-10	2.32005e-07	-2.03581	-4.88941e-10
119458482	chr11:119458482:C:A	3.01482e-14	-4.79564e-10	-0.407724	3.11174e-05	-4.79564e-10	-0.128847	1.24247e-06	-4.79564e-10	-0.35772
119458890	chr11:119458890:G:T	3.12838e-14	-4.79564e-10	-0.370749	3.24305e-05	-4.79564e-10	-0.0875135	1.29049e-06	-4.79564e-10	-0.319796
119459229	chr11:119459229:A:T	5.03756e-14	-4.79564e-10	0.105659	3.50855e-05	-4.79564e-10	-0.00882665	1.50391e-06	-4.79564e-10	-0.166748
119459360	chr11:119459360:A:T	1.49693e-14	-4.79564e-10	-1.10785	1.08622e-05	-4.79564e-10	-1.18133	5.06914e-07	-4.79564e-10	-1.25423
119459417	chr11:119459417:G:A	2.97027e-14	-4.79564e-10	-0.422609	3.05941e-05	-4.79564e-10	-0.145805	1.22302e-06	-4.79564e-10	-0.373497
119459496	chr11:119459496:G:A	1.33231e-14	-4.79564e-10	-1.22435	1.30593e-05	-4.79564e-10	-0.997109	5.99635e-07	-4.79564e-10	-1.08625
119459835	chr11:119459835:G:T	2.54951e-14	-4.79564e-10	-0.575364	2.55282e-05	-4.79564e-10	-0.326828	1.03888e-06	-4.79564e-10	-0.536674
119459877	chr11:119459877:A:T	1.46623e-15	-2.04189	-1.38927	2.74895e-06	-1.14522	-1.41017	1.39509e-07	-1.06143	-1.48301
119459878	chr11:119459878:G:GAA	2.87772e-14	-4.79564e-10	-0.454266	2.95324e-05	-4.79564e-10	-0.181127	1.18433e-06	-4.79564e-10	-0.405641
119459881	chr11:119459881:GGA:G	2.86845e-14	-4.79564e-10	-0.45749	2.94206e-05	-4.79564e-10	-0.184918	1.18074e-06	-4.79564e-10	-0.40868
119460315	chr11:119460315:G:A	3.07613e-14	-4.79564e-10	-0.38759	3.17959e-05	-4.79564e-10	-0.107277	1.26646e-06	-4.79564e-10	-0.338594
119460429	chr11:119460429:T:C	2.37801e-14	-4.79564e-10	-0.645001	2.44905e-05	-4.79564e-10	-0.368329	1.00013e-06	-4.79564e-10	-0.574684
119460543	chr11:119460543:G:C	1.39081e-15	-2.28064	-1.20332	1.27039e-06	-2.28082	-1.04647	6.08554e-08	-2.27549	-1.09858
119460634	chr11:119460634:G:T	1.05834e-14	-4.79564e-10	-1.45456	8.212e-06	-4.79564e-10	-1.46102	4.12832e-07	-4.79564e-10	-1.45953
119460789	chr11:119460789:C:T	1.03916e-15	-2.28075	-1.49469	8.4007e-07	-2.27993	-1.46095	4.03554e-08	-2.27801	-1.50684
119461110	chr11:119461110:A:G	2.60921e-14	-4.79564e-10	-0.552214	1.71934e-05	-4.79564e-10	-0.722087	9.11042e-07	-4.79564e-10	-0.667984
119461126	chr11:119461126:C:T	3.06214e-14	-4.79564e-10	-0.392148	3.16946e-05	-4.79564e-10	-0.110466	1.26276e-06	-4.79564e-10	-0.341518
119461403	chr11:119461403:A:G	3.00953e-14	-4.79564e-10	-0.409481	3.10886e-05	-4.79564e-10	-0.129773	1.24103e-06	-4.79564e-10	-0.358873
119461760	chr11:119461760:A:G	2.9618e-14	-4.79564e-10	-0.425466	3.02445e-05	-4.79564e-10	-0.157298	1.20507e-06	-4.79564e-10	-0.388278
119461886	chr11:119461886:T:G	2.95997e-14	-4.79564e-10	-0.426084	3.06656e-05	-4.79564e-10	-0.143471	1.21999e-06	-4.79564e-10	-0.375971
119462075	chr11:119462075:G:A	6.622e-14	-4.79564e-10	0.379134	5.6496e-05	-4.79564e-10	0.467557	2.47778e-06	-4.79564e-10	0.332547
119462268	chr11:119462268:G:T	1.05267e-14	-4.79564e-10	-1.45994	8.16115e-06	-4.79564e-10	-1.46723	4.16248e-07	-4.79564e-10	-1.45129
119462310	chr11:119462310:C:T	1.21621e-14	-4.79564e-10	-1.31552	9.32264e-06	-4.79564e-10	-1.33417	4.57422e-07	-4.79564e-10	-1.35697
119462530	chr11:119462530:C:A	4.65972e-14	-4.79564e-10	0.0276917	3.27779e-05	-4.79564e-10	-0.0768577	1.4028e-06	-4.79564e-10	-0.236345
119462724	chr11:119462724:G:A	2.3388e-14	-4.79564e-10	-0.661625	1.85173e-05	-4.79564e-10	-0.647907	8.19961e-07	-4.79564e-10	-0.773317
119462851	chr11:119462851:C:G	1.01048e-14	-4.79564e-10	-1.50084	7.83742e-06	-4.79564e-10	-1.5077	3.92271e-07	-4.79564e-10	-1.51062
119463490	chr11:119463490:C:T	3.28518e-14	-4.79564e-10	-0.321841	2.96318e-05	-4.79564e-10	-0.177766	1.49711e-06	-4.79564e-10	-0.171281
119463697	chr11:119463697:G:A	3.2648e-14	-4.79564e-10	-0.328064	2.49349e-05	-4.79564e-10	-0.350347	1.1599e-06	-4.79564e-10	-0.426485
119463917	chr11:119463917:C:T	1.19528e-15	-2.14967	-1.4858	8.75558e-07	-2.22101	-1.4785	4.7538e-08	-2.11512	-1.50592
119463938	chr11:119463938:G:C	5.89411e-15	-2.0399	-4.88941e-10	5.90983e-06	-1.79	-4.88941e-10	2.6849e-07	-1.88976	-4.88941e-10
119463947	chr11:119463947:T:C	4.06022e-14	-4.79564e-10	-0.110025	3.93394e-05	-4.79564e-10	0.105612	1.78796e-06	-4.79564e-10	0.00625993
119465204	chr11:119465204:G:T	1.20045e-15	-2.13591	-1.49525	8.74678e-07	-2.21134	-1.48917	4.81233e-08	-2.09929	-1.50951
119465365	chr11:119465365:A:T	4.97429e-15	-2.20957	-4.88941e-10	3.67593e-06	-2.26481	-4.88941e-10	1.84204e-07	-2.26653	-4.88941e-10
119465572	chr11:119465572:T:G	1.42637e-14	-1.15613	-4.88941e-10	8.59893e-06	-1.41498	-4.88941e-10	4.91213e-07	-1.28569	-4.88941e-10
119465860	chr11:119465860:T:C	1.87912e-14	-4.79564e-10	-0.88046	2.00948e-05	-4.79564e-10	-0.566152	8.97192e-07	-4.79564e-10	-0.683304
119465997	chr11:119465997:A:G	7.17409e-14	-4.79564e-10	0.459213	7.70072e-05	-4.79564e-10	0.777286	2.92787e-06	-4.79564e-10	0.499459
119466398	chr11:119466398:T:C	1.15442e-15	-2.17049	-1.49976	8.49719e-07	-2.23484	-1.49462	4.62352e-08	-2.13815	-1.51068
119466488	chr11:119466488:A:G	1.57851e-15	-2.04385	-1.31352	1.10311e-06	-2.13369	-1.33479	6.36852e-08	-2.03918	-1.28944
119466530	chr11:119466530:C:T	1.33775e-15	-2.19136	-1.3315	1.021e-06	-2.24842	-1.29741	5.15492e-08	-2.16379	-1.37625
119466670	chr11:119466670:T:C	1.15208e-15	-2.16697	-1.50531	8.46078e-07	-2.23223	-1.50152	4.64082e-08	-2.13419	-1.51091
119466740	chr11:119466740:G:A	9.04946e-14	-4.79564e-10	0.691442	7.57289e-05	-4.79564e-10	0.760546	2.93738e-06	-4.79564e-10	0.5027
119466752	chr11:119466752:CAT:C	1.06284e-14	-4.79564e-10	-1.45032	9.36064e-06	-4.79564e-10	-1.3301	4.57482e-07	-4.79564e-10	-1.35684
119466793	chr11:119466793:A:G	3.11611e-15	-1.70419	-0.973079	4.83904e-06	-1.26895	-0.720945	2.38826e-07	-1.09942	-0.907424
119466840	chr11:119466840:T:C	8.12125e-14	-4.79564e-10	0.583221	8.80836e-05	-4.79564e-10	0.911672	3.32369e-06	-4.79564e-10	0.626257
119466866	chr11:119466866:T:A	1.59899e-14	-4.79564e-10	-1.04189	1.74404e-05	-4.79564e-10	-0.707826	8.06646e-07	-4.79564e-10	-0.789687
119466932	chr11:119466932:C:T	8.485e-14	-4.79564e-10	0.627037	9.21744e-05	-4.79564e-10	0.957069	3.46896e-06	-4.79564e-10	0.669037
119467375	chr11:119467375:T:C	2.14467e-14	-4.79564e-10	-0.748277	1.61376e-05	-4.79564e-10	-0.785462	6.82837e-07	-4.79564e-10	-0.956317
119467534	chr11:119467534:C:T	1.36279e-15	-2.18254	-1.32177	1.03687e-06	-2.24321	-1.28719	5.24128e-08	-2.15421	-1.36921
119467651	chr11:119467651:C:A	1.00509e-14	-4.79564e-10	-1.50618	7.82507e-06	-4.79564e-10	-1.50928	3.94725e-07	-4.79564e-10	-1.50438
119467837	chr11:119467837:G:C	3.44593e-14	-4.79564e-10	-0.274068	2.11412e-05	-4.79564e-10	-0.515391	1.13526e-06	-4.79564e-10	-0.447953
119467971	chr11:119467971:A:G	1.00332e-14	-4.79564e-10	-1.50795	7.81166e-06	-4.79564e-10	-1.511	3.92456e-07	-4.79564e-10	-1.51015
119468002	chr11:119468002:C:T	8.65189e-14	-4.79564e-10	0.646515	9.4148e-05	-4.79564e-10	0.978254	3.53739e-06	-4.79564e-10	0.68857
119468066	chr11:119468066:T:G	8.34097e-14	-4.79564e-10	0.609917	9.04499e-05	-4.79564e-10	0.938183	3.40811e-06	-4.79564e-10	0.651342
119468294	chr11:119468294:T:A	8.42246e-14	-4.79564e-10	0.619639	9.14127e-05	-4.79564e-10	0.948771	3.44215e-06	-4.79564e-10	0.661279
119468570	chr11:119468570:G:A	1.10597e-14	-4.79564e-10	-1.41054	8.27913e-06	-4.79564e-10	-1.45288	4.09477e-07	-4.79564e-10	-1.46769
119468699	chr11:119468699:C:T	3.61876e-14	-4.79564e-10	-0.225133	2.20658e-05	-4.79564e-10	-0.472583	1.16949e-06	-4.79564e-10	-0.418251
119468803	chr11:119468803:T:G	8.33346e-14	-4.79564e-10	0.609015	9.03839e-05	-4.79564e-10	0.937452	3.40549e-06	-4.79564e-10	0.65057
119468859	chr11:119468859:T:C	2.10694e-14	-4.79564e-10	-0.766028	1.5869e-05	-4.79564e-10	-0.802248	6.72651e-07	-4.79564e-10	-0.971346
119468997	chr11:119468997:G:A	3.84813e-14	-4.79564e-10	-0.163675	2.33717e-05	-4.79564e-10	-0.415089	1.26018e-06	-4.79564e-10	-0.343562
119469278	chr11:119469278:G:T	8.29342e-14	-4.79564e-10	0.604199	8.97496e-05	-4.79564e-10	0.93041	3.3821e-06	-4.79564e-10	0.64368
119470204	chr11:119470204:G:T	1.04505e-13	-4.79564e-10	0.83539	8.73459e-05	-4.79564e-10	0.903263	3.36652e-06	-4.79564e-10	0.639063
119470286	chr11:119470286:A:T	1.16551e-14	-4.79564e-10	-1.3581	8.72256e-06	-4.79564e-10	-1.4007	4.14387e-07	-4.79564e-10	-1.45577
119470293	chr11:119470293:A:G	3.49475e-14	-4.79564e-10	-0.26	2.14826e-05	-4.79564e-10	-0.499372	1.15505e-06	-4.79564e-10	-0.430677
119470327	chr11:119470327:C:T	2.25009e-15	-2.05953	-0.943343	2.24239e-06	-2.12743	-0.631638	9.41117e-08	-2.06661	-0.871483
119470364	chr11:119470364:G:A	2.16343e-15	-2.07303	-0.969123	2.14447e-06	-2.13917	-0.664553	9.04352e-08	-2.08031	-0.897626
119470434	chr11:119470434:C:T	5.15653e-15	-1.62437	-0.549212	8.85084e-06	-1.17601	-0.210088	4.14785e-07	-0.997935	-0.456876
119470670	chr11:119470670:C:T	1.4228e-14	-4.79564e-10	-1.15864	1.06679e-05	-4.79564e-10	-1.19938	4.97532e-07	-4.79564e-10	-1.27291
119470904	chr11:119470904:ACAGT:A	7.22375e-15	-1.83647	-4.88941e-10	4.66829e-06	-2.02582	-4.88941e-10	3.24566e-07	-1.70008	-4.88941e-10
119470908	chr11:119470908:T:A	1.12601e-14	-4.79564e-10	-1.39258	8.39256e-06	-4.79564e-10	-1.43927	4.14663e-07	-4.79564e-10	-1.45511
119471009	chr11:119471009:C:T	9.69755e-15	-1.54197	-4.88941e-10	9.41004e-06	-1.32484	-4.88941e-10	4.25433e-07	-1.42947	-4.88941e-10
119471343	chr11:119471343:T:TA	1.47528e-14	-4.79564e-10	-1.12242	1.11838e-05	-4.79564e-10	-1.15214	6.03746e-07	-4.79564e-10	-1.07942
119471404	chr11:119471404:A:C	3.77206e-15	-2.19774	-0.288489	5.23156e-06	-1.56224	-0.349662	2.05999e-07	-1.5004	-0.654304
119471415	chr11:119471415:C:T	1.38943e-14	-4.79564e-10	-1.18237	1.43877e-05	-4.79564e-10	-0.900237	6.72729e-07	-4.79564e-10	-0.971231
119471432	chr11:119471432:T:C	1.98457e-15	-2.24539	-0.883053	1.21126e-06	-2.27241	-1.10254	6.27093e-08	-2.23233	-1.11173
119471751	chr11:119471751:G:A	1.20088e-14	-4.79564e-10	-1.32821	8.1823e-06	-4.79564e-10	-1.46464	4.26486e-07	-4.79564e-10	-1.42699
119471967	chr11:119471967:G:A	1.53525e-15	-2.24707	-1.13809	9.92709e-07	-2.27313	-1.3008	5.1714e-08	-2.23345	-1.30339
119472174	chr11:119472174:A:G	1.42952e-14	-4.79564e-10	-1.15393	1.49375e-05	-4.79564e-10	-0.862737	6.96877e-07	-4.79564e-10	-0.935963
119472557	chr11:119472557:G:A	1.04629e-14	-4.79564e-10	-1.46601	9.07586e-06	-4.79564e-10	-1.361	4.44776e-07	-4.79564e-10	-1.385
119472618	chr11:119472618:A:G	1.85273e-15	-1.8335	-1.36368	2.55739e-06	-1.45264	-1.17498	1.41192e-07	-1.2722	-1.26026
119472869	chr11:119472869:G:A	1.75097e-15	-2.09906	-1.15461	2.81538e-06	-1.36136	-1.17016	1.30992e-07	-1.2979	-1.30954
119472988	chr11:119472988:G:A	1.01498e-14	-4.79564e-10	-1.49639	7.99583e-06	-4.79564e-10	-1.48769	3.97219e-07	-4.79564e-10	-1.49808
119473025	chr11:119473025:G:A	2.84521e-14	-4.79564e-10	-0.465625	2.15608e-05	-4.79564e-10	-0.495737	1.0086e-06	-4.79564e-10	-0.56625
119473588	chr11:119473588:G:A	1.03183e-14	-4.79564e-10	-1.47993	8.149e-06	-4.79564e-10	-1.46872	4.0319e-07	-4.79564e-10	-1.48316
119473589	chr11:119473589:C:T	1.0199e-14	-4.79564e-10	-1.49156	8.03777e-06	-4.79564e-10	-1.48246	3.988e-07	-4.79564e-10	-1.49411
119473696	chr11:119473696:T:C	2.58482e-15	-1.88522	-0.978973	2.32081e-06	-1.5478	-1.1769	1.42249e-07	-1.29606	-1.22894
119473857	chr11:119473857:A:G	2.14267e-15	-2.27511	-0.776684	1.49934e-06	-2.27681	-0.884783	9.5938e-08	-2.2788	-0.640074
119474108	chr11:119474108:T:C	1.80256e-14	-4.79564e-10	-0.922054	1.05337e-05	-4.79564e-10	-1.21203	5.64985e-07	-4.79564e-10	-1.14577
119474733	chr11:119474733:C:T	2.07972e-14	-4.79564e-10	-0.779028	1.60847e-05	-4.79564e-10	-0.788746	6.91661e-07	-4.79564e-10	-0.943476
119474940	chr11:119474940:C:T	1.30491e-13	-4.79564e-10	1.05745	0.00010237	-4.79564e-10	1.06199	4.3125e-06	-4.79564e-10	0.886701
119475268	chr11:119475268:C:T	1.64192e-15	-1.80947	-1.50851	1.8609e-06	-1.4553	-1.49025	1.28547e-07	-1.16349	-1.46279
119475592	chr11:119475592:C:T	2.30658e-14	-2.24828	1.57278	2.88633e-05	-2.21622	2.01218	1.04277e-06	-2.2437	1.71077
119475818	chr11:119475818:C:T	1.47346e-14	-4.79564e-10	-1.12365	1.06835e-05	-4.79564e-10	-1.19792	5.17753e-07	-4.79564e-10	-1.23308
119475982	chr11:119475982:T:C	1.23213e-14	-4.79564e-10	-1.30252	1.21371e-05	-4.79564e-10	-1.07035	5.72868e-07	-4.79564e-10	-1.13192
119476026	chr11:119476026:G:A	2.28924e-15	-1.69516	-1.29047	2.65205e-06	-1.3269	-1.26438	1.66583e-07	-0.976191	-1.39089
119476210	chr11:119476210:T:C	1.27861e-14	-4.79564e-10	-1.26549	9.23326e-06	-4.79564e-10	-1.3438	4.51484e-07	-4.79564e-10	-1.37003
119476584	chr11:119476584:T:C	6.15401e-15	-1.99674	-4.88941e-10	4.6378e-06	-2.03237	-4.88941e-10	2.30982e-07	-2.04023	-4.88941e-10
119477004	chr11:119477004:C:T	1.52638e-15	-1.91189	-1.47906	1.6458e-06	-1.57669	-1.4917	1.02654e-07	-1.36491	-1.4863
119478305	chr11:119478305:G:A	1.33796e-15	-2.09456	-1.42814	1.00762e-06	-2.11696	-1.44206	5.11464e-08	-2.07427	-1.47361
119478351	chr11:119478351:T:C	5.29939e-14	-4.79564e-10	0.156329	3.13704e-05	-4.79564e-10	-0.120749	1.71632e-06	-4.79564e-10	-0.034637
119478387	chr11:119478387:A:G	1.00297e-14	-4.79564e-10	-1.5083	7.8221e-06	-4.79564e-10	-1.50966	3.94365e-07	-4.79564e-10	-1.5053
119478669	chr11:119478669:CAAGT:C	2.0785e-15	-1.83582	-1.24638	2.30356e-06	-1.50163	-1.23053	1.40317e-07	-1.20063	-1.33804
119478815	chr11:119478815:G:A	2.44166e-15	-1.77662	-1.14455	2.80112e-06	-1.4265	-1.11009	1.65423e-07	-1.09927	-1.2748
119478820	chr11:119478820:G:A	2.40557e-15	-1.7512	-1.18486	2.75723e-06	-1.40114	-1.15124	1.66206e-07	-1.06306	-1.30628
119479222	chr11:119479222:C:T	1.57016e-15	-1.85164	-1.51103	1.73184e-06	-1.51212	-1.50531	1.17402e-07	-1.22748	-1.48949
119479306	chr11:119479306:T:G	1.20899e-14	-1.32148	-4.88941e-10	7.73476e-06	-1.52089	-4.88941e-10	4.20735e-07	-1.44057	-4.88941e-10
119479619	chr11:119479619:T:C	1.00071e-14	-4.79564e-10	-1.51055	7.81168e-06	-4.79564e-10	-1.51099	3.92919e-07	-4.79564e-10	-1.50897
119479867	chr11:119479867:G:A	1.00079e-14	-4.79564e-10	-1.51047	7.81189e-06	-4.79564e-10	-1.51097	3.92982e-07	-4.79564e-10	-1.50881
119480082	chr11:119480082:G:A	1.35231e-15	-2.12343	-1.3886	1.01743e-06	-2.14507	-1.40426	5.10307e-08	-2.10555	-1.4446
119480147	chr11:119480147:C:T	1.81762e-15	-2.22327	-0.99305	1.60106e-06	-2.19036	-0.905584	6.46147e-08	-2.25187	-1.06226
119480178	chr11:119480178:TCTC:T	4.99464e-14	-4.79564e-10	0.0971028	2.96294e-05	-4.79564e-10	-0.177847	1.6181e-06	-4.79564e-10	-0.0935646
119480509	chr11:119480509:A:G	2.09611e-15	-1.65461	-1.41916	2.40546e-06	-1.27972	-1.40916	1.60779e-07	-0.916891	-1.48565
119480613	chr11:119480613:A:G	2.24629e-15	-1.75013	-1.25444	3.10839e-06	-1.34438	-1.08813	1.74041e-07	-1.14576	-1.17752
119480618	chr11:119480618:A:G	2.35404e-15	-1.70148	-1.25624	3.11341e-06	-1.29632	-1.13457	1.91627e-07	-1.05792	-1.16911
119480767	chr11:119480767:C:A	2.31267e-14	-4.79564e-10	-0.672862	1.61506e-05	-4.79564e-10	-0.784656	7.47555e-07	-4.79564e-10	-0.865765
119480925	chr11:119480925:G:A	2.70565e-15	-1.59472	-1.22378	3.70107e-06	-1.15909	-1.0989	2.37804e-07	-0.892021	-1.1191
119480952	chr11:119480952:T:C	1.04011e-14	-4.79564e-10	-1.47194	7.8487e-06	-4.79564e-10	-1.50627	3.99533e-07	-4.79564e-10	-1.49228
119480979	chr11:119480979:C:G	7.99382e-14	-4.79564e-10	0.567406	5.30534e-05	-4.79564e-10	0.404686	2.26985e-06	-4.79564e-10	0.244895
119481151	chr11:119481151:T:C	5.9517e-14	-4.79564e-10	0.272413	4.00557e-05	-4.79564e-10	0.123657	1.73345e-06	-4.79564e-10	-0.0247037
119481293	chr11:119481293:A:G	4.98502e-14	-4.79564e-10	0.095175	2.97569e-05	-4.79564e-10	-0.173551	1.62703e-06	-4.79564e-10	-0.088059
119481657	chr11:119481657:T:C	1.0131e-14	-4.79564e-10	-1.49825	7.8847e-06	-4.79564e-10	-1.50169	3.92245e-07	-4.79564e-10	-1.51069
119482013	chr11:119482013:C:T	5.79745e-14	-4.79564e-10	0.246155	3.90126e-05	-4.79564e-10	0.0972712	1.6909e-06	-4.79564e-10	-0.0495562
119482179	chr11:119482179:T:C	2.40244e-15	-1.7445	-1.19286	3.20765e-06	-1.34316	-1.05792	1.96221e-07	-1.11156	-1.09177
119482287	chr11:119482287:C:T	1.11605e-14	-4.79564e-10	-1.40146	8.88291e-06	-4.79564e-10	-1.38248	4.35154e-07	-4.79564e-10	-1.40687
119482677	chr11:119482677:T:C	1.58857e-15	-1.99144	-1.35958	1.49368e-06	-1.87948	-1.28589	9.86187e-08	-1.60387	-1.28744
119482866	chr11:119482866:G:C	2.94378e-15	-1.72147	-1.01269	4.13496e-06	-1.31124	-0.835898	2.49797e-07	-1.08051	-0.881414
119482955	chr11:119482955:A:G	1.75537e-15	-2.08532	-1.16585	1.70362e-06	-1.98822	-1.04563	1.05772e-07	-1.75742	-1.06387
119482960	chr11:119482960:T:C	1.60008e-15	-2.10749	-1.23631	1.52469e-06	-2.0152	-1.12962	9.3914e-08	-1.79448	-1.14571
119483035	chr11:119483035:A:C	3.70311e-15	-1.74039	-0.76429	4.71219e-06	-1.34567	-0.670792	3.07873e-07	-1.0967	-0.656183
119483044	chr11:119483044:G:A	3.69519e-15	-1.73477	-0.772046	4.68872e-06	-1.33981	-0.681644	3.07179e-07	-1.08977	-0.665376
119483415	chr11:119483415:C:G	1.46106e-14	-2.25973	1.12763	1.33162e-05	-2.27647	1.29883	4.56263e-07	-2.23713	0.87763
119483425	chr11:119483425:C:T	7.40559e-15	-1.66378	-0.147829	9.68233e-06	-1.24158	-0.0547312	6.08736e-07	-0.983569	-0.08762
119483490	chr11:119483490:G:A	6.40119e-15	-1.95736	-4.88941e-10	4.81335e-06	-1.99522	-4.88941e-10	2.38881e-07	-2.00661	-4.88941e-10
119483864	chr11:119483864:C:T	1.04663e-14	-4.79564e-10	-1.46569	7.86978e-06	-4.79564e-10	-1.50358	4.01669e-07	-4.79564e-10	-1.48695
119483871	chr11:119483871:G:A	4.41637e-14	-4.79564e-10	-0.0259446	2.65714e-05	-4.79564e-10	-0.286777	1.44907e-06	-4.79564e-10	-0.203894
119483907	chr11:119483907:T:C	1.28926e-14	-4.79564e-10	-1.2572	9.42187e-06	-4.79564e-10	-1.32358	4.61572e-07	-4.79564e-10	-1.34794
119483981	chr11:119483981:C:T	1.084e-14	-4.79564e-10	-1.43061	9.79332e-06	-4.79564e-10	-1.28491	4.76758e-07	-4.79564e-10	-1.31556
119484027	chr11:119484027:C:T	8.77109e-14	-4.79564e-10	0.660198	4.89685e-05	-4.79564e-10	0.324563	2.75355e-06	-4.79564e-10	0.438074
119484121	chr11:119484121:C:A	1.20462e-13	-4.79564e-10	0.977486	9.43623e-05	-4.79564e-10	0.980528	3.97731e-06	-4.79564e-10	0.805789
119484411	chr11:119484411:G:T	1.18595e-14	-4.79564e-10	-1.34072	1.1013e-05	-4.79564e-10	-1.16754	5.37371e-07	-4.79564e-10	-1.19588
119484422	chr11:119484422:T:A	3.5794e-15	-1.84589	-0.69276	5.29961e-06	-1.53754	-0.361437	2.59681e-07	-1.37019	-0.552934
119484629	chr11:119484629:G:A	1.06281e-13	-4.79564e-10	0.852242	6.01806e-05	-4.79564e-10	0.530737	3.45573e-06	-4.79564e-10	0.665217
119484698	chr11:119484698:A:G	1.43421e-14	-4.79564e-10	-1.15065	9.18168e-06	-4.79564e-10	-1.3494	5.011e-07	-4.79564e-10	-1.26577
119484726	chr11:119484726:G:A	1.55218e-15	-1.87306	-1.50113	1.55987e-06	-1.61815	-1.50387	1.10636e-07	-1.31931	-1.45702
119484966	chr11:119484966:C:T	4.43186e-15	-1.60001	-0.725013	4.85934e-06	-1.25329	-0.73242	3.10425e-07	-0.986859	-0.75777
119484983	chr11:119484983:T:C	4.48262e-15	-1.58238	-0.731262	4.92942e-06	-1.23213	-0.739266	3.15805e-07	-0.963437	-0.764012
119485061	chr11:119485061:G:A	1.05617e-14	-4.79564e-10	-1.45661	8.09379e-06	-4.79564e-10	-1.47552	4.00974e-07	-4.79564e-10	-1.48868
119485142	chr11:119485142:G:A	1.00063e-14	-4.79564e-10	-1.51064	7.83173e-06	-4.79564e-10	-1.50843	3.92826e-07	-4.79564e-10	-1.50921
119485160	chr11:119485160:C:T	1.13683e-14	-4.79564e-10	-1.38302	1.07352e-05	-4.79564e-10	-1.19309	5.11543e-07	-4.79564e-10	-1.24514
119485161	chr11:119485161:G:A	1.46158e-14	-4.79564e-10	-1.13174	1.08198e-05	-4.79564e-10	-1.18524	5.44022e-07	-4.79564e-10	-1.18358
119485204	chr11:119485204:C:T	1.06323e-14	-4.79564e-10	-1.44995	8.12508e-06	-4.79564e-10	-1.47166	4.02287e-07	-4.79564e-10	-1.48541
119486247	chr11:119486247:C:CT	6.54807e-14	-4.79564e-10	0.367906	5.12806e-05	-4.79564e-10	0.3707	2.22402e-06	-4.79564e-10	0.224498
119486250	chr11:119486250:T:C	7.47367e-14	-4.79564e-10	0.500124	5.83796e-05	-4.79564e-10	0.500354	2.51875e-06	-4.79564e-10	0.348943
119486593	chr11:119486593:A:G	1.05751e-15	-2.27987	-1.47806	1.0264e-06	-2.14925	-1.3913	4.58755e-08	-2.22318	-1.43346
119486803	chr11:119486803:C:T	3.03413e-14	-2.23069	1.82935	3.50486e-05	-2.24259	2.23271	8.14021e-07	-2.2805	1.49991
119487112	chr11:119487112:C:G	5.6706e-15	-2.07855	-4.88941e-10	3.99383e-06	-2.18186	-4.88941e-10	2.01947e-07	-2.17457	-4.88941e-10
119487980	chr11:119487980:T:C	1.89766e-15	-2.20802	-0.965212	1.27857e-06	-2.27153	-1.04934	7.25566e-08	-2.18775	-1.01046
119488013	chr11:119488013:G:A	4.79884e-14	-4.79564e-10	0.0571115	3.76002e-05	-4.79564e-10	0.0603966	1.59497e-06	-4.79564e-10	-0.107964
119488025	chr11:119488025:T:C	1.04728e-14	-4.79564e-10	-1.46506	8.02555e-06	-4.79564e-10	-1.48398	3.98225e-07	-4.79564e-10	-1.49555
119488123	chr11:119488123:T:C	2.44637e-15	-1.69488	-1.22437	1.95127e-06	-1.85958	-1.03855	9.65063e-08	-1.66181	-1.25115
119489881	chr11:119489881:C:T	2.64486e-14	-0.538647	-4.88941e-10	2.64965e-05	-0.289599	-4.88941e-10	1.07438e-06	-0.503071	-4.88941e-10
119490848	chr11:119490848:C:T	1.49467e-14	-4.79564e-10	-1.10936	9.63914e-06	-4.79564e-10	-1.30078	5.11846e-07	-4.79564e-10	-1.24455
119491071	chr11:119491071:G:C	1.57213e-14	-0.864836	-0.193996	1.40288e-05	-1.19455	0.269048	6.08778e-07	-0.854658	-0.216461
119491423	chr11:119491423:AT:A	6.32997e-15	-1.96855	-4.88941e-10	4.13278e-06	-2.14766	-4.88941e-10	2.4184e-07	-1.9943	-4.88941e-10
119491427	chr11:119491427:G:A	6.3215e-15	-1.96989	-4.88941e-10	4.12913e-06	-2.14855	-4.88941e-10	2.41521e-07	-1.99562	-4.88941e-10
119491439	chr11:119491439:C:T	7.36262e-15	-1.25668	-0.560758	6.51494e-06	-1.53966	-0.152856	2.78878e-07	-1.23538	-0.616421
119491524	chr11:119491524:G:A	1.06337e-14	-4.79564e-10	-1.44982	8.18492e-06	-4.79564e-10	-1.46432	4.04771e-07	-4.79564e-10	-1.47925
119492107	chr11:119492107:A:G	3.73235e-14	-4.79564e-10	-0.194226	3.40699e-05	-4.79564e-10	-0.0381989	1.56319e-06	-4.79564e-10	-0.128087
119492176	chr11:119492176:T:C	3.49923e-15	-1.06621	-1.49509	2.26787e-06	-1.23703	-1.51075	1.47123e-07	-0.99036	-1.50094
119492219	chr11:119492219:C:T	2.31112e-14	-4.79564e-10	-0.673532	1.3232e-05	-4.79564e-10	-0.983977	7.30759e-07	-4.79564e-10	-0.888489
119492657	chr11:119492657:G:A	5.17786e-15	-0.897636	-1.27182	3.49449e-06	-1.21231	-1.10311	2.06921e-07	-0.915358	-1.23488
119492773	chr11:119492773:T:C	1.05953e-14	-0.59775	-0.855683	6.04519e-06	-0.958341	-0.80901	3.78666e-07	-0.660795	-0.885125
119493174	chr11:119493174:C:T	1.24361e-14	-0.649413	-0.643829	7.14641e-06	-0.987784	-0.612218	4.31136e-07	-0.688662	-0.727488
119493367	chr11:119493367:C:T	2.22825e-14	-4.79564e-10	-0.710047	1.63755e-05	-4.79564e-10	-0.770827	7.74687e-07	-4.79564e-10	-0.830114
119493547	chr11:119493547:A:G	5.87413e-15	-0.536104	-1.50719	3.2578e-06	-0.880275	-1.50529	2.17302e-07	-0.591862	-1.50942
119493585	chr11:119493585:G:T	2.65185e-15	-2.12142	-0.717176	1.86684e-06	-2.24181	-0.700552	1.12415e-07	-2.11804	-0.642336
119493734	chr11:119493734:G:C	4.66372e-15	-2.27403	-4.88941e-10	3.65847e-06	-2.26957	-4.88941e-10	1.82064e-07	-2.27822	-4.88941e-10
119493750	chr11:119493750:G:T	1.08576e-14	-0.42611	-1.00287	6.1203e-06	-0.797487	-0.957516	3.93603e-07	-0.480953	-1.02628
119493844	chr11:119493844:G:A	1.21525e-14	-0.329792	-0.986524	6.7582e-06	-0.711115	-0.944742	4.37276e-07	-0.387743	-1.01427
119494198	chr11:119494198:C:G	4.64628e-15	-2.27778	-4.88941e-10	4.30607e-06	-2.10659	-4.88941e-10	2.47459e-07	-1.97133	-4.88941e-10
119494576	chr11:119494576:G:A	1.34834e-14	-0.352716	-0.859675	7.57225e-06	-0.730933	-0.81119	4.85407e-07	-0.409542	-0.888042
119494841	chr11:119494841:C:T	1.04122e-14	-0.495141	-0.975732	5.85773e-06	-0.865707	-0.933144	3.72078e-07	-0.561167	-1.0023
119494921	chr11:119494921:G:C	1.22023e-14	-0.446371	-0.865854	6.92229e-06	-0.81658	-0.815286	4.40035e-07	-0.503512	-0.892208
119494949	chr11:119494949:C:T	1.80304e-14	-4.79564e-10	-0.921791	1.13558e-05	-4.79564e-10	-1.13689	6.10048e-07	-4.79564e-10	-1.06903
119495186	chr11:119495186:C:T	1.36259e-14	-4.79564e-10	-1.20188	9.97663e-06	-4.79564e-10	-1.26637	5.08852e-07	-4.79564e-10	-1.25042
119495206	chr11:119495206:C:T	9.34537e-15	-0.577671	-1.0013	5.64792e-06	-0.925167	-0.91016	3.59905e-07	-0.637951	-0.958783
119495282	chr11:119495282:G:A	4.79836e-15	-1.00456	-1.24101	3.42941e-06	-1.30542	-1.02881	2.01068e-07	-1.02923	-1.1497
119495993	chr11:119495993:T:C	3.53663e-14	-0.248089	-4.88941e-10	5.08359e-05	0.36199	-4.88941e-10	2.11755e-06	0.175441	-4.88941e-10
119496097	chr11:119496097:A:C	1.02851e-14	-4.79564e-10	-1.48315	7.90438e-06	-4.79564e-10	-1.4992	3.93243e-07	-4.79564e-10	-1.50815
119496173	chr11:119496173:G:C	3.60653e-14	-0.623414	0.394896	2.11853e-05	-0.984384	0.471079	1.15713e-06	-0.642632	0.213754
119496236	chr11:119496236:C:T	3.72152e-14	-0.628934	0.431802	2.18942e-05	-0.989299	0.508909	1.19277e-06	-0.647823	0.249281
119496326	chr11:119496326:C:T	2.75716e-14	-4.79564e-10	-0.497061	1.51274e-05	-4.79564e-10	-0.850103	8.43425e-07	-4.79564e-10	-0.745102
119496416	chr11:119496416:C:T	3.71379e-14	-0.659861	0.460651	2.19201e-05	-1.01634	0.537127	1.18897e-06	-0.677299	0.275566
119496610	chr11:119496610:A:C	1.41604e-15	-2.01678	-1.4492	9.01934e-07	-2.19479	-1.47503	5.44768e-08	-2.00029	-1.48451
119496942	chr11:119496942:A:G	2.00105e-14	-4.79564e-10	-0.817591	1.55964e-05	-4.79564e-10	-0.819574	7.24186e-07	-4.79564e-10	-0.897524
119496963	chr11:119496963:A:G	4.65427e-15	-1.72112	-0.554941	4.37464e-06	-1.67938	-0.411406	1.80484e-07	-1.75825	-0.528684
119497103	chr11:119497103:C:T	8.54858e-14	-4.79564e-10	0.634503	6.65435e-05	-4.79564e-10	0.631242	2.8094e-06	-4.79564e-10	0.458154
119497155	chr11:119497155:T:TA	1.01427e-14	-4.79564e-10	-1.49709	7.81849e-06	-4.79564e-10	-1.51012	3.98797e-07	-4.79564e-10	-1.49412
119497187	chr11:119497187:C:T	3.01655e-14	-0.407148	-4.88941e-10	1.29228e-05	-1.00762	-4.88941e-10	5.81409e-07	-1.11712	-4.88941e-10
119497295	chr11:119497295:A:G	1.01275e-13	-1.32885	2.13284	0.000125298	-1.60283	2.86691	4.31565e-06	-1.32765	2.21508
119497442	chr11:119497442:A:G	2.2957e-15	-1.85754	-1.12527	2.26721e-06	-1.82457	-0.923497	9.41932e-08	-1.87046	-1.06677
119497516	chr11:119497516:C:T	2.63894e-14	-4.79564e-10	-0.540887	1.52562e-05	-4.79564e-10	-0.841629	8.32423e-07	-4.79564e-10	-0.758232
119497746	chr11:119497746:T:G	1.42661e-15	-2.0666	-1.39194	1.08531e-06	-2.1277	-1.35704	4.52688e-08	-2.2217	-1.44826
119497931	chr11:119497931:G:A	1.09948e-14	-4.79564e-10	-1.41643	8.42079e-06	-4.79564e-10	-1.43591	4.14247e-07	-4.79564e-10	-1.45611
119498324	chr11:119498324:G:A	1.01278e-14	-4.79564e-10	-1.49857	7.95315e-06	-4.79564e-10	-1.49304	3.97179e-07	-4.79564e-10	-1.49819
119499005	chr11:119499005:T:C	1.27617e-14	-4.79564e-10	-1.2674	1.01737e-05	-4.79564e-10	-1.24681	4.93246e-07	-4.79564e-10	-1.28156
119499133	chr11:119499133:G:A	1.00187e-14	-4.79564e-10	-1.50939	7.81576e-06	-4.79564e-10	-1.51047	3.92746e-07	-4.79564e-10	-1.50941
119499301	chr11:119499301:C:A	1.39618e-14	-1.17753	-4.88941e-10	9.09853e-06	-1.3585	-4.88941e-10	4.78214e-07	-1.31252	-4.88941e-10
119499747	chr11:119499747:C:T	1.02317e-14	-4.79564e-10	-1.48836	8.06724e-06	-4.79564e-10	-1.4788	4.00039e-07	-4.79564e-10	-1.49101
119500188	chr11:119500188:C:A	2.92559e-15	-1.90909	-0.831263	2.94696e-06	-1.89278	-0.593063	1.15367e-07	-1.91582	-0.818632
119500252	chr11:119500252:A:T	3.02616e-15	-1.89728	-0.809277	2.986e-06	-1.86817	-0.604505	1.1785e-07	-1.90043	-0.812732
119500371	chr11:119500371:A:G	2.70043e-14	-4.79564e-10	-0.517852	1.55073e-05	-4.79564e-10	-0.825304	8.47365e-07	-4.79564e-10	-0.740442
119500587	chr11:119500587:G:A	1.00299e-14	-4.79564e-10	-1.50828	7.84926e-06	-4.79564e-10	-1.50619	3.93212e-07	-4.79564e-10	-1.50822
119500636	chr11:119500636:C:T	1.01506e-14	-4.79564e-10	-1.49632	7.97523e-06	-4.79564e-10	-1.49027	3.98134e-07	-4.79564e-10	-1.49579
119501391	chr11:119501391:G:C	1.02374e-14	-4.79564e-10	-1.4878	8.26245e-06	-4.79564e-10	-1.45489	4.08888e-07	-4.79564e-10	-1.46913
119501562	chr11:119501562:A:C	1.20769e-14	-4.79564e-10	-1.32255	9.16212e-06	-4.79564e-10	-1.35154	4.46683e-07	-4.79564e-10	-1.38072
119502840	chr11:119502840:G:A	1.01943e-14	-4.79564e-10	-1.49202	8.18762e-06	-4.79564e-10	-1.46399	4.05987e-07	-4.79564e-10	-1.47625
119502849	chr11:119502849:C:A	1.88063e-14	-4.79564e-10	-0.879654	1.41732e-05	-4.79564e-10	-0.915263	7.44065e-07	-4.79564e-10	-0.870444
119502866	chr11:119502866:C:T	5.23194e-15	-2.15907	-4.88941e-10	3.92408e-06	-2.19948	-4.88941e-10	1.91995e-07	-2.2251	-4.88941e-10
119504469	chr11:119504469:G:A	2.28517e-15	-2.20263	-0.784778	2.0397e-06	-2.16043	-0.69338	8.45583e-08	-2.18485	-0.860283
119504656	chr11:119504656:ACTC:A	5.07423e-15	-1.97951	-0.210168	4.09304e-06	-1.88427	-0.273053	1.74154e-07	-1.95279	-0.369839
119505249	chr11:119505249:A:T	3.47198e-14	-4.79564e-10	-0.266539	3.02501e-05	-4.79564e-10	-0.157114	1.6247e-06	-4.79564e-10	-0.0894945
119505961	chr11:119505961:A:G	3.41808e-15	-2.01684	-0.567935	3.76671e-06	-1.94378	-0.296628	1.40546e-07	-1.9829	-0.554138
119506503	chr11:119506503:G:T	1.23082e-14	-4.79564e-10	-1.30358	9.45042e-06	-4.79564e-10	-1.32055	4.57348e-07	-4.79564e-10	-1.35713
119506562	chr11:119506562:C:T	1.00032e-14	-4.79564e-10	-1.51094	7.81283e-06	-4.79564e-10	-1.51085	3.92959e-07	-4.79564e-10	-1.50887
119506779	chr11:119506779:G:A	3.90636e-15	-2.12781	-0.323428	4.41807e-06	-2.0754	-0.00550902	1.60904e-07	-2.10244	-0.299328
119506868	chr11:119506868:C:T	1.41923e-15	-2.2798	-1.18394	1.12999e-06	-2.21797	-1.22643	6.3117e-08	-2.27932	-1.05826
119506930	chr11:119506930:T:C	5.18306e-15	-2.01475	-0.153706	5.90624e-06	-1.94787	0.157264	2.09941e-07	-1.98256	-0.15318
119506963	chr11:119506963:TA:T	4.74386e-15	-2.00225	-0.254746	4.30242e-06	-1.90277	-0.204663	1.90806e-07	-1.98105	-0.250267
119509136	chr11:119509136:C:T	2.62895e-14	-4.79564e-10	-0.54468	1.60177e-05	-4.79564e-10	-0.792919	9.10213e-07	-4.79564e-10	-0.668894
119509185	chr11:119509185:C:T	2.63084e-14	-4.79564e-10	-0.543958	1.60525e-05	-4.79564e-10	-0.79075	9.1282e-07	-4.79564e-10	-0.666034
119509627	chr11:119509627:T:G	3.12107e-14	-4.79564e-10	-0.373089	1.78721e-05	-4.79564e-10	-0.68337	1.04468e-06	-4.79564e-10	-0.531104
119509896	chr11:119509896:A:T	2.79062e-14	-4.79564e-10	-0.484998	1.68874e-05	-4.79564e-10	-0.740047	9.64285e-07	-4.79564e-10	-0.611186
119510346	chr11:119510346:G:A	1.33579e-14	-4.79564e-10	-1.22174	9.22886e-06	-4.79564e-10	-1.34428	5.00008e-07	-4.79564e-10	-1.26795
119510433	chr11:119510433:T:C	1.34292e-14	-1.21641	-4.88941e-10	8.79509e-06	-1.39242	-4.88941e-10	4.61712e-07	-1.34763	-4.88941e-10
119510723	chr11:119510723:T:C	3.54022e-14	-4.79564e-10	-0.247075	3.10104e-05	-4.79564e-10	-0.132291	1.66427e-06	-4.79564e-10	-0.0654291
119510758	chr11:119510758:T:C	1.47103e-14	-4.79564e-10	-1.1253	1.1839e-05	-4.79564e-10	-1.09521	5.63397e-07	-4.79564e-10	-1.14859
119511378	chr11:119511378:G:A	7.76498e-15	-1.76422	-4.88941e-10	7.046e-06	-1.61415	-4.88941e-10	3.4237e-07	-1.64668	-4.88941e-10
119511694	chr11:119511694:T:C	1.29146e-14	-4.79564e-10	-1.25549	1.21946e-05	-4.79564e-10	-1.06562	5.93238e-07	-4.79564e-10	-1.09698
119511891	chr11:119511891:G:A	1.86267e-14	-4.79564e-10	-0.889252	1.21548e-05	-4.79564e-10	-1.06889	6.85924e-07	-4.79564e-10	-0.951805
119512047	chr11:119512047:T:C	1.36965e-14	-1.09345	-0.103251	1.84735e-05	-0.881883	0.231608	5.84109e-07	-0.989232	-0.123253
119512326	chr11:119512326:C:T	1.02424e-13	-0.777815	1.59309	0.00012738	-0.445788	1.72635	4.19163e-06	-0.622676	1.48095
119512372	chr11:119512372:G:A	1.18949e-14	-1.33774	-4.88941e-10	1.19764e-05	-1.08367	-4.88941e-10	5.04502e-07	-1.259	-4.88941e-10
119512833	chr11:119512833:C:CAAACTGGA	1.0037e-14	-4.79564e-10	-1.50757	7.85838e-06	-4.79564e-10	-1.50503	3.92567e-07	-4.79564e-10	-1.50987
119513047	chr11:119513047:TAAG:T	4.06178e-15	-2.09195	-0.320281	3.77997e-06	-2.13329	-0.103607	1.62456e-07	-2.00429	-0.387875
119513127	chr11:119513127:T:C	4.59096e-14	0.0128257	-4.88941e-10	4.75272e-05	0.294689	-4.88941e-10	2.32044e-06	0.266939	-4.88941e-10
119513368	chr11:119513368:C:T	4.55665e-14	-2.26258	2.26791	6.3928e-05	-2.27542	2.86656	1.5879e-06	-2.23498	2.12258
119513503	chr11:119513503:G:A	4.61594e-14	-2.2786	2.29685	5.50767e-05	-2.28041	2.72252	1.61896e-06	-2.2721	2.17906
119513739	chr11:119513739:C:T	1.59759e-15	-2.27811	-1.06724	1.32088e-06	-2.28082	-1.0075	6.03575e-08	-2.26565	-1.11664
119514007	chr11:119514007:C:G	2.6062e-14	-4.79564e-10	-0.553369	2.2455e-05	-4.79564e-10	-0.455099	1.03525e-06	-4.79564e-10	-0.54017
119514046	chr11:119514046:G:A	1.79792e-14	-4.79564e-10	-0.924631	1.40336e-05	-4.79564e-10	-0.925158	7.35078e-07	-4.79564e-10	-0.882596
119514136	chr11:119514136:C:G	5.03451e-15	-2.28076	0.0832276	3.6802e-06	-2.27776	0.014118	2.12241e-07	-2.28075	0.155898
119514196	chr11:119514196:T:C	3.09367e-14	-4.79564e-10	-0.381906	2.48684e-05	-4.79564e-10	-0.353014	1.27144e-06	-4.79564e-10	-0.334671
119514808	chr11:119514808:TA:T	1.00112e-14	-4.79564e-10	-1.51014	7.88242e-06	-4.79564e-10	-1.50198	3.93064e-07	-4.79564e-10	-1.5086
119514906	chr11:119514906:C:T	2.70224e-14	-4.79564e-10	-0.517181	2.15813e-05	-4.79564e-10	-0.494786	1.16213e-06	-4.79564e-10	-0.424564
119514998	chr11:119514998:G:T	1.29102e-14	-4.79564e-10	-1.25583	1.26229e-05	-4.79564e-10	-1.0311	6.03715e-07	-4.79564e-10	-1.07947
119515061	chr11:119515061:C:T	1.79465e-14	-4.79564e-10	-0.926451	1.71304e-05	-4.79564e-10	-0.725757	7.92267e-07	-4.79564e-10	-0.807675
119515608	chr11:119515608:C:T	4.94602e-15	-2.21527	-4.88941e-10	3.65944e-06	-2.2693	-4.88941e-10	2.02178e-07	-2.17342	-4.88941e-10
119515735	chr11:119515735:C:T	1.11658e-15	-2.21597	-1.4876	8.69348e-07	-2.208	-1.49863	4.7761e-08	-2.1457	-1.47067
119515744	chr11:119515744:G:A	1.00411e-14	-4.79564e-10	-1.50716	7.99303e-06	-4.79564e-10	-1.48804	4.01554e-07	-4.79564e-10	-1.48723
119515763	chr11:119515763:C:T	3.01545e-15	-2.21486	-0.495239	3.72599e-06	-2.18889	-0.0623922	1.46066e-07	-2.18503	-0.313485
119515886	chr11:119515886:C:A	1.00336e-14	-4.79564e-10	-1.50791	8.13425e-06	-4.79564e-10	-1.47053	4.03631e-07	-4.79564e-10	-1.48207
119515914	chr11:119515914:T:C	1.81358e-14	-4.79564e-10	-0.915963	1.32279e-05	-4.79564e-10	-0.984288	6.36811e-07	-4.79564e-10	-1.0261
119516108	chr11:119516108:C:T	1.16493e-13	-4.79564e-10	0.943984	0.00015521	-4.79564e-10	1.47816	5.38691e-06	-4.79564e-10	1.10915
119516162	chr11:119516162:A:G	3.22068e-14	-4.79564e-10	-0.341671	2.19251e-05	-4.79564e-10	-0.47898	1.15397e-06	-4.79564e-10	-0.431612
119516301	chr11:119516301:C:T	9.21982e-14	-4.79564e-10	0.710092	0.000105851	-4.79564e-10	1.09542	3.92947e-06	-4.79564e-10	0.793688
119516340	chr11:119516340:T:C	4.85404e-14	-4.79564e-10	0.0685472	3.31375e-05	-4.79564e-10	-0.065947	1.76185e-06	-4.79564e-10	-0.0084507
119516549	chr11:119516549:G:A	1.1235e-13	-4.79564e-10	0.907775	9.45333e-05	-4.79564e-10	0.982339	4.86078e-06	-4.79564e-10	1.00638
119516786	chr11:119516786:C:A	3.31105e-14	-4.79564e-10	-0.313997	3.33367e-05	-4.79564e-10	-0.0599544	1.33349e-06	-4.79564e-10	-0.287016
119517257	chr11:119517257:C:T	6.43479e-15	-1.95213	-4.88941e-10	4.89677e-06	-1.97804	-4.88941e-10	2.50931e-07	-1.95739	-4.88941e-10
119517329	chr11:119517329:C:G	1.2926e-15	-2.25558	-1.30162	1.12487e-06	-2.28044	-1.16851	5.30184e-08	-2.18302	-1.32891
119517562	chr11:119517562:T:G	1.67196e-13	-4.79564e-10	1.30532	0.000127018	-4.79564e-10	1.27772	7.36742e-06	-4.79564e-10	1.42225
119517594	chr11:119517594:G:T	1.08599e-14	-4.79564e-10	-1.42877	8.64036e-06	-4.79564e-10	-1.41017	4.17665e-07	-4.79564e-10	-1.44789
119517769	chr11:119517769:T:C	1.39761e-14	-4.79564e-10	-1.1765	1.18123e-05	-4.79564e-10	-1.09747	5.8196e-07	-4.79564e-10	-1.11617
119517862	chr11:119517862:C:T	6.04091e-15	-2.01529	-4.88941e-10	6.92564e-06	-1.63138	-4.88941e-10	2.64058e-07	-1.9064	-4.88941e-10
119517928	chr11:119517928:C:T	7.24174e-14	-4.79564e-10	0.468598	8.11849e-05	-4.79564e-10	0.830115	2.96219e-06	-4.79564e-10	0.511112
119517970	chr11:119517970:T:C	9.25551e-14	-4.79564e-10	0.713955	0.000100341	-4.79564e-10	1.04196	3.69096e-06	-4.79564e-10	0.73107
119517983	chr11:119517983:G:A	3.95056e-14	-4.79564e-10	-0.137405	4.13419e-05	-4.79564e-10	0.155263	1.61638e-06	-4.79564e-10	-0.0946289
119518142	chr11:119518142:C:T	5.9173e-15	-2.03597	-4.88941e-10	3.98902e-06	-2.18307	-4.88941e-10	1.95658e-07	-2.20621	-4.88941e-10
119518206	chr11:119518206:C:T	3.5673e-14	-4.79564e-10	-0.239455	2.42947e-05	-4.79564e-10	-0.376357	1.27441e-06	-4.79564e-10	-0.332333
119518660	chr11:119518660:T:C	1.05396e-14	-4.79564e-10	-1.4587	8.39952e-06	-4.79564e-10	-1.43844	4.2797e-07	-4.79564e-10	-1.42352
119518830	chr11:119518830:G:T	7.90392e-15	-1.74649	-4.88941e-10	6.23785e-06	-1.73598	-4.88941e-10	2.89284e-07	-1.81516	-4.88941e-10
119519523	chr11:119519523:G:C	1.08277e-13	-4.79564e-10	0.870841	9.0795e-05	-4.79564e-10	0.941991	4.68502e-06	-4.79564e-10	0.969552
119519622	chr11:119519622:G:T	2.44187e-14	-1.80462	1.18612	4.15475e-05	-0.887816	1.04804	1.14924e-06	-1.05542	0.619703
119520068	chr11:119520068:C:T	1.29622e-14	-4.79564e-10	-1.25181	1.04145e-05	-4.79564e-10	-1.22341	4.83398e-07	-4.79564e-10	-1.30173
119520168	chr11:119520168:C:T	1.39626e-13	-4.79564e-10	1.12512	0.000118204	-4.79564e-10	1.2058	6.14142e-06	-4.79564e-10	1.24024
119520169	chr11:119520169:G:A	7.07608e-15	-2.2801	0.422967	7.89044e-06	-2.26808	0.767121	2.65661e-07	-2.25089	0.350535
119520278	chr11:119520278:T:G	1.23507e-14	-4.79564e-10	-1.30014	9.92063e-06	-4.79564e-10	-1.272	4.63402e-07	-4.79564e-10	-1.34398
119520290	chr11:119520290:T:A	2.46166e-14	-4.79564e-10	-0.610426	1.70009e-05	-4.79564e-10	-0.733346	8.91739e-07	-4.79564e-10	-0.6894
119520408	chr11:119520408:A:G	1.37857e-14	-4.79564e-10	-1.19022	1.16195e-05	-4.79564e-10	-1.11393	5.72691e-07	-4.79564e-10	-1.13223
119520842	chr11:119520842:A:C	8.30235e-14	-4.79564e-10	0.605275	7.17132e-05	-4.79564e-10	0.706062	2.70689e-06	-4.79564e-10	0.420982
119520905	chr11:119520905:G:A	1.42279e-14	-4.79564e-10	-1.15865	1.11224e-05	-4.79564e-10	-1.15765	6.09166e-07	-4.79564e-10	-1.07048
119520914	chr11:119520914:A:G	1.0661e-13	-4.79564e-10	0.855332	8.95421e-05	-4.79564e-10	0.928096	4.63065e-06	-4.79564e-10	0.95788
119521188	chr11:119521188:G:A	1.00821e-14	-4.79564e-10	-1.50309	7.93553e-06	-4.79564e-10	-1.49526	3.93537e-07	-4.79564e-10	-1.5074
119521376	chr11:119521376:G:T	1.00654e-14	-4.79564e-10	-1.50474	7.87317e-06	-4.79564e-10	-1.50315	3.99233e-07	-4.79564e-10	-1.49303
119521833	chr11:119521833:C:T	1.00214e-14	-4.79564e-10	-1.50912	7.93394e-06	-4.79564e-10	-1.49546	3.96668e-07	-4.79564e-10	-1.49947
119522126	chr11:119522126:T:C	6.98408e-14	-4.79564e-10	0.432371	7.76936e-05	-4.79564e-10	0.786159	2.84213e-06	-4.79564e-10	0.469735
119522361	chr11:119522361:C:T	1.11719e-14	-4.79564e-10	-1.40045	9.39681e-06	-4.79564e-10	-1.32624	4.6588e-07	-4.79564e-10	-1.33864
119522599	chr11:119522599:G:A	1.55176e-15	-2.19623	-1.17823	1.50533e-06	-2.16848	-0.98912	6.79025e-08	-2.1573	-1.1072
119522855	chr11:119522855:T:C	6.23352e-14	-4.79564e-10	0.318678	6.79221e-05	-4.79564e-10	0.651748	2.51986e-06	-4.79564e-10	0.349385
119522859	chr11:119522859:G:A	1.47435e-13	-4.79564e-10	1.17954	0.000124058	-4.79564e-10	1.25414	6.44717e-06	-4.79564e-10	1.28882
119523016	chr11:119523016:G:A	1.00693e-14	-4.79564e-10	-1.50435	8.00981e-06	-4.79564e-10	-1.48595	4.00058e-07	-4.79564e-10	-1.49096
119523482	chr11:119523482:G:A	4.53756e-14	-4.79564e-10	0.00112538	4.75446e-05	-4.79564e-10	0.295055	1.84319e-06	-4.79564e-10	0.0366789
119523637	chr11:119523637:A:G	3.41823e-14	-4.79564e-10	-0.28214	3.43461e-05	-4.79564e-10	-0.0301241	1.37969e-06	-4.79564e-10	-0.252961
119523715	chr11:119523715:G:C	2.77201e-13	-4.79564e-10	1.81089	0.000311256	-4.79564e-10	2.174	1.07783e-05	-4.79564e-10	1.80271
119523721	chr11:119523721:T:G	4.70552e-14	-4.79564e-10	0.0374738	4.93695e-05	-4.79564e-10	0.332719	1.90835e-06	-4.79564e-10	0.0714218
119523775	chr11:119523775:G:A	1.08304e-14	-4.79564e-10	-1.43149	8.27555e-06	-4.79564e-10	-1.45331	4.33121e-07	-4.79564e-10	-1.41155
119524142	chr11:119524142:G:A	1.04709e-14	-4.79564e-10	-1.46525	8.34665e-06	-4.79564e-10	-1.44475	4.05845e-07	-4.79564e-10	-1.4766
119524192	chr11:119524192:G:A	1.08459e-14	-4.79564e-10	-1.43006	8.64021e-06	-4.79564e-10	-1.41019	4.16271e-07	-4.79564e-10	-1.45124
119524507	chr11:119524507:C:G	1.6865e-14	-4.79564e-10	-0.988605	1.21964e-05	-4.79564e-10	-1.06547	6.29983e-07	-4.79564e-10	-1.03688
119524584	chr11:119524584:C:T	1.00471e-14	-4.79564e-10	-1.50657	7.97189e-06	-4.79564e-10	-1.49069	3.9838e-07	-4.79564e-10	-1.49517
119524813	chr11:119524813:A:G	1.00473e-14	-4.79564e-10	-1.50654	7.97231e-06	-4.79564e-10	-1.49064	3.98398e-07	-4.79564e-10	-1.49512
119524943	chr11:119524943:G:C	2.18869e-14	-4.79564e-10	-0.727961	1.8048e-05	-4.79564e-10	-0.673577	8.47679e-07	-4.79564e-10	-0.740071
119524989	chr11:119524989:A:G	1.00373e-14	-4.79564e-10	-1.50754	7.95457e-06	-4.79564e-10	-1.49287	3.97594e-07	-4.79564e-10	-1.49714
119525145	chr11:119525145:G:A	2.39345e-14	-4.79564e-10	-0.638527	1.92498e-05	-4.79564e-10	-0.609112	1.03337e-06	-4.79564e-10	-0.541997
119525289	chr11:119525289:G:A	1.04251e-14	-4.79564e-10	-1.46963	8.02139e-06	-4.79564e-10	-1.4845	4.10014e-07	-4.79564e-10	-1.46638
119525372	chr11:119525372:C:T	1.05146e-14	-4.79564e-10	-1.46108	8.05995e-06	-4.79564e-10	-1.47971	4.1294e-07	-4.79564e-10	-1.45927
119525663	chr11:119525663:C:T	5.61301e-15	-2.08876	-4.88941e-10	3.88928e-06	-2.20839	-4.88941e-10	2.15091e-07	-2.11151	-4.88941e-10
119525794	chr11:119525794:G:C	2.6404e-13	-4.79564e-10	1.76225	0.000268125	-4.79564e-10	2.02484	8.6655e-06	-4.79564e-10	1.58453
119525973	chr11:119525973:C:T	1.06164e-14	-4.79564e-10	-1.45145	8.12284e-06	-4.79564e-10	-1.47193	4.17175e-07	-4.79564e-10	-1.44907
119525995	chr11:119525995:G:A	1.05039e-14	-4.79564e-10	-1.4621	8.05324e-06	-4.79564e-10	-1.48054	4.12599e-07	-4.79564e-10	-1.4601
119526149	chr11:119526149:C:T	4.10705e-14	-0.0985572	-4.88941e-10	4.25493e-05	0.18405	-4.88941e-10	2.21506e-06	0.220461	-4.88941e-10
119526365	chr11:119526365:G:A	1.01547e-14	-4.79564e-10	-1.49591	7.99635e-06	-4.79564e-10	-1.48763	3.95101e-07	-4.79564e-10	-1.50343
119526438	chr11:119526438:G:A	1.09273e-14	-4.79564e-10	-1.42258	8.51749e-06	-4.79564e-10	-1.42449	4.42982e-07	-4.79564e-10	-1.38904
119526439	chr11:119526439:C:T	1.92381e-14	-0.856954	-4.88941e-10	1.86678e-05	-0.639813	-4.88941e-10	8.2725e-07	-0.764466	-4.88941e-10
119526781	chr11:119526781:G:A	2.09629e-14	-2.02372	1.25263	2.9753e-05	-1.87626	1.70258	6.09411e-07	-2.17214	1.10206
119526784	chr11:119526784:G:A	1.02908e-14	-4.79564e-10	-1.4826	8.15764e-06	-4.79564e-10	-1.46766	4.01091e-07	-4.79564e-10	-1.48839
119526824	chr11:119526824:C:A	1.05009e-14	-4.79564e-10	-1.46238	8.25346e-06	-4.79564e-10	-1.45598	4.09781e-07	-4.79564e-10	-1.46695
119526970	chr11:119526970:C:T	3.66228e-15	-2.12235	-0.393411	3.77932e-06	-2.00903	-0.228035	1.57964e-07	-1.99261	-0.427594
119527837	chr11:119527837:A:T	3.29897e-13	-4.79564e-10	1.98493	0.000231343	-4.79564e-10	1.87729	1.31653e-05	-4.79564e-10	2.00277
119528017	chr11:119528017:G:A	1.07234e-14	-4.79564e-10	-1.44142	8.18689e-06	-4.79564e-10	-1.46408	4.21293e-07	-4.79564e-10	-1.43925
119528137	chr11:119528137:G:A	2.16421e-15	-2.1425	-0.899291	2.12869e-06	-2.038	-0.773108	9.30202e-08	-2.02139	-0.928368
119528549	chr11:119528549:C:T	6.74123e-15	-1.66893	-0.236681	8.41016e-06	-1.49843	0.0612561	1.71936e-07	-1.94049	-0.39496
119529218	chr11:119529218:G:A	2.17774e-14	-4.79564e-10	-0.732977	1.67695e-05	-4.79564e-10	-0.747052	9.14888e-07	-4.79564e-10	-0.663772
119529342	chr11:119529342:C:A	1.1337e-15	-2.18372	-1.50464	9.12831e-07	-2.1679	-1.48992	4.70447e-08	-2.12052	-1.51095
119529625	chr11:119529625:G:C	1.00499e-14	-4.79564e-10	-1.50628	7.81739e-06	-4.79564e-10	-1.51026	3.94182e-07	-4.79564e-10	-1.50576
119530107	chr11:119530107:C:T	1.40715e-15	-2.11949	-1.35279	1.50233e-06	-1.95739	-1.2022	6.39695e-08	-1.99103	-1.33314
119530165	chr11:119530165:C:T	2.22167e-15	-1.8674	-1.14819	2.48087e-06	-1.68951	-0.968492	6.63053e-08	-2.06112	-1.22718
119530323	chr11:119530323:C:G	1.87411e-13	-4.79564e-10	1.41945	0.00013608	-4.79564e-10	1.34663	7.35935e-06	-4.79564e-10	1.42115
119530390	chr11:119530390:G:A	1.87411e-13	-4.79564e-10	1.41945	0.00013608	-4.79564e-10	1.34663	7.35935e-06	-4.79564e-10	1.42115
119530708	chr11:119530708:C:T	1.4037e-14	-4.79564e-10	-1.17215	1.04513e-05	-4.79564e-10	-1.21989	5.90301e-07	-4.79564e-10	-1.10194
119530949	chr11:119530949:A:G	1.50366e-13	-4.79564e-10	1.19923	0.000109486	-4.79564e-10	1.12919	5.94561e-06	-4.79564e-10	1.20784
119530999	chr11:119530999:C:A	2.17141e-14	-4.79564e-10	-0.735885	1.74952e-05	-4.79564e-10	-0.704687	9.41892e-07	-4.79564e-10	-0.634682
119531371	chr11:119531371:G:C	8.60649e-14	-4.79564e-10	0.641253	6.48645e-05	-4.79564e-10	0.605687	3.41606e-06	-4.79564e-10	0.653669
119531427	chr11:119531427:C:T	1.02513e-14	-4.79564e-10	-1.48644	7.91016e-06	-4.79564e-10	-1.49847	4.02405e-07	-4.79564e-10	-1.48511
119531709	chr11:119531709:T:C	4.57924e-15	-2.24187	-0.050445	5.02448e-06	-2.27935	0.327062	1.85503e-07	-2.18082	-0.0786775
119532041	chr11:119532041:T:C	2.03357e-15	-2.27957	-0.824489	2.13725e-06	-2.24992	-0.557173	7.84206e-08	-2.2717	-0.84879
119532103	chr11:119532103:C:T	2.11907e-14	-4.79564e-10	-0.760287	1.64191e-05	-4.79564e-10	-0.768169	8.5707e-07	-4.79564e-10	-0.729054
119532177	chr11:119532177:A:G	3.83806e-15	-2.15779	-0.311093	3.81793e-06	-2.22548	-0.00142379	1.68257e-07	-2.05053	-0.306545
119532306	chr11:119532306:C:T	3.14472e-15	-2.27211	-0.396016	3.42784e-06	-2.23178	-0.102905	1.1407e-07	-2.27904	-0.466717
119533190	chr11:119533190:T:C	1.93081e-14	-4.79564e-10	-0.853324	1.51091e-05	-4.79564e-10	-0.851313	8.73393e-07	-4.79564e-10	-0.710187
119533479	chr11:119533479:C:T	1.31891e-14	-4.79564e-10	-1.23446	1.08883e-05	-4.79564e-10	-1.17892	5.66681e-07	-4.79564e-10	-1.14278
119533524	chr11:119533524:A:G	7.90333e-15	-1.74656	-4.88941e-10	7.76219e-06	-1.51735	-4.88941e-10	3.58501e-07	-1.60064	-4.88941e-10
119533534	chr11:119533534:C:T	1.73093e-14	-4.79564e-10	-0.962604	1.42441e-05	-4.79564e-10	-0.910268	7.75522e-07	-4.79564e-10	-0.829037
119533744	chr11:119533744:C:T	4.95802e-14	0.0897437	-4.88941e-10	5.07838e-05	0.360963	-4.88941e-10	2.7025e-06	0.41936	-4.88941e-10
119534228	chr11:119534228:C:T	1.01182e-14	-4.79564e-10	-1.49951	7.81627e-06	-4.79564e-10	-1.51041	3.9272e-07	-4.79564e-10	-1.50948
119534275	chr11:119534275:G:A	3.02463e-13	-4.79564e-10	1.89811	0.000321239	-4.79564e-10	2.20557	1.0772e-05	-4.79564e-10	1.80214
119534487	chr11:119534487:G:A	1.01378e-14	-4.79564e-10	-1.49758	7.81388e-06	-4.79564e-10	-1.51071	3.92612e-07	-4.79564e-10	-1.50975
119534682	chr11:119534682:C:G	4.18178e-15	-2.05241	-0.330696	5.93915e-06	-1.32411	-0.460935	2.00967e-07	-1.51436	-0.665076
119534826	chr11:119534826:TA:T	4.80065e-15	-2.2451	-4.88941e-10	3.87182e-06	-2.21289	-4.88941e-10	1.90847e-07	-2.2311	-4.88941e-10
119534830	chr11:119534830:T:A	2.07692e-15	-2.24362	-0.839343	1.56323e-06	-2.15165	-0.968209	6.73684e-08	-2.26313	-1.00926
119534831	chr11:119534831:T:A	4.17611e-15	-2.27674	-0.107733	3.69914e-06	-2.25028	-0.00822942	1.52373e-07	-2.23882	-0.217421
119534832	chr11:119534832:T:A	4.87755e-15	-2.22921	-4.88941e-10	3.6311e-06	-2.27708	-4.88941e-10	1.94918e-07	-2.20999	-4.88941e-10
119534892	chr11:119534892:T:C	1.44394e-14	-4.79564e-10	-1.14389	1.01904e-05	-4.79564e-10	-1.24517	5.77314e-07	-4.79564e-10	-1.12419
119535369	chr11:119535369:T:C	1.30457e-14	-4.79564e-10	-1.24539	9.40496e-06	-4.79564e-10	-1.32538	5.22055e-07	-4.79564e-10	-1.2248
119535381	chr11:119535381:C:T	2.0082e-15	-2.22164	-0.894972	1.50514e-06	-2.2369	-0.920828	6.9502e-08	-2.19795	-1.04327
119535382	chr11:119535382:G:A	1.04329e-14	-4.79564e-10	-1.46888	8.75043e-06	-4.79564e-10	-1.39751	4.25263e-07	-4.79564e-10	-1.42987
119535444	chr11:119535444:A:G	1.42873e-14	-4.79564e-10	-1.15448	1.00997e-05	-4.79564e-10	-1.25411	5.71013e-07	-4.79564e-10	-1.13516
119535513	chr11:119535513:T:A	3.40119e-13	-4.79564e-10	2.01545	0.000364342	-4.79564e-10	2.33148	1.21523e-05	-4.79564e-10	1.9227
119535582	chr11:119535582:G:A	3.21002e-15	-2.26012	-0.387452	4.18347e-06	-2.24388	0.10841	1.27362e-07	-2.28058	-0.354963
119535675	chr11:119535675:C:T	2.88679e-14	-4.79564e-10	-0.451119	2.20989e-05	-4.79564e-10	-0.471085	1.24892e-06	-4.79564e-10	-0.352541
119535908	chr11:119535908:T:A	1.05927e-14	-4.79564e-10	-1.45368	8.08466e-06	-4.79564e-10	-1.47665	4.04619e-07	-4.79564e-10	-1.47963
119535910	chr11:119535910:A:T	2.68165e-14	-4.79564e-10	-0.524829	2.06577e-05	-4.79564e-10	-0.538526	9.40145e-07	-4.79564e-10	-0.636538
119536532	chr11:119536532:G:A	1.62658e-14	-4.79564e-10	-1.02479	1.45015e-05	-4.79564e-10	-0.892364	6.78021e-07	-4.79564e-10	-0.963395
119536822	chr11:119536822:G:A	1.54199e-14	-4.79564e-10	-1.07819	1.20233e-05	-4.79564e-10	-1.07977	6.21119e-07	-4.79564e-10	-1.05105
119536862	chr11:119536862:T:C	1.00039e-14	-4.79564e-10	-1.51087	7.82703e-06	-4.79564e-10	-1.50903	3.95745e-07	-4.79564e-10	-1.5018
119536951	chr11:119536951:C:T	1.02754e-14	-4.79564e-10	-1.4841	8.04721e-06	-4.79564e-10	-1.48129	3.99778e-07	-4.79564e-10	-1.49166
119537007	chr11:119537007:A:G	1.44075e-14	-4.79564e-10	-1.1461	1.01537e-05	-4.79564e-10	-1.24878	5.73445e-07	-4.79564e-10	-1.13091
119537264	chr11:119537264:C:T	1.75668e-14	-4.79564e-10	-0.947837	1.37018e-05	-4.79564e-10	-0.94909	6.35799e-07	-4.79564e-10	-1.02769
119537291	chr11:119537291:T:G	1.21098e-14	-4.79564e-10	-1.31983	9.37249e-06	-4.79564e-10	-1.32883	4.62011e-07	-4.79564e-10	-1.34698
119537294	chr11:119537294:T:C	2.08122e-15	-1.91742	-1.16347	1.82188e-06	-1.96981	-0.996936	1.01876e-07	-1.67453	-1.18429
119537296	chr11:119537296:G:C	4.63468e-15	-2.28028	-4.88941e-10	3.69764e-06	-2.25892	-4.88941e-10	1.94424e-07	-2.21253	-4.88941e-10
119537310	chr11:119537310:G:A	2.27009e-15	-2.24875	-0.745274	2.42818e-06	-2.18699	-0.492486	7.69299e-08	-2.28071	-0.858965
119537449	chr11:119537449:C:T	1.21533e-14	-4.79564e-10	-1.31625	9.83066e-06	-4.79564e-10	-1.28111	5.17812e-07	-4.79564e-10	-1.23296
119537898	chr11:119537898:T:C	1.29069e-14	-4.79564e-10	-1.25609	9.30297e-06	-4.79564e-10	-1.33628	5.11029e-07	-4.79564e-10	-1.24615
119538086	chr11:119538086:A:G	1.56807e-15	-2.27268	-1.09133	1.51618e-06	-2.259	-0.891417	5.94013e-08	-2.27235	-1.12591
119538098	chr11:119538098:A:G	1.55682e-15	-2.27875	-1.09246	1.49714e-06	-2.27027	-0.89279	5.99493e-08	-2.26208	-1.12699
119538381	chr11:119538381:C:T	3.40799e-14	-4.79564e-10	-0.285142	2.33506e-05	-4.79564e-10	-0.415993	1.29875e-06	-4.79564e-10	-0.313412
119538503	chr11:119538503:A:G	9.79655e-15	-1.53182	-4.88941e-10	8.90458e-06	-1.38005	-4.88941e-10	4.27222e-07	-1.42527	-4.88941e-10
119538561	chr11:119538561:G:A	6.62525e-14	-4.79564e-10	0.379625	6.62531e-05	-4.79564e-10	0.626868	2.42074e-06	-4.79564e-10	0.309255
119538819	chr11:119538819:G:A	3.40289e-14	-4.79564e-10	-0.286639	3.45476e-05	-4.79564e-10	-0.0242742	1.54285e-06	-4.79564e-10	-0.141185
119539266	chr11:119539266:A:ACATG	1.12707e-15	-2.2443	-1.44993	8.8058e-07	-2.2354	-1.45839	4.20681e-08	-2.27114	-1.47215
119539394	chr11:119539394:AAAAAAAAAAAAAG:A	1.05827e-14	-4.79564e-10	-1.45463	8.09379e-06	-4.79564e-10	-1.47552	4.05013e-07	-4.79564e-10	-1.47865
119539437	chr11:119539437:A:G	1.00816e-14	-4.79564e-10	-1.50313	7.90425e-06	-4.79564e-10	-1.49921	4.01964e-07	-4.79564e-10	-1.48621
119539443	chr11:119539443:T:C	1.07748e-15	-2.26267	-1.47655	8.38675e-07	-2.25719	-1.48536	4.072e-08	-2.27883	-1.49703
119539448	chr11:119539448:T:C	1.30504e-14	-4.79564e-10	-1.24503	1.02403e-05	-4.79564e-10	-1.24028	4.87073e-07	-4.79564e-10	-1.29416
119539485	chr11:119539485:T:C	1.00899e-14	-4.79564e-10	-1.50231	7.81165e-06	-4.79564e-10	-1.511	3.92489e-07	-4.79564e-10	-1.51006
119539592	chr11:119539592:T:C	1.66542e-14	-4.79564e-10	-1.00118	1.50555e-05	-4.79564e-10	-0.854873	7.51835e-07	-4.79564e-10	-0.860057
119539625	chr11:119539625:A:G	2.94714e-14	-4.79564e-10	-0.430427	2.17194e-05	-4.79564e-10	-0.488407	1.0348e-06	-4.79564e-10	-0.540609
119540064	chr11:119540064:T:C	2.25433e-14	-4.79564e-10	-0.698409	1.69379e-05	-4.79564e-10	-0.737061	8.01865e-07	-4.79564e-10	-0.795633
119540130	chr11:119540130:G:A	1.76826e-14	-4.79564e-10	-0.941269	1.35091e-05	-4.79564e-10	-0.96325	6.4472e-07	-4.79564e-10	-1.01376
119540474	chr11:119540474:A:G	1.98156e-14	-4.79564e-10	-0.827377	1.49314e-05	-4.79564e-10	-0.863144	7.10938e-07	-4.79564e-10	-0.915988
119540653	chr11:119540653:C:T	1.23468e-14	-4.79564e-10	-1.30045	9.21913e-06	-4.79564e-10	-1.34533	5.00413e-07	-4.79564e-10	-1.26714
119540704	chr11:119540704:A:G	1.0699e-14	-4.79564e-10	-1.4437	8.39096e-06	-4.79564e-10	-1.43946	4.22291e-07	-4.79564e-10	-1.43688
119540715	chr11:119540715:T:C	1.58739e-15	-2.27792	-1.07384	1.42386e-06	-2.27893	-0.93431	6.94545e-08	-2.25543	-0.98647
119540973	chr11:119540973:T:C	1.33574e-14	-4.79564e-10	-1.22178	1.00078e-05	-4.79564e-10	-1.26325	4.74863e-07	-4.79564e-10	-1.31955
119541290	chr11:119541290:T:C	3.52035e-15	-2.11186	-0.44343	3.05715e-06	-2.02137	-0.427756	1.26329e-07	-2.05261	-0.591072
119541401	chr11:119541401:T:C	1.04743e-14	-4.79564e-10	-1.46493	8.16449e-06	-4.79564e-10	-1.46682	4.08849e-07	-4.79564e-10	-1.46923
119541444	chr11:119541444:G:A	1.20311e-14	-4.79564e-10	-1.32636	8.76804e-06	-4.79564e-10	-1.3955	4.73844e-07	-4.79564e-10	-1.3217
119541466	chr11:119541466:A:G	1.7443e-14	-4.79564e-10	-0.954911	1.32457e-05	-4.79564e-10	-0.982942	6.38539e-07	-4.79564e-10	-1.02339
119541520	chr11:119541520:A:G	1.75773e-14	-4.79564e-10	-0.947239	1.33437e-05	-4.79564e-10	-0.975568	6.43082e-07	-4.79564e-10	-1.0163
119541764	chr11:119541764:T:A	1.83022e-15	-1.90432	-1.30509	3.35664e-06	-1.28552	-1.07016	1.13931e-07	-1.57062	-1.17637
119541797	chr11:119541797:G:A	1.35913e-15	-2.07307	-1.43393	2.07688e-06	-1.56538	-1.27037	7.43393e-08	-1.82201	-1.35192
119541862	chr11:119541862:T:C	1.17646e-14	-4.79564e-10	-1.34876	9.14726e-06	-4.79564e-10	-1.35316	4.46302e-07	-4.79564e-10	-1.38158
119542031	chr11:119542031:G:A	2.31275e-14	-4.79564e-10	-0.672825	2.16203e-05	-4.79564e-10	-0.492982	1.00283e-06	-4.79564e-10	-0.571992
119542212	chr11:119542212:C:A	1.85153e-15	-2.00499	-1.19285	2.97819e-06	-1.45512	-1.02017	1.03828e-07	-1.72453	-1.11531
119542229	chr11:119542229:G:T	1.18064e-15	-2.20995	-1.43784	9.86132e-07	-2.16036	-1.42022	5.34352e-08	-2.10915	-1.39496
119542380	chr11:119542380:C:T	2.24503e-15	-1.80634	-1.19879	4.74462e-06	-1.12372	-0.885885	1.38555e-07	-1.47288	-1.07842
119542439	chr11:119542439:G:A	1.65487e-15	-2.23378	-1.07634	2.47352e-06	-1.78813	-0.872838	7.72391e-08	-2.0386	-1.09706
119542529	chr11:119542529:G:A	5.69157e-14	-4.79564e-10	0.227723	4.08447e-05	-4.79564e-10	0.143165	1.95781e-06	-4.79564e-10	0.0970075
119542593	chr11:119542593:G:A	1.40615e-15	-2.27468	-1.19832	1.17418e-06	-2.2673	-1.13874	5.27575e-08	-2.24151	-1.27535
119544198	chr11:119544198:A:G	1.1567e-14	-1.36569	-4.88941e-10	6.70213e-06	-1.66419	-4.88941e-10	3.66472e-07	-1.57865	-4.88941e-10
119544204	chr11:119544204:T:C	3.32142e-15	-1.91782	-0.695636	2.80258e-06	-1.78307	-0.753002	1.16491e-07	-1.82632	-0.89844
119545557	chr11:119545557:T:C	1.27353e-14	-4.79564e-10	-1.26947	1.09123e-05	-4.79564e-10	-1.17672	5.46197e-07	-4.79564e-10	-1.17959
119545637	chr11:119545637:G:T	1.131e-14	-4.79564e-10	-1.38817	8.39003e-06	-4.79564e-10	-1.43957	4.46737e-07	-4.79564e-10	-1.3806
119546035	chr11:119546035:G:A	1.24059e-14	-4.79564e-10	-1.29567	9.94772e-06	-4.79564e-10	-1.26927	5.27293e-07	-4.79564e-10	-1.21482
119547157	chr11:119547157:A:G	2.25214e-14	-4.79564e-10	-0.699384	2.1146e-05	-4.79564e-10	-0.515161	9.82512e-07	-4.79564e-10	-0.59246
119547268	chr11:119547268:C:A	2.23835e-14	-4.79564e-10	-0.705525	1.64631e-05	-4.79564e-10	-0.765491	7.99671e-07	-4.79564e-10	-0.798372
119547329	chr11:119547329:C:T	1.70549e-15	-1.77099	-1.50901	1.57981e-06	-1.60885	-1.50045	7.64158e-08	-1.67039	-1.47599
119547450	chr11:119547450:C:T	3.44596e-14	-4.79564e-10	-0.274062	3.50938e-05	-4.79564e-10	-0.00858884	1.57436e-06	-4.79564e-10	-0.120966
119547467	chr11:119547467:C:A	7.31205e-15	-2.07483	0.250509	5.48195e-06	-2.28014	0.414985	2.22541e-07	-2.26679	0.189329
119547696	chr11:119547696:G:A	4.75056e-14	-0.358858	0.405856	1.77923e-05	-0.850723	0.162874	1.75385e-06	-0.452329	0.439325
119547775	chr11:119547775:A:G	2.6177e-14	-4.79564e-10	-0.548968	1.95268e-05	-4.79564e-10	-0.594824	9.21095e-07	-4.79564e-10	-0.65701
119547929	chr11:119547929:C:T	1.76277e-15	-2.28081	-0.966151	2.1338e-06	-2.047	-0.761704	7.36974e-08	-2.19722	-0.985388
119547950	chr11:119547950:T:A	1.0044e-14	-4.79564e-10	-1.50687	7.84573e-06	-4.79564e-10	-1.50664	3.9553e-07	-4.79564e-10	-1.50235
119548322	chr11:119548322:G:A	5.68754e-15	-2.07557	-4.88941e-10	5.02824e-06	-1.95154	-4.88941e-10	2.30621e-07	-2.0418	-4.88941e-10
119548406	chr11:119548406:C:T	2.20807e-15	-1.84901	-1.17272	1.89195e-06	-1.71871	-1.2103	8.2769e-08	-1.7506	-1.31591
119548422	chr11:119548422:G:A	2.53211e-15	-1.72694	-1.15785	5.59539e-06	-1.00971	-0.834958	1.7207e-07	-1.35708	-0.97759
119548487	chr11:119548487:T:C	1.71466e-15	-2.28069	-0.993944	2.08374e-06	-2.03819	-0.794256	7.20634e-08	-2.19231	-1.01272
119548836	chr11:119548836:A:G	2.6075e-14	-4.79564e-10	-0.55287	1.94539e-05	-4.79564e-10	-0.598566	9.17683e-07	-4.79564e-10	-0.660721
119548857	chr11:119548857:G:C	2.74593e-15	-1.77139	-1.03234	6.34827e-06	-1.07275	-0.645685	1.84244e-07	-1.42047	-0.845844
119549265	chr11:119549265:A:C	2.55953e-15	-1.67204	-1.20199	5.72076e-06	-0.92295	-0.899562	1.75489e-07	-1.28111	-1.03389
119549275	chr11:119549275:G:T	7.95218e-15	-1.7404	-4.88941e-10	1.02133e-05	-1.24292	-4.88941e-10	3.77059e-07	-1.55017	-4.88941e-10
119549577	chr11:119549577:T:C	1.16749e-14	-4.79564e-10	-1.3564	8.6298e-06	-4.79564e-10	-1.41139	4.63887e-07	-4.79564e-10	-1.34293
119549690	chr11:119549690:T:C	4.96206e-15	-2.21203	-4.88941e-10	3.77932e-06	-2.23707	-4.88941e-10	1.816e-07	-2.28077	-4.88941e-10
119549757	chr11:119549757:C:T	3.11453e-15	-1.68542	-0.992347	7.45495e-06	-0.941349	-0.616387	2.18865e-07	-1.30302	-0.791094
119549758	chr11:119549758:C:T	2.33975e-15	-1.70569	-1.25812	2.09511e-06	-1.51888	-1.30812	9.15339e-08	-1.60732	-1.35855
119549975	chr11:119549975:A:AT	1.47745e-15	-2.2467	-1.17683	1.44415e-06	-2.18754	-1.01156	5.54859e-08	-2.27252	-1.19392
119550576	chr11:119550576:T:G	9.66797e-15	-1.54503	-4.88941e-10	8.95714e-06	-1.37416	-4.88941e-10	4.219e-07	-1.43781	-4.88941e-10
119550871	chr11:119550871:G:A	1.53319e-13	-4.79564e-10	1.21867	0.000147756	-4.79564e-10	1.42895	6.27301e-06	-4.79564e-10	1.26144
119551217	chr11:119551217:C:T	3.62334e-15	-1.62326	-0.903189	3.22189e-06	-1.45935	-0.937298	1.35564e-07	-1.50616	-1.06697
119551240	chr11:119551240:G:T	1.8069e-14	-4.79564e-10	-0.919652	1.46657e-05	-4.79564e-10	-0.881101	6.82596e-07	-4.79564e-10	-0.95667
119551264	chr11:119551264:G:A	1.92496e-15	-2.1164	-1.04255	1.35906e-06	-2.27543	-0.984387	6.38275e-08	-2.27808	-1.04831
119551299	chr11:119551299:T:C	8.25126e-14	-4.79564e-10	0.599102	7.7158e-05	-4.79564e-10	0.779242	3.3522e-06	-4.79564e-10	0.634798
119552045	chr11:119552045:C:G	2.60783e-15	-1.69568	-1.15965	5.86439e-06	-0.959103	-0.838612	1.79026e-07	-1.3146	-0.980439
119552558	chr11:119552558:G:A	1.64892e-15	-2.23242	-1.08131	1.5675e-06	-2.2076	-0.909533	5.98175e-08	-2.27771	-1.11357
119552699	chr11:119552699:G:A	1.64916e-15	-2.23962	-1.07396	1.59793e-06	-2.19807	-0.899837	6.04119e-08	-2.27552	-1.10586
119552979	chr11:119552979:T:C	3.23008e-15	-1.77954	-0.861796	7.49055e-06	-1.08927	-0.463703	2.19082e-07	-1.42968	-0.663449
119553037	chr11:119553037:C:T	1.69077e-15	-2.23849	-1.05018	1.64524e-06	-2.19948	-0.869251	6.18618e-08	-2.27594	-1.08173
119553111	chr11:119553111:T:C	1.61641e-15	-2.25146	-1.08218	1.61546e-06	-2.17931	-0.907682	6.03702e-08	-2.27004	-1.11203
119553201	chr11:119553201:C:G	1.15702e-13	-4.79564e-10	0.937173	0.000108116	-4.79564e-10	1.11659	4.66191e-06	-4.79564e-10	0.964608
119553569	chr11:119553569:G:A	2.80075e-14	-4.79564e-10	-0.481375	2.08938e-05	-4.79564e-10	-0.52716	9.84096e-07	-4.79564e-10	-0.590849
119554056	chr11:119554056:C:T	1.02459e-14	-4.79564e-10	-1.48697	7.95777e-06	-4.79564e-10	-1.49246	3.96572e-07	-4.79564e-10	-1.49971
119554142	chr11:119554142:A:G	1.29991e-14	-4.79564e-10	-1.24897	1.02046e-05	-4.79564e-10	-1.24378	5.20663e-07	-4.79564e-10	-1.22747
119554154	chr11:119554154:C:T	1.50039e-15	-2.21016	-1.19796	1.30856e-06	-2.23213	-1.06555	5.21826e-08	-2.2808	-1.24702
119554452	chr11:119554452:G:A	3.82348e-15	-1.83978	-0.632912	9.32189e-06	-1.18203	-0.152218	2.51393e-07	-1.52074	-0.434813
119554547	chr11:119554547:C:A	1.72372e-15	-2.22483	-1.04453	1.62731e-06	-2.21616	-0.86352	6.20009e-08	-2.27929	-1.07614
119554631	chr11:119554631:G:A	1.64579e-15	-1.82022	-1.49541	2.39902e-06	-1.18219	-1.50936	8.87193e-08	-1.48786	-1.50924
119555096	chr11:119555096:C:T	1.75135e-15	-2.21083	-1.04263	1.58253e-06	-2.23094	-0.876655	6.05437e-08	-2.28081	-1.0984
119555344	chr11:119555344:G:A	1.57284e-15	-1.87062	-1.49035	2.21449e-06	-1.26095	-1.51064	8.32017e-08	-1.55431	-1.507
119555393	chr11:119555393:T:G	1.66526e-15	-1.81375	-1.49011	2.42199e-06	-1.17135	-1.51067	8.98438e-08	-1.47763	-1.50688
119555423	chr11:119555423:T:C	1.02886e-14	-4.79564e-10	-1.48281	7.98239e-06	-4.79564e-10	-1.48938	3.97578e-07	-4.79564e-10	-1.49718
119555533	chr11:119555533:C:T	1.01519e-14	-4.79564e-10	-1.49618	7.89015e-06	-4.79564e-10	-1.501	3.94065e-07	-4.79564e-10	-1.50606
119555572	chr11:119555572:C:T	1.0528e-14	-4.79564e-10	-1.45981	8.17607e-06	-4.79564e-10	-1.4654	4.14782e-07	-4.79564e-10	-1.45482
119555851	chr11:119555851:T:C	2.35177e-14	-4.79564e-10	-0.656094	1.77309e-05	-4.79564e-10	-0.691302	8.41254e-07	-4.79564e-10	-0.747679
119556268	chr11:119556268:C:G	1.01599e-14	-4.79564e-10	-1.4954	7.89753e-06	-4.79564e-10	-1.50006	3.94336e-07	-4.79564e-10	-1.50537
119556459	chr11:119556459:T:A	1.21542e-14	-4.79564e-10	-1.31617	9.802e-06	-4.79564e-10	-1.28403	5.17968e-07	-4.79564e-10	-1.23266
119556531	chr11:119556531:C:T	2.74618e-15	-1.82442	-0.979214	2.35803e-06	-1.69139	-1.0174	9.99704e-08	-1.72653	-1.15116
119556598	chr11:119556598:C:T	2.83886e-15	-1.79055	-0.979897	2.45198e-06	-1.65188	-1.01783	1.03946e-07	-1.68711	-1.15159
119556635	chr11:119556635:T:C	1.64542e-15	-1.8471	-1.46876	2.29699e-06	-1.22571	-1.5093	8.74953e-08	-1.51152	-1.49947
119556913	chr11:119556913:A:G	1.80057e-15	-2.22668	-0.999067	1.71409e-06	-2.21429	-0.813439	6.46987e-08	-2.27901	-1.03382
119557146	chr11:119557146:A:C	1.81696e-15	-1.73502	-1.48166	2.71787e-06	-1.05579	-1.51098	1.00924e-07	-1.36241	-1.50579
119557182	chr11:119557182:T:G	1.74237e-15	-2.2214	-1.0372	1.63412e-06	-2.2196	-0.855915	6.24392e-08	-2.27979	-1.06859
119557201	chr11:119557201:C:G	1.22056e-14	-4.79564e-10	-1.31196	9.84615e-06	-4.79564e-10	-1.27953	5.20542e-07	-4.79564e-10	-1.2277
119557398	chr11:119557398:G:T	1.61192e-14	-4.79564e-10	-1.03384	1.11304e-05	-4.79564e-10	-1.15693	5.74091e-07	-4.79564e-10	-1.12979
119557430	chr11:119557430:G:A	2.02218e-15	-1.59887	-1.5108	3.15545e-06	-0.925457	-1.49203	1.16586e-07	-1.21887	-1.50507
119557433	chr11:119557433:C:T	2.01203e-15	-1.60375	-1.51095	3.16328e-06	-0.930632	-1.48437	1.14627e-07	-1.23707	-1.50382
119557447	chr11:119557447:A:G	1.52819e-15	-2.26652	-1.12325	1.55817e-06	-2.15537	-0.967733	5.84425e-08	-2.258	-1.15653
119557710	chr11:119557710:G:A	3.68901e-15	-1.57369	-0.934798	3.32578e-06	-1.40545	-0.959457	1.39662e-07	-1.46083	-1.08251
119557912	chr11:119557912:C:G	1.59748e-14	-4.79564e-10	-1.04283	1.29789e-05	-4.79564e-10	-1.00329	6.07544e-07	-4.79564e-10	-1.07315
119558369	chr11:119558369:C:T	1.75838e-15	-1.74623	-1.50323	2.69565e-06	-1.06968	-1.50529	9.75668e-08	-1.39104	-1.511
119558372	chr11:119558372:T:C	2.37448e-15	-1.73188	-1.21719	2.06301e-06	-1.58811	-1.25434	9.10044e-08	-1.62019	-1.35148
119558428	chr11:119558428:C:T	2.66356e-15	-1.70163	-1.13256	2.34464e-06	-1.5523	-1.16218	1.01491e-07	-1.58822	-1.27439
119558671	chr11:119558671:T:C	1.69957e-14	-4.79564e-10	-0.980889	1.16813e-05	-4.79564e-10	-1.10863	6.03554e-07	-4.79564e-10	-1.07974
119558903	chr11:119558903:G:A	1.81705e-15	-1.72358	-1.49306	2.76484e-06	-1.03943	-1.5102	1.01862e-07	-1.34914	-1.50981
119558951	chr11:119558951:T:G	1.80161e-15	-1.73193	-1.49324	2.72915e-06	-1.05246	-1.51016	1.00733e-07	-1.36024	-1.50986
119559025	chr11:119559025:C:T	1.6591e-15	-1.8077	-1.49987	2.46067e-06	-1.15854	-1.50765	9.16809e-08	-1.45326	-1.511
119559137	chr11:119559137:G:A	1.76764e-15	-1.73881	-1.5054	2.7268e-06	-1.0603	-1.50319	9.85955e-08	-1.38055	-1.51099
119559212	chr11:119559212:G:A	1.80971e-15	-1.72692	-1.49376	2.75085e-06	-1.04467	-1.51003	1.01367e-07	-1.35383	-1.50999
119559244	chr11:119559244:G:C	1.96098e-14	-4.79564e-10	-0.83782	1.63655e-05	-4.79564e-10	-0.771441	8.94959e-07	-4.79564e-10	-0.685795
119559423	chr11:119559423:CACACACACACACACAG:C	1.45103e-15	-2.17568	-1.2659	9.81536e-07	-2.26211	-1.32314	4.95729e-08	-2.26263	-1.3165
119559427	chr11:119559427:CACACACACACAG:C	6.32872e-15	-1.96875	-4.88941e-10	7.33603e-06	-1.57382	-4.88941e-10	2.85285e-07	-1.82909	-4.88941e-10
119559492	chr11:119559492:A:G	2.02667e-15	-1.60562	-1.50183	3.29391e-06	-0.868105	-1.50643	1.17999e-07	-1.20087	-1.51103
119559555	chr11:119559555:G:A	1.87964e-15	-1.68849	-1.49428	2.91455e-06	-0.987034	-1.50987	1.06576e-07	-1.30355	-1.51016
119560177	chr11:119560177:G:C	1.16403e-14	-4.79564e-10	-1.35937	8.84404e-06	-4.79564e-10	-1.38687	4.61349e-07	-4.79564e-10	-1.34842
119560582	chr11:119560582:C:T	2.13213e-15	-1.66507	-1.39166	3.81921e-06	-0.958588	-1.26798	1.34181e-07	-1.26979	-1.31359
119560721	chr11:119560721:T:A	1.08563e-14	-4.79564e-10	-1.4291	8.43195e-06	-4.79564e-10	-1.43458	4.15799e-07	-4.79564e-10	-1.45237
119560776	chr11:119560776:T:C	2.13428e-15	-1.65378	-1.40194	3.82434e-06	-0.942493	-1.28274	1.34257e-07	-1.2558	-1.32701
119560931	chr11:119560931:A:G	1.46687e-14	-1.12814	-4.88941e-10	1.01919e-05	-1.24502	-4.88941e-10	6.96638e-07	-0.936306	-4.88941e-10
119560944	chr11:119560944:A:G	2.10444e-15	-1.66547	-1.40433	3.74962e-06	-0.958832	-1.28613	1.3195e-07	-1.27016	-1.32999
119561144	chr11:119561144:G:A	4.63285e-15	-2.28068	-4.88941e-10	3.94063e-06	-2.19527	-4.88941e-10	1.83791e-07	-2.26877	-4.88941e-10
119561373	chr11:119561373:A:G	2.0859e-15	-1.66756	-1.41109	3.69882e-06	-0.962648	-1.29595	1.30357e-07	-1.27353	-1.33876
119561385	chr11:119561385:A:G	1.02268e-14	-4.79564e-10	-1.48884	8.48517e-06	-4.79564e-10	-1.42829	4.14818e-07	-4.79564e-10	-1.45473
119561433	chr11:119561433:T:C	3.08213e-15	-1.49063	-1.1976	6.13726e-06	-0.73923	-1.013	2.13247e-07	-1.04783	-1.07229
119561563	chr11:119561563:T:C	1.83545e-14	-4.79564e-10	-0.903971	1.47542e-05	-4.79564e-10	-0.875084	7.0022e-07	-4.79564e-10	-0.931178
119561729	chr11:119561729:T:C	4.10703e-15	-2.28045	-0.120697	5.26778e-06	-2.06882	0.163812	1.63689e-07	-2.20914	-0.175468
119562224	chr11:119562224:C:T	3.26167e-15	-1.63582	-0.995794	6.51721e-06	-0.926146	-0.766022	2.03986e-07	-1.25932	-0.905202
119562294	chr11:119562294:C:T	2.09637e-15	-1.63714	-1.4365	3.74001e-06	-0.919142	-1.32838	1.3246e-07	-1.23185	-1.36444
119562331	chr11:119562331:G:T	1.30329e-14	-4.79564e-10	-1.24637	1.02537e-05	-4.79564e-10	-1.23898	4.8678e-07	-4.79564e-10	-1.29476
119562357	chr11:119562357:CA:C	1.01188e-14	-4.79564e-10	-1.49946	7.9341e-06	-4.79564e-10	-1.49544	4.01902e-07	-4.79564e-10	-1.48637
119562522	chr11:119562522:G:A	1.08493e-14	-4.79564e-10	-1.42975	8.42677e-06	-4.79564e-10	-1.4352	4.15576e-07	-4.79564e-10	-1.45291
119562699	chr11:119562699:A:C	1.00413e-14	-4.79564e-10	-1.50714	7.84362e-06	-4.79564e-10	-1.50691	3.9538e-07	-4.79564e-10	-1.50272
119562774	chr11:119562774:G:C	3.96994e-15	-2.2808	-0.154298	5.18092e-06	-2.04657	0.124935	1.60222e-07	-2.19557	-0.210446
119562810	chr11:119562810:A:G	2.20414e-15	-1.5929	-1.43061	4.03606e-06	-0.851939	-1.3194	1.41636e-07	-1.17292	-1.3564
119563029	chr11:119563029:T:C	3.91662e-15	-2.28077	-0.167854	5.12565e-06	-2.04409	0.111735	1.58464e-07	-2.19387	-0.223178
119563321	chr11:119563321:A:T	1.96866e-15	-1.70434	-1.43216	3.40975e-06	-1.01856	-1.32141	1.22371e-07	-1.31731	-1.35821
119563471	chr11:119563471:C:A	3.229e-15	-1.57838	-1.0633	2.88488e-06	-1.4102	-1.09693	1.2258e-07	-1.45988	-1.21393
119563564	chr11:119563564:C:T	2.0788e-15	-1.65529	-1.42677	3.69987e-06	-0.945038	-1.31328	1.31248e-07	-1.2545	-1.35098
119563757	chr11:119563757:G:T	2.07182e-15	-1.65791	-1.42751	3.67994e-06	-0.949301	-1.31441	1.30624e-07	-1.25832	-1.35193
119564000	chr11:119564000:G:A	2.05149e-15	-1.67115	-1.42414	3.63001e-06	-0.968108	-1.30927	1.29075e-07	-1.27477	-1.34741
119564042	chr11:119564042:A:G	3.07455e-15	-1.62099	-1.0697	2.73132e-06	-1.45885	-1.10298	1.16412e-07	-1.50643	-1.219
119564132	chr11:119564132:C:A	1.98853e-15	-1.70202	-1.42443	3.46387e-06	-1.0142	-1.31003	1.23869e-07	-1.31545	-1.3479
119564300	chr11:119564300:G:C	1.98963e-15	-1.69826	-1.42764	3.46617e-06	-1.00894	-1.31462	1.23989e-07	-1.31032	-1.35206
119564336	chr11:119564336:A:G	1.95854e-15	-1.71374	-1.42791	3.38944e-06	-1.03097	-1.31498	1.21566e-07	-1.3297	-1.35242
119564385	chr11:119564385:T:G	2.88016e-15	-1.26121	-1.49479	1.67595e-06	-1.5406	-1.50963	1.1247e-07	-1.27367	-1.48621
119564469	chr11:119564469:A:C	4.0178e-15	-2.28062	-0.142496	5.30515e-06	-2.03712	0.139188	1.63094e-07	-2.18967	-0.198581
119564833	chr11:119564833:A:G	2.68535e-15	-1.57869	-1.24735	5.13487e-06	-0.86366	-1.0669	1.83056e-07	-1.15517	-1.11761
119565387	chr11:119565387:C:A	2.06579e-15	-1.66465	-1.42369	3.66052e-06	-0.960134	-1.30888	1.3009e-07	-1.26758	-1.34677
119565547	chr11:119565547:G:T	2.14174e-14	-4.79564e-10	-0.749644	1.79748e-05	-4.79564e-10	-0.677643	9.86017e-07	-4.79564e-10	-0.588899
119565860	chr11:119565860:T:A	1.97735e-14	-4.79564e-10	-0.829504	1.41219e-05	-4.79564e-10	-0.918886	6.45233e-07	-4.79564e-10	-1.01296
119565998	chr11:119565998:A:G	2.01042e-15	-1.6831	-1.4324	3.52155e-06	-0.985942	-1.32177	1.2575e-07	-1.28987	-1.3584
119566105	chr11:119566105:A:G	2.02756e-15	-1.67945	-1.42756	3.56635e-06	-0.98058	-1.31449	1.27075e-07	-1.28572	-1.35207
119566244	chr11:119566244:TA:T	1.08381e-14	-4.79564e-10	-1.43078	8.41561e-06	-4.79564e-10	-1.43653	4.15035e-07	-4.79564e-10	-1.45421
119566490	chr11:119566490:T:C	4.23161e-15	-2.28059	-0.0906815	5.6158e-06	-2.03716	0.196133	1.71529e-07	-2.18936	-0.148458
119566766	chr11:119566766:G:A	1.01175e-14	-4.79564e-10	-1.49958	7.93426e-06	-4.79564e-10	-1.49542	4.01959e-07	-4.79564e-10	-1.48622
119566804	chr11:119566804:C:T	4.75296e-14	0.0475052	-4.88941e-10	2.40894e-05	-0.384843	-4.88941e-10	1.50786e-06	-0.164125	-4.88941e-10
119566993	chr11:119566993:C:T	1.06686e-14	-4.79564e-10	-1.44654	8.74986e-06	-4.79564e-10	-1.39758	4.38739e-07	-4.79564e-10	-1.39867
119567104	chr11:119567104:G:A	3.20482e-15	-1.58411	-1.06508	2.85792e-06	-1.41767	-1.09885	1.21545e-07	-1.46642	-1.21587
119567497	chr11:119567497:C:T	1.19395e-15	-2.23657	-1.40001	9.58823e-07	-2.18511	-1.42355	4.56883e-08	-2.23659	-1.42414
119567704	chr11:119567704:T:C	3.48071e-15	-1.55295	-1.01366	2.99847e-06	-1.34666	-1.12186	1.31043e-07	-1.48084	-1.12621
119568015	chr11:119568015:G:A	4.78755e-15	-2.24783	-4.88941e-10	3.70404e-06	-2.25719	-4.88941e-10	1.91599e-07	-2.22717	-4.88941e-10
119568051	chr11:119568051:G:T	1.2169e-14	-2.24592	0.930961	1.15205e-05	-2.19449	1.072	4.37895e-07	-2.25598	0.855389
119568054	chr11:119568054:T:C	5.20832e-15	-1.59495	-0.568637	4.68108e-06	-1.40488	-0.618203	1.87155e-07	-1.48057	-0.770069
119568393	chr11:119568393:A:G	1.45998e-13	-4.79564e-10	1.16974	0.000161249	-4.79564e-10	1.51634	6.88799e-06	-4.79564e-10	1.35496
119568440	chr11:119568440:A:G	1.25139e-14	-4.79564e-10	-1.287	9.73533e-06	-4.79564e-10	-1.29085	4.99689e-07	-4.79564e-10	-1.26859
119568748	chr11:119568748:A:G	2.31885e-15	-1.73547	-1.2373	2.05165e-06	-1.56995	-1.27802	8.97384e-08	-1.62848	-1.3572
119568787	chr11:119568787:C:T	3.57481e-15	-1.32899	-1.21094	6.86468e-06	-0.607045	-1.03318	2.10404e-07	-0.990657	-1.14289
119568852	chr11:119568852:T:A	1.00023e-14	-4.79564e-10	-1.51104	7.82538e-06	-4.79564e-10	-1.50924	3.92192e-07	-4.79564e-10	-1.51082
119568905	chr11:119568905:G:A	1.02745e-14	-4.79564e-10	-1.48419	8.26278e-06	-4.79564e-10	-1.45485	4.02312e-07	-4.79564e-10	-1.48535
119569228	chr11:119569228:CT:C	1.01095e-14	-4.79564e-10	-1.50037	8.05262e-06	-4.79564e-10	-1.48062	3.95841e-07	-4.79564e-10	-1.50156
119569355	chr11:119569355:G:A	3.03912e-15	-1.4583	-1.24398	2.78175e-06	-1.23821	-1.30532	1.18433e-07	-1.36282	-1.3454
119569403	chr11:119569403:A:G	1.00988e-14	-4.79564e-10	-1.50143	8.03748e-06	-4.79564e-10	-1.4825	3.95442e-07	-4.79564e-10	-1.50257
119569422	chr11:119569422:A:T	3.66824e-15	-2.27756	-0.236582	3.59069e-06	-2.13201	-0.156261	1.35553e-07	-2.21228	-0.360934
119569729	chr11:119569729:G:A	1.40046e-14	-4.79564e-10	-1.17446	1.09221e-05	-4.79564e-10	-1.17582	5.3714e-07	-4.79564e-10	-1.19631
119569937	chr11:119569937:AT:A	1.84648e-15	-1.90382	-1.29675	1.57789e-06	-1.90561	-1.20492	8.59441e-08	-1.80758	-1.2213
119570081	chr11:119570081:A:G	1.26111e-14	-4.79564e-10	-1.27927	1.02681e-05	-4.79564e-10	-1.23757	5.42856e-07	-4.79564e-10	-1.18573
119570245	chr11:119570245:T:C	1.39195e-14	-1.18056	-4.88941e-10	1.14808e-05	-1.12593	-4.88941e-10	5.12549e-07	-1.24318	-4.88941e-10
119570832	chr11:119570832:C:T	4.91572e-15	-2.22141	-4.88941e-10	3.79678e-06	-2.23246	-4.88941e-10	1.85248e-07	-2.26088	-4.88941e-10
119570912	chr11:119570912:C:T	1.17867e-14	-4.79564e-10	-1.34688	9.08028e-06	-4.79564e-10	-1.36051	4.64284e-07	-4.79564e-10	-1.34208
119570985	chr11:119570985:T:C	1.86526e-15	-1.68563	-1.50482	1.50604e-06	-1.64912	-1.50801	8.68016e-08	-1.5108	-1.50815
119571093	chr11:119571093:G:A	2.20553e-15	-1.58965	-1.43323	1.78072e-06	-1.55094	-1.43866	9.86333e-08	-1.41013	-1.48103
119571427	chr11:119571427:C:T	1.00988e-14	-4.79564e-10	-1.50143	7.87407e-06	-4.79564e-10	-1.50304	3.93027e-07	-4.79564e-10	-1.5087
119571477	chr11:119571477:T:C	1.86587e-15	-1.68563	-1.50449	1.50677e-06	-1.64881	-1.50783	8.68939e-08	-1.50955	-1.50834
119571761	chr11:119571761:AC:A	1.83034e-15	-1.70625	-1.50309	1.46754e-06	-1.67618	-1.50684	8.47007e-08	-1.53434	-1.50911
119571833	chr11:119571833:A:G	1.17168e-14	-4.79564e-10	-1.35283	9.76506e-06	-4.79564e-10	-1.2878	4.55639e-07	-4.79564e-10	-1.36087
119572021	chr11:119572021:A:G	1.17394e-14	-4.79564e-10	-1.3509	8.83668e-06	-4.79564e-10	-1.3877	4.35796e-07	-4.79564e-10	-1.4054
119572458	chr11:119572458:A:G	1.01078e-14	-4.79564e-10	-1.50054	7.88105e-06	-4.79564e-10	-1.50215	3.93225e-07	-4.79564e-10	-1.50819
119572555	chr11:119572555:A:G	4.71439e-15	-2.26323	-4.88941e-10	4.05247e-06	-2.16729	-4.88941e-10	2.03884e-07	-2.16502	-4.88941e-10
119572651	chr11:119572651:C:T	3.2718e-15	-2.28046	-0.348047	3.44672e-06	-2.16149	-0.167703	1.20383e-07	-2.24362	-0.448276
119572851	chr11:119572851:AC:A	2.33106e-14	-4.79564e-10	-0.664941	2.42655e-05	-4.79564e-10	-0.377559	1.15474e-06	-4.79564e-10	-0.430941
119572958	chr11:119572958:C:A	3.18218e-15	-1.14524	-1.51104	2.65527e-06	-1.08282	-1.50725	1.51784e-07	-0.958583	-1.50153
119573017	chr11:119573017:G:A	4.63325e-15	-2.28059	-4.88941e-10	3.79744e-06	-2.23229	-4.88941e-10	1.83874e-07	-2.26832	-4.88941e-10
119573242	chr11:119573242:A:G	1.11576e-14	-4.79564e-10	-1.40173	9.21192e-06	-4.79564e-10	-1.34612	4.34586e-07	-4.79564e-10	-1.40818
119573248	chr11:119573248:G:A	1.54973e-14	-4.79564e-10	-1.07319	1.25644e-05	-4.79564e-10	-1.03575	5.93738e-07	-4.79564e-10	-1.09613
119573305	chr11:119573305:C:G	2.39078e-15	-1.60814	-1.33409	1.90561e-06	-1.5631	-1.35872	1.02148e-07	-1.43782	-1.41833
119573724	chr11:119573724:G:A	1.84323e-15	-1.82237	-1.37995	1.47953e-06	-1.80646	-1.36843	7.94501e-08	-1.65656	-1.45089
119573763	chr11:119573763:A:G	1.17745e-14	-1.25751	-0.0904061	2.56868e-05	-0.719777	0.399142	8.37691e-07	-0.83325	0.0813264
119573983	chr11:119573983:G:A	1.7531e-15	-2.26144	-0.991028	1.99207e-06	-2.04875	-0.82869	7.70557e-08	-2.16788	-0.970167
119574152	chr11:119574152:T:C	1.26296e-14	-1.17343	-0.104374	2.84813e-05	-0.605128	0.387762	9.13079e-07	-0.735455	0.069704
119574212	chr11:119574212:A:G	1.1913e-14	-4.79564e-10	-1.33622	9.22247e-06	-4.79564e-10	-1.34497	4.72577e-07	-4.79564e-10	-1.32437
119574258	chr11:119574258:C:A	1.12324e-14	-4.79564e-10	-1.39505	8.76817e-06	-4.79564e-10	-1.39549	4.26223e-07	-4.79564e-10	-1.42761
119574269	chr11:119574269:G:A	2.8743e-15	-1.67157	-1.08647	2.4977e-06	-1.64419	-1.00705	1.24423e-07	-1.49094	-1.16795
119574299	chr11:119574299:T:G	4.67454e-15	-2.27172	-4.88941e-10	3.64479e-06	-2.27332	-4.88941e-10	1.81619e-07	-2.28066	-4.88941e-10
119574397	chr11:119574397:C:T	2.73303e-15	-2.26861	-0.539822	3.41366e-06	-2.07267	-0.266157	1.23384e-07	-2.19024	-0.477031
119574690	chr11:119574690:T:C	1.51339e-14	-4.79564e-10	-1.09691	1.32685e-05	-4.79564e-10	-0.981221	5.80391e-07	-4.79564e-10	-1.11887
119574854	chr11:119574854:C:T	2.7566e-15	-1.56775	-1.2321	3.59983e-06	-1.14757	-1.13816	1.75012e-07	-1.17026	-1.14746
119575136	chr11:119575136:G:T	1.1449e-14	-4.79564e-10	-1.37594	9.23178e-06	-4.79564e-10	-1.34396	4.82364e-07	-4.79564e-10	-1.30387
119575147	chr11:119575147:A:C	1.16188e-14	-4.79564e-10	-1.36123	8.9194e-06	-4.79564e-10	-1.37839	4.6002e-07	-4.79564e-10	-1.3513
119575260	chr11:119575260:C:T	2.62535e-14	-1.17492	0.628871	6.28563e-05	-0.611685	1.18592	1.90627e-06	-0.739166	0.809497
119575407	chr11:119575407:A:G	2.3334e-15	-1.71831	-1.24821	3.01083e-06	-1.3127	-1.1517	1.42382e-07	-1.35509	-1.16897
119575772	chr11:119575772:C:T	2.6973e-15	-2.23695	-0.58465	3.53015e-06	-1.98164	-0.323633	1.21807e-07	-2.12855	-0.551582
119575863	chr11:119575863:A:G	2.68419e-15	-1.74219	-1.08428	2.34508e-06	-1.71557	-0.998723	1.15534e-07	-1.57135	-1.16166
119575939	chr11:119575939:T:C	2.45777e-14	-4.79564e-10	-0.612007	2.15949e-05	-4.79564e-10	-0.494155	8.74412e-07	-4.79564e-10	-0.709022
119575970	chr11:119575970:T:C	1.4383e-14	-4.79564e-10	-1.1478	1.08842e-05	-4.79564e-10	-1.1793	5.68215e-07	-4.79564e-10	-1.14007
119576333	chr11:119576333:G:A	2.24574e-15	-2.25774	-0.747075	2.79056e-06	-2.03269	-0.507687	1.01597e-07	-2.16334	-0.69822
119576751	chr11:119576751:A:G	1.38383e-14	-4.79564e-10	-1.18641	1.20616e-05	-4.79564e-10	-1.07659	5.34304e-07	-4.79564e-10	-1.20161
119576859	chr11:119576859:C:A	1.15083e-14	-4.79564e-10	-1.37078	8.98717e-06	-4.79564e-10	-1.37082	4.38204e-07	-4.79564e-10	-1.39989
119576987	chr11:119576987:G:A	2.18208e-14	-4.79564e-10	-0.730983	1.60474e-05	-4.79564e-10	-0.791069	7.74795e-07	-4.79564e-10	-0.829974
119577041	chr11:119577041:A:G	1.51641e-14	-4.79564e-10	-1.09492	1.18394e-05	-4.79564e-10	-1.09518	5.63778e-07	-4.79564e-10	-1.14791
119577189	chr11:119577189:T:A	1.0321e-14	-4.79564e-10	-1.47967	7.9699e-06	-4.79564e-10	-1.49094	3.94986e-07	-4.79564e-10	-1.50372
119577432	chr11:119577432:G:C	1.04342e-14	-4.79564e-10	-1.46876	8.00874e-06	-4.79564e-10	-1.48608	3.99148e-07	-4.79564e-10	-1.49324
119577433	chr11:119577433:A:G	1.71256e-13	-4.79564e-10	1.32931	9.55852e-05	-4.79564e-10	0.993404	5.59624e-06	-4.79564e-10	1.14728
119577868	chr11:119577868:A:C	2.00749e-15	-1.79829	-1.31867	1.60631e-06	-1.75946	-1.33322	8.5037e-08	-1.63464	-1.40484
119577968	chr11:119577968:G:A	1.73231e-15	-2.14086	-1.12353	2.23135e-06	-1.76135	-1.00266	7.38735e-08	-2.00281	-1.1774
119578162	chr11:119578162:A:G	1.27767e-14	-4.79564e-10	-1.26622	1.03822e-05	-4.79564e-10	-1.22652	4.9109e-07	-4.79564e-10	-1.28595
119578560	chr11:119578560:G:A	3.10512e-14	-4.79564e-10	-0.378211	2.93221e-05	-4.79564e-10	-0.188272	1.26246e-06	-4.79564e-10	-0.341757
119578994	chr11:119578994:G:A	1.06509e-14	-4.79564e-10	-1.44821	8.17739e-06	-4.79564e-10	-1.46524	4.01078e-07	-4.79564e-10	-1.48842
119579159	chr11:119579159:C:T	2.13344e-14	-4.79564e-10	-0.753529	1.98268e-05	-4.79564e-10	-0.579581	8.84842e-07	-4.79564e-10	-0.697164
119579621	chr11:119579621:CA:C	2.60464e-14	-4.79564e-10	-0.553971	1.85967e-05	-4.79564e-10	-0.643631	8.9573e-07	-4.79564e-10	-0.684933
119579710	chr11:119579710:T:C	1.15957e-14	-4.79564e-10	-1.36322	1.04313e-05	-4.79564e-10	-1.22181	4.947e-07	-4.79564e-10	-1.27862
119579848	chr11:119579848:T:G	2.2159e-14	-4.79564e-10	-0.715605	2.0654e-05	-4.79564e-10	-0.538705	9.19226e-07	-4.79564e-10	-0.659041
119580164	chr11:119580164:A:C	1.40435e-14	-4.79564e-10	-1.17169	1.08884e-05	-4.79564e-10	-1.17891	5.22932e-07	-4.79564e-10	-1.22312
119580400	chr11:119580400:A:C	2.83506e-15	-1.31231	-1.45947	3.97936e-06	-0.791849	-1.39364	1.80301e-07	-0.867574	-1.42037
119580477	chr11:119580477:A:T	1.20557e-14	-1.12651	-0.197802	2.55511e-05	-0.549029	0.223097	9.07822e-07	-0.662314	-0.00921054
119580904	chr11:119580904:T:C	1.35449e-15	-2.22884	-1.28158	1.56986e-06	-1.95258	-1.16305	6.15842e-08	-2.10401	-1.25816
119580935	chr11:119580935:GAC:G	1.44037e-14	-4.79564e-10	-1.14637	1.07834e-05	-4.79564e-10	-1.1886	5.21502e-07	-4.79564e-10	-1.22586
119581229	chr11:119581229:A:G	2.45828e-15	-1.84172	-1.07267	2.11946e-06	-1.81991	-0.995548	1.03364e-07	-1.68493	-1.15939
119581819	chr11:119581819:T:C	1.20635e-14	-1.06681	-0.256853	2.55254e-05	-0.478161	0.151223	9.11903e-07	-0.593299	-0.0737403
119582033	chr11:119582033:A:G	1.10194e-14	-4.79564e-10	-1.41419	8.61518e-06	-4.79564e-10	-1.41309	4.21974e-07	-4.79564e-10	-1.43763
119582226	chr11:119582226:G:A	9.54383e-15	-1.55795	-4.88941e-10	7.95649e-06	-1.49263	-4.88941e-10	3.52987e-07	-1.61614	-4.88941e-10
119582541	chr11:119582541:G:A	2.88844e-15	-1.5716	-1.18154	4.06542e-06	-1.11161	-1.05249	1.78065e-07	-1.18448	-1.11594
119582763	chr11:119582763:G:C	1.41959e-14	-4.79564e-10	-1.1609	1.1942e-05	-4.79564e-10	-1.08655	6.20636e-07	-4.79564e-10	-1.05183
119583177	chr11:119583177:G:A	6.13382e-15	-2.00003	-4.88941e-10	3.73886e-06	-2.24783	-4.88941e-10	2.91513e-07	-1.80749	-4.88941e-10
119583727	chr11:119583727:C:T	2.19814e-14	-4.79564e-10	-0.723651	1.62164e-05	-4.79564e-10	-0.780593	7.83839e-07	-4.79564e-10	-0.818369
119583877	chr11:119583877:C:T	1.83945e-14	-1.2877	0.385905	4.1618e-05	-0.725322	0.887241	1.33747e-06	-0.861312	0.577272
119583888	chr11:119583888:T:C	5.92977e-15	-2.03386	-4.88941e-10	3.69935e-06	-2.25846	-4.88941e-10	2.78122e-07	-1.85451	-4.88941e-10
119583959	chr11:119583959:T:C	2.53919e-15	-1.50262	-1.37938	3.59145e-06	-1.00776	-1.2803	1.55743e-07	-1.10698	-1.32738
119584178	chr11:119584178:G:A	1.91575e-14	-4.79564e-10	-0.861155	1.57547e-05	-4.79564e-10	-0.809472	7.29441e-07	-4.79564e-10	-0.890295
119584275	chr11:119584275:C:A	1.52933e-14	-4.79564e-10	-1.08643	1.16257e-05	-4.79564e-10	-1.11339	6.05202e-07	-4.79564e-10	-1.07701
119584454	chr11:119584454:T:C	1.86045e-15	-1.73069	-1.46234	1.58836e-06	-1.64312	-1.46079	8.69392e-08	-1.57052	-1.44684
119585019	chr11:119585019:G:A	1.79599e-14	-4.79564e-10	-0.925708	1.36509e-05	-4.79564e-10	-0.952806	7.16175e-07	-4.79564e-10	-0.908648
119585037	chr11:119585037:A:G	3.75797e-14	-0.750591	0.563208	9.58512e-05	-0.129988	1.12617	2.89799e-06	-0.259694	0.748893
119585135	chr11:119585135:C:T	2.10058e-15	-1.66367	-1.40796	1.62904e-06	-1.65318	-1.42545	8.73486e-08	-1.57301	-1.43966
119585457	chr11:119585457:C:T	2.57916e-15	-1.37462	-1.49177	2.06275e-06	-1.35664	-1.48594	1.1178e-07	-1.27893	-1.48711
119585641	chr11:119585641:T:C	2.83788e-14	-4.79564e-10	-0.468204	2.01126e-05	-4.79564e-10	-0.565269	9.65877e-07	-4.79564e-10	-0.609536
119585723	chr11:119585723:C:T	2.57057e-14	-4.79564e-10	-0.567136	1.82783e-05	-4.79564e-10	-0.6609	8.79738e-07	-4.79564e-10	-0.702949
119585931	chr11:119585931:T:A	1.35244e-14	-4.79564e-10	-1.20935	1.10126e-05	-4.79564e-10	-1.16758	5.17473e-07	-4.79564e-10	-1.23362
119586274	chr11:119586274:C:T	2.03848e-14	-4.79564e-10	-0.79906	1.53511e-05	-4.79564e-10	-0.835429	7.36021e-07	-4.79564e-10	-0.881314
119586396	chr11:119586396:G:T	1.2596e-14	-4.79564e-10	-1.28047	9.62555e-06	-4.79564e-10	-1.30219	4.51452e-07	-4.79564e-10	-1.3701
119586432	chr11:119586432:C:T	1.00059e-14	-4.79564e-10	-1.51067	7.98468e-06	-4.79564e-10	-1.48909	3.95757e-07	-4.79564e-10	-1.50177
119586944	chr11:119586944:C:G	1.99057e-14	-4.79564e-10	-0.822843	1.63603e-05	-4.79564e-10	-0.771757	7.54761e-07	-4.79564e-10	-0.856172
119587008	chr11:119587008:A:G	5.0502e-15	-2.19442	-4.88941e-10	3.91052e-06	-2.20294	-4.88941e-10	2.04313e-07	-2.16292	-4.88941e-10
119587116	chr11:119587116:G:C	2.51172e-15	-1.76053	-1.13235	2.20402e-06	-1.6845	-1.09183	1.07863e-07	-1.60498	-1.19673
119587517	chr11:119587517:T:C	1.04271e-14	-4.79564e-10	-1.46944	8.08332e-06	-4.79564e-10	-1.47681	4.03149e-07	-4.79564e-10	-1.48327
119587882	chr11:119587882:AT:A	1.0028e-14	-4.79564e-10	-1.50847	7.81349e-06	-4.79564e-10	-1.51076	3.94116e-07	-4.79564e-10	-1.50593
119588326	chr11:119588326:C:T	1.12119e-14	-4.79564e-10	-1.39687	9.0127e-06	-4.79564e-10	-1.36798	4.34817e-07	-4.79564e-10	-1.40765
119588384	chr11:119588384:A:G	1.85426e-14	-4.79564e-10	-0.893778	1.47941e-05	-4.79564e-10	-0.872383	6.75625e-07	-4.79564e-10	-0.966935
119588846	chr11:119588846:C:T	1.13108e-14	-4.79564e-10	-1.38809	9.09379e-06	-4.79564e-10	-1.35902	4.37871e-07	-4.79564e-10	-1.40065
119589403	chr11:119589403:C:T	1.08832e-14	-4.79564e-10	-1.42663	8.73169e-06	-4.79564e-10	-1.39965	4.23331e-07	-4.79564e-10	-1.43442
119589793	chr11:119589793:C:T	2.85044e-15	-1.32979	-1.43659	2.51826e-06	-1.21699	-1.42606	1.28287e-07	-1.19061	-1.43769
119589844	chr11:119589844:G:A	1.61604e-14	-4.79564e-10	-1.03128	1.20268e-05	-4.79564e-10	-1.07948	5.85501e-07	-4.79564e-10	-1.1101
119590247	chr11:119590247:A:G	1.15833e-14	-4.79564e-10	-1.36428	9.35386e-06	-4.79564e-10	-1.33082	4.48948e-07	-4.79564e-10	-1.37567
119590645	chr11:119590645:C:T	1.16761e-14	-4.79564e-10	-1.35631	9.4354e-06	-4.79564e-10	-1.32214	4.52307e-07	-4.79564e-10	-1.36821
119591736	chr11:119591736:A:G	1.19379e-14	-4.79564e-10	-1.33413	9.51969e-06	-4.79564e-10	-1.31325	4.55451e-07	-4.79564e-10	-1.36128
119591857	chr11:119591857:T:C	1.16349e-14	-4.79564e-10	-1.35984	9.39851e-06	-4.79564e-10	-1.32606	4.50766e-07	-4.79564e-10	-1.37162
119591957	chr11:119591957:T:A	1.15051e-14	-4.79564e-10	-1.37106	9.30094e-06	-4.79564e-10	-1.3365	4.46588e-07	-4.79564e-10	-1.38094
119592040	chr11:119592040:G:A	1.73578e-14	-4.79564e-10	-0.959807	1.33553e-05	-4.79564e-10	-0.974704	6.46763e-07	-4.79564e-10	-1.01059
119592073	chr11:119592073:C:T	1.18732e-14	-4.79564e-10	-1.33957	9.60764e-06	-4.79564e-10	-1.30406	4.59515e-07	-4.79564e-10	-1.3524
119592103	chr11:119592103:A:C	1.18797e-14	-4.79564e-10	-1.33902	9.61377e-06	-4.79564e-10	-1.30342	4.59782e-07	-4.79564e-10	-1.35182
119592109	chr11:119592109:T:C	1.22914e-14	-4.79564e-10	-1.30495	9.94962e-06	-4.79564e-10	-1.26908	4.75136e-07	-4.79564e-10	-1.31897
119592142	chr11:119592142:A:G	2.06511e-14	-1.35123	0.565156	5.28143e-05	-0.763877	1.16405	1.52332e-06	-0.934405	0.78048
119592154	chr11:119592154:T:C	1.01623e-14	-4.79564e-10	-1.49517	7.89211e-06	-4.79564e-10	-1.50075	3.94992e-07	-4.79564e-10	-1.50371
119592414	chr11:119592414:T:TC	1.00026e-14	-4.79564e-10	-1.511	7.8128e-06	-4.79564e-10	-1.51085	3.92564e-07	-4.79564e-10	-1.50987
119592494	chr11:119592494:C:T	1.32786e-14	-4.79564e-10	-1.22769	1.01298e-05	-4.79564e-10	-1.25113	4.95705e-07	-4.79564e-10	-1.27659
119592558	chr11:119592558:G:A	3.76903e-14	-1.33256	1.14811	0.000102046	-0.737369	1.79618	2.78522e-06	-0.913025	1.36253
119592566	chr11:119592566:G:A	1.18702e-14	-4.79564e-10	-1.33982	9.60832e-06	-4.79564e-10	-1.30398	4.5951e-07	-4.79564e-10	-1.35241
119593141	chr11:119593141:A:G	1.73488e-14	-4.79564e-10	-0.960323	1.33481e-05	-4.79564e-10	-0.975242	6.46395e-07	-4.79564e-10	-1.01116
119593163	chr11:119593163:T:C	1.75484e-14	-4.79564e-10	-0.948887	1.35001e-05	-4.79564e-10	-0.963919	6.53556e-07	-4.79564e-10	-1.00014
119593192	chr11:119593192:G:A	2.00564e-14	-1.30449	0.489186	5.15657e-05	-0.702692	1.07894	1.48837e-06	-0.878454	0.701316
119593223	chr11:119593223:A:C	1.73959e-14	-4.79564e-10	-0.957614	1.33842e-05	-4.79564e-10	-0.972539	6.48122e-07	-4.79564e-10	-1.00849
119593256	chr11:119593256:A:C	1.74942e-14	-4.79564e-10	-0.951978	1.34622e-05	-4.79564e-10	-0.966729	6.51757e-07	-4.79564e-10	-1.0029
119593290	chr11:119593290:T:C	3.22272e-15	-1.15808	-1.48554	1.87798e-06	-1.43987	-1.49655	9.22977e-08	-1.44905	-1.5085
119593297	chr11:119593297:T:C	2.2776e-14	-4.79564e-10	-0.688141	1.75709e-05	-4.79564e-10	-0.70037	8.42144e-07	-4.79564e-10	-0.746622
119593329	chr11:119593329:G:T	1.73942e-14	-4.79564e-10	-0.95771	1.33825e-05	-4.79564e-10	-0.972663	6.48028e-07	-4.79564e-10	-1.00864
119593666	chr11:119593666:A:C	1.73729e-14	-4.79564e-10	-0.958934	1.33671e-05	-4.79564e-10	-0.97382	6.47304e-07	-4.79564e-10	-1.00976
119594093	chr11:119594093:G:C	1.73743e-14	-4.79564e-10	-0.958853	1.3367e-05	-4.79564e-10	-0.973823	6.47311e-07	-4.79564e-10	-1.00975
119594153	chr11:119594153:G:A	1.73578e-14	-4.79564e-10	-0.959807	1.33553e-05	-4.79564e-10	-0.974704	6.46763e-07	-4.79564e-10	-1.01059
119594181	chr11:119594181:T:TGAACTCCTGACCTC	1.77945e-14	-1.50721	0.572247	1.43156e-05	-1.50795	0.602689	9.48495e-07	-1.15242	0.524719
119594427	chr11:119594427:G:A	1.2668e-14	-4.79564e-10	-1.27477	1.03009e-05	-4.79564e-10	-1.23438	4.87303e-07	-4.79564e-10	-1.29369
119594508	chr11:119594508:T:C	1.73578e-14	-4.79564e-10	-0.959807	1.33553e-05	-4.79564e-10	-0.974704	6.46763e-07	-4.79564e-10	-1.01059
119594822	chr11:119594822:T:C	1.73247e-14	-4.79564e-10	-0.961717	1.33306e-05	-4.79564e-10	-0.976549	6.45612e-07	-4.79564e-10	-1.01237
119594957	chr11:119594957:A:G	4.55089e-15	-2.19134	-0.107187	5.55761e-06	-2.23902	0.387576	1.92771e-07	-2.27685	0.0557812
119595168	chr11:119595168:A:G	8.13489e-15	-1.84707	0.129383	9.999e-06	-1.95585	0.69172	2.81808e-07	-2.11527	0.273923
119595348	chr11:119595348:T:C	1.73578e-14	-4.79564e-10	-0.959807	1.33553e-05	-4.79564e-10	-0.974704	6.46763e-07	-4.79564e-10	-1.01059
119595349	chr11:119595349:G:A	1.73578e-14	-4.79564e-10	-0.959807	1.33553e-05	-4.79564e-10	-0.974704	6.46763e-07	-4.79564e-10	-1.01059
119595666	chr11:119595666:C:T	2.9554e-14	-4.79564e-10	-0.427631	2.03717e-05	-4.79564e-10	-0.552464	1.09794e-06	-4.79564e-10	-0.481384
119595938	chr11:119595938:G:A	4.9111e-15	-2.1708	-0.0515495	6.20246e-06	-2.2241	0.482433	2.14317e-07	-2.26972	0.154598
119596191	chr11:119596191:A:G	2.07343e-14	-4.79564e-10	-0.78206	1.54733e-05	-4.79564e-10	-0.827496	7.4239e-07	-4.79564e-10	-0.872699
119596195	chr11:119596195:G:A	8.52703e-15	-1.67061	-4.88941e-10	5.95222e-06	-1.78285	-4.88941e-10	3.35359e-07	-1.66737	-4.88941e-10
119596201	chr11:119596201:G:T	1.07783e-14	-4.79564e-10	-1.43632	8.62929e-06	-4.79564e-10	-1.41145	4.19148e-07	-4.79564e-10	-1.44435
119596206	chr11:119596206:T:C	1.72432e-14	-4.79564e-10	-0.966431	1.32653e-05	-4.79564e-10	-0.981464	6.42585e-07	-4.79564e-10	-1.01707
119596334	chr11:119596334:T:C	4.32148e-14	-4.79564e-10	-0.047666	4.95695e-05	-4.79564e-10	0.336763	2.25056e-06	-4.79564e-10	0.236361
119596380	chr11:119596380:T:A	2.11659e-14	-4.79564e-10	-0.761458	1.59013e-05	-4.79564e-10	-0.800212	7.60991e-07	-4.79564e-10	-0.847951
119596438	chr11:119596438:T:C	2.37312e-15	-2.03876	-0.910884	2.35957e-06	-1.90799	-0.800147	1.03944e-07	-1.81255	-1.02617
119596458	chr11:119596458:A:G	1.68485e-14	-4.79564e-10	-0.989587	1.29692e-05	-4.79564e-10	-1.00403	6.28695e-07	-4.79564e-10	-1.03893
119596480	chr11:119596480:A:T	2.57956e-14	-1.1208	0.557158	7.32482e-05	-0.432608	1.15985	2.06286e-06	-0.609294	0.758568
119596578	chr11:119596578:T:G	1.31259e-14	-4.79564e-10	-1.23926	1.06551e-05	-4.79564e-10	-1.20057	5.00338e-07	-4.79564e-10	-1.26729
119596630	chr11:119596630:C:T	1.00261e-14	-4.79564e-10	-1.50865	7.824e-06	-4.79564e-10	-1.50942	3.92107e-07	-4.79564e-10	-1.51104
119596648	chr11:119596648:C:T	1.73315e-14	-4.79564e-10	-0.961322	1.33351e-05	-4.79564e-10	-0.976212	6.45816e-07	-4.79564e-10	-1.01206
119596749	chr11:119596749:G:A	1.08202e-14	-4.79564e-10	-1.43244	8.66826e-06	-4.79564e-10	-1.40695	4.20697e-07	-4.79564e-10	-1.44066
119597031	chr11:119597031:G:A	1.10303e-14	-4.79564e-10	-1.41321	8.68959e-06	-4.79564e-10	-1.40449	4.28871e-07	-4.79564e-10	-1.42142
119597185	chr11:119597185:A:G	3.60008e-14	-4.79564e-10	-0.230307	2.78964e-05	-4.79564e-10	-0.238114	1.30797e-06	-4.79564e-10	-0.306342
119597272	chr11:119597272:C:A	3.77842e-14	-4.79564e-10	-0.181958	2.93265e-05	-4.79564e-10	-0.188122	1.37459e-06	-4.79564e-10	-0.256659
119597331	chr11:119597331:G:C	1.27158e-14	-4.79564e-10	-1.271	1.01855e-05	-4.79564e-10	-1.24565	5.06368e-07	-4.79564e-10	-1.25531
119597460	chr11:119597460:T:C	3.78346e-14	-4.79564e-10	-0.180623	2.93678e-05	-4.79564e-10	-0.186713	1.37648e-06	-4.79564e-10	-0.255291
119597697	chr11:119597697:A:G	1.19062e-14	-4.79564e-10	-1.33679	9.11987e-06	-4.79564e-10	-1.35616	4.32164e-07	-4.79564e-10	-1.41377
119597741	chr11:119597741:C:T	1.2699e-14	-4.79564e-10	-1.27233	9.77927e-06	-4.79564e-10	-1.28635	4.99154e-07	-4.79564e-10	-1.26966
119597806	chr11:119597806:G:C	3.83697e-14	-4.79564e-10	-0.166581	2.97571e-05	-4.79564e-10	-0.173547	1.39361e-06	-4.79564e-10	-0.242921
119597809	chr11:119597809:G:A	3.90139e-15	-1.98477	-0.467748	4.0398e-06	-1.83718	-0.333238	1.67353e-07	-1.73718	-0.625291
119597998	chr11:119597998:TGGAGAG:T	6.52034e-14	-4.79564e-10	0.363663	5.36315e-05	-4.79564e-10	0.415524	2.22409e-06	-4.79564e-10	0.224529
119598177	chr11:119598177:G:A	1.78472e-15	-1.7499	-1.48469	2.62269e-06	-1.23933	-1.36308	8.46843e-08	-1.56554	-1.4781
119598282	chr11:119598282:C:T	2.83258e-14	-1.11121	0.641129	7.90554e-05	-0.456083	1.25962	2.3693e-06	-0.646724	0.934499
119598297	chr11:119598297:G:A	9.06519e-15	-1.35776	-0.251646	1.91165e-05	-0.770599	0.154537	6.91973e-07	-0.928693	-0.0143322
119598475	chr11:119598475:TG:T	1.57025e-14	-1.30259	0.24256	3.56776e-05	-0.700838	0.708747	1.23113e-06	-0.866966	0.50008
119598569	chr11:119598569:T:A	1.99875e-14	-4.79564e-10	-0.818742	1.62236e-05	-4.79564e-10	-0.780148	7.3737e-07	-4.79564e-10	-0.879484
119598713	chr11:119598713:A:C	2.24175e-15	-1.53908	-1.46751	3.04675e-06	-0.982791	-1.46975	1.53871e-07	-0.947523	-1.49893
119598913	chr11:119598913:T:C	1.95914e-14	-4.79564e-10	-0.838758	1.59008e-05	-4.79564e-10	-0.800245	7.24353e-07	-4.79564e-10	-0.897295
119598959	chr11:119598959:A:T	2.28e-15	-1.53309	-1.45658	3.11456e-06	-0.974473	-1.45605	1.56435e-07	-0.939121	-1.49081
119598961	chr11:119598961:A:T	2.30135e-15	-1.52528	-1.45507	3.15175e-06	-0.963923	-1.45473	1.58174e-07	-0.928895	-1.48998
119598963	chr11:119598963:A:T	2.23066e-15	-1.54458	-1.46697	3.03511e-06	-0.989868	-1.4665	1.53039e-07	-0.954958	-1.49692
119599106	chr11:119599106:T:C	2.36659e-15	-1.5007	-1.4517	3.25952e-06	-0.933828	-1.45121	1.63576e-07	-0.897447	-1.48785
119599207	chr11:119599207:T:C	2.40259e-15	-1.48918	-1.44812	3.32823e-06	-0.91671	-1.44746	1.66578e-07	-0.881604	-1.4855
119599240	chr11:119599240:C:T	2.33596e-15	-1.50796	-1.45747	3.21706e-06	-0.940899	-1.45725	1.61454e-07	-0.906842	-1.49151
119599403	chr11:119599403:T:C	1.34077e-14	-4.79564e-10	-1.21802	1.0928e-05	-4.79564e-10	-1.17529	5.13188e-07	-4.79564e-10	-1.24193
119599482	chr11:119599482:GC:G	2.17003e-14	-4.79564e-10	-0.736521	1.64074e-05	-4.79564e-10	-0.768881	8.68601e-07	-4.79564e-10	-0.715689
119599546	chr11:119599546:A:G	2.51515e-15	-1.44412	-1.44739	3.53834e-06	-0.85831	-1.44465	1.76802e-07	-0.823579	-1.48397
119599621	chr11:119599621:A:G	2.32402e-15	-1.50376	-1.46679	3.20219e-06	-0.936502	-1.46628	1.61204e-07	-0.903107	-1.4968
119599677	chr11:119599677:G:A	2.29682e-15	-1.50127	-1.48105	3.16567e-06	-0.933463	-1.48078	1.60536e-07	-0.899719	-1.50434
119600089	chr11:119600089:T:G	1.37681e-14	-4.79564e-10	-1.19149	1.1166e-05	-4.79564e-10	-1.15374	5.23913e-07	-4.79564e-10	-1.22125
119600372	chr11:119600372:G:A	5.54884e-15	-2.10026	-4.88941e-10	4.10194e-06	-2.15515	-4.88941e-10	2.19681e-07	-2.0904	-4.88941e-10
119600531	chr11:119600531:T:C	2.25585e-13	-4.79564e-10	1.60485	0.000291166	-4.79564e-10	2.10728	7.74336e-06	-4.79564e-10	1.47202
119600559	chr11:119600559:G:T	2.34436e-14	-4.79564e-10	-0.659249	1.80331e-05	-4.79564e-10	-0.674405	8.56818e-07	-4.79564e-10	-0.729348
119600582	chr11:119600582:C:T	4.51378e-14	-2.00525	2.00112	4.76557e-05	-2.0941	2.39149	1.31922e-06	-2.19778	1.9
119600865	chr11:119600865:T:C	2.38006e-13	-4.79564e-10	1.65845	0.000308664	-4.79564e-10	2.16564	8.16456e-06	-4.79564e-10	1.52499
119601223	chr11:119601223:A:G	1.04888e-14	-4.79564e-10	-1.46354	7.81983e-06	-4.79564e-10	-1.50995	3.93981e-07	-4.79564e-10	-1.50627
119601571	chr11:119601571:G:A	1.05405e-13	-1.61214	2.45611	0.000110335	-1.76444	2.90135	2.67932e-06	-1.94432	2.35506
119601673	chr11:119601673:C:T	2.2969e-15	-1.48506	-1.49722	3.2183e-06	-0.891252	-1.50651	1.58684e-07	-0.90543	-1.51023
119601687	chr11:119601687:C:A	5.15181e-14	-4.79564e-10	0.128084	3.60965e-05	-4.79564e-10	0.0195815	1.74173e-06	-4.79564e-10	-0.0199362
119601762	chr11:119601762:G:A	2.13142e-15	-1.71223	-1.34483	2.75529e-06	-1.2176	-1.33549	1.3319e-07	-1.1707	-1.42009
119601825	chr11:119601825:T:C	2.94608e-14	-4.79564e-10	-0.430788	2.18236e-05	-4.79564e-10	-0.483621	9.02693e-07	-4.79564e-10	-0.67719
119601830	chr11:119601830:A:G	4.44188e-14	-4.79564e-10	-0.0201857	3.55329e-05	-4.79564e-10	0.00384627	1.80594e-06	-4.79564e-10	0.0162664
119601862	chr11:119601862:A:G	2.42925e-15	-1.62851	-1.29776	3.19386e-06	-1.09983	-1.30556	1.53172e-07	-1.07375	-1.37725
119601915	chr11:119601915:T:C	2.9828e-14	-4.79564e-10	-0.418402	2.32816e-05	-4.79564e-10	-0.418951	1.04678e-06	-4.79564e-10	-0.529098
119601958	chr11:119601958:A:G	5.62009e-15	-1.28715	-0.800348	9.42815e-06	-0.733873	-0.58904	4.41412e-07	-0.790302	-0.602292
119602870	chr11:119602870:A:G	2.64271e-14	-4.79564e-10	-0.539458	2.14628e-05	-4.79564e-10	-0.500293	9.79043e-07	-4.79564e-10	-0.595998
119603118	chr11:119603118:C:T	1.17386e-14	-4.79564e-10	-1.35096	9.29752e-06	-4.79564e-10	-1.33687	4.46829e-07	-4.79564e-10	-1.3804
119603279	chr11:119603279:C:A	1.79826e-14	-4.79564e-10	-0.924445	1.40867e-05	-4.79564e-10	-0.921385	6.76213e-07	-4.79564e-10	-0.966064
119603331	chr11:119603331:C:T	9.75373e-15	-2.01362	0.477422	1.00894e-05	-2.06801	0.812886	3.03723e-07	-2.19918	0.432719
119603715	chr11:119603715:T:C	1.74845e-14	-4.79564e-10	-0.952535	1.32627e-05	-4.79564e-10	-0.981657	6.39594e-07	-4.79564e-10	-1.02174
119603867	chr11:119603867:G:C	2.64432e-14	-4.79564e-10	-0.53885	2.10877e-05	-4.79564e-10	-0.517922	9.45584e-07	-4.79564e-10	-0.63077
119603896	chr11:119603896:C:G	1.42973e-15	-1.98703	-1.46933	1.02102e-06	-2.16359	-1.38223	5.39197e-08	-2.03845	-1.45663
119604362	chr11:119604362:G:A	1.57061e-14	-2.16098	1.10119	1.76468e-05	-2.19325	1.49719	5.31188e-07	-2.26719	1.05973
119604596	chr11:119604596:G:A	1.18811e-14	-1.90961	0.570707	1.26373e-05	-1.97399	0.944022	3.66961e-07	-2.13377	0.556457
119604629	chr11:119604629:C:A	1.24333e-14	-1.94362	0.65015	1.33793e-05	-2.0045	1.0316	3.89052e-07	-2.15492	0.63606
119604712	chr11:119604712:G:A	4.85677e-15	-2.23347	-4.88941e-10	4.07335e-06	-2.16215	-4.88941e-10	2.01228e-07	-2.17814	-4.88941e-10
119605284	chr11:119605284:C:T	2.19026e-15	-1.80945	-1.22038	2.73154e-06	-1.35198	-1.20977	1.28552e-07	-1.2997	-1.32654
119605639	chr11:119605639:A:G	2.4827e-15	-1.46067	-1.44384	3.46101e-06	-0.953631	-1.37142	1.77683e-07	-0.972868	-1.32971
119605642	chr11:119605642:A:G	2.33456e-15	-1.53405	-1.43197	3.21383e-06	-1.04479	-1.35436	1.64739e-07	-1.06767	-1.31055
119605964	chr11:119605964:C:T	1.38366e-15	-2.21646	-1.27266	1.4241e-06	-1.94675	-1.26632	6.59217e-08	-1.92355	-1.37055
119606086	chr11:119606086:G:A	4.04962e-15	-1.83773	-0.577498	3.94182e-06	-1.97265	-0.222322	1.49469e-07	-2.07467	-0.400822
119606549	chr11:119606549:C:T	2.19473e-15	-1.54045	-1.48734	3.36532e-06	-0.917825	-1.43526	1.36707e-07	-1.16617	-1.39856
119607007	chr11:119607007:G:A	3.66741e-15	-1.9034	-0.610962	3.62683e-06	-2.02	-0.258259	1.40438e-07	-2.11086	-0.426951
119608061	chr11:119608061:C:T	4.27956e-15	-1.84821	-0.511791	4.26427e-06	-1.97382	-0.142522	1.62389e-07	-2.07421	-0.318369
119608679	chr11:119608679:C:T	1.92502e-15	-1.67316	-1.48575	2.69424e-06	-1.0665	-1.509	1.02171e-07	-1.34501	-1.51091
119608808	chr11:119608808:C:T	1.82424e-15	-1.73165	-1.48103	2.48436e-06	-1.14905	-1.50755	9.50256e-08	-1.41739	-1.51104
119608963	chr11:119608963:G:A	6.7481e-15	-1.90459	-4.88941e-10	4.69942e-06	-2.01918	-4.88941e-10	2.45936e-07	-1.9775	-4.88941e-10
119609044	chr11:119609044:C:T	1.46748e-14	-4.79564e-10	-1.12772	1.11684e-05	-4.79564e-10	-1.15352	5.42365e-07	-4.79564e-10	-1.18663
119609184	chr11:119609184:A:AG	1.53227e-14	-4.79564e-10	-1.08451	1.16635e-05	-4.79564e-10	-1.11015	5.65054e-07	-4.79564e-10	-1.14565
119609210	chr11:119609210:A:G	1.9239e-15	-1.66586	-1.49364	2.71663e-06	-1.05648	-1.51074	1.03269e-07	-1.33575	-1.50949
119609536	chr11:119609536:C:T	1.57511e-14	-4.79564e-10	-1.05694	1.24543e-05	-4.79564e-10	-1.04455	5.89292e-07	-4.79564e-10	-1.10365
119609811	chr11:119609811:C:T	1.84709e-14	-4.79564e-10	-0.897651	1.54559e-05	-4.79564e-10	-0.828626	8.41362e-07	-4.79564e-10	-0.747551
119610098	chr11:119610098:C:T	3.01061e-15	-1.95691	-0.754796	3.95424e-06	-1.4652	-0.726623	1.39465e-07	-1.60265	-0.942111
119610168	chr11:119610168:G:A	1.91364e-15	-1.67036	-1.49449	2.60464e-06	-1.09863	-1.51069	1.03073e-07	-1.33859	-1.50855
119610270	chr11:119610270:G:A	1.42354e-14	-4.79564e-10	-1.15812	1.0858e-05	-4.79564e-10	-1.18171	5.29772e-07	-4.79564e-10	-1.21013
119610684	chr11:119610684:C:T	1.00173e-14	-4.79564e-10	-1.50954	7.81201e-06	-4.79564e-10	-1.51095	3.92532e-07	-4.79564e-10	-1.50995
119610725	chr11:119610725:T:C	1.30458e-14	-4.79564e-10	-1.24538	1.0909e-05	-4.79564e-10	-1.17703	5.03194e-07	-4.79564e-10	-1.2616
119610949	chr11:119610949:A:G	1.56212e-15	-1.87726	-1.49054	2.01012e-06	-1.35828	-1.51014	7.84022e-08	-1.61039	-1.51033
119611245	chr11:119611245:G:A	1.24912e-14	-4.79564e-10	-1.28883	9.87838e-06	-4.79564e-10	-1.27626	4.70105e-07	-4.79564e-10	-1.32962
119611972	chr11:119611972:C:T	1.63272e-14	-4.79564e-10	-1.02102	1.31501e-05	-4.79564e-10	-0.990182	6.25961e-07	-4.79564e-10	-1.04329
119612120	chr11:119612120:C:T	2.08226e-15	-1.60239	-1.478	3.39226e-06	-0.92261	-1.42251	1.26978e-07	-1.2532	-1.38536
119612181	chr11:119612181:C:T	1.43104e-14	-4.79564e-10	-1.15286	1.2561e-05	-4.79564e-10	-1.03602	5.65674e-07	-4.79564e-10	-1.14455
119612288	chr11:119612288:CT:C	1.22826e-14	-4.79564e-10	-1.30567	9.66309e-06	-4.79564e-10	-1.2983	4.70707e-07	-4.79564e-10	-1.32834
119612476	chr11:119612476:C:T	4.70556e-15	-2.2651	-4.88941e-10	3.64496e-06	-2.27327	-4.88941e-10	1.8305e-07	-2.27281	-4.88941e-10
119612581	chr11:119612581:A:G	1.49835e-15	-1.96279	-1.44669	2.09514e-06	-1.39744	-1.42956	8.45524e-08	-1.63943	-1.40577
119612887	chr11:119612887:T:C	6.88622e-15	-1.88433	-4.88941e-10	4.94931e-06	-1.96737	-4.88941e-10	2.55179e-07	-1.94061	-4.88941e-10
119612927	chr11:119612927:C:T	5.28919e-14	-4.79564e-10	0.154403	5.02997e-05	-4.79564e-10	0.351385	2.34462e-06	-4.79564e-10	0.277306
119613065	chr11:119613065:A:G	1.18233e-15	-2.14325	-1.50311	1.01433e-06	-2.05812	-1.49427	5.40571e-08	-2.00602	-1.48651
119613507	chr11:119613507:C:G	1.91796e-14	-4.79564e-10	-0.86	1.40291e-05	-4.79564e-10	-0.925478	7.46792e-07	-4.79564e-10	-0.866786
119613816	chr11:119613816:A:G	1.0006e-14	-4.79564e-10	-1.51066	7.81938e-06	-4.79564e-10	-1.51001	3.92886e-07	-4.79564e-10	-1.50905
119614918	chr11:119614918:A:T	1.89622e-14	-4.79564e-10	-0.871403	1.38634e-05	-4.79564e-10	-0.93736	7.37735e-07	-4.79564e-10	-0.878988
119615138	chr11:119615138:T:C	1.25611e-14	-4.79564e-10	-1.28325	1.01311e-05	-4.79564e-10	-1.25101	4.68486e-07	-4.79564e-10	-1.33307
119615245	chr11:119615245:ATCAGAGTGTCG:A	2.66679e-14	-4.79564e-10	-0.530387	2.49543e-05	-4.79564e-10	-0.349565	1.22173e-06	-4.79564e-10	-0.374548
119615434	chr11:119615434:T:A	1.89729e-14	-4.79564e-10	-0.870839	1.3871e-05	-4.79564e-10	-0.93681	7.38127e-07	-4.79564e-10	-0.878457
119615452	chr11:119615452:A:G	1.48871e-14	-4.79564e-10	-1.11335	1.14064e-05	-4.79564e-10	-1.13243	5.62738e-07	-4.79564e-10	-1.14976
119615583	chr11:119615583:G:C	1.00154e-14	-4.79564e-10	-1.50973	7.81185e-06	-4.79564e-10	-1.51097	3.93732e-07	-4.79564e-10	-1.5069
119616442	chr11:119616442:G:A	1.99556e-14	-4.79564e-10	-0.820336	1.54893e-05	-4.79564e-10	-0.826465	7.14235e-07	-4.79564e-10	-0.911361
119617075	chr11:119617075:T:C	1.28727e-14	-4.79564e-10	-1.25874	1.01393e-05	-4.79564e-10	-1.2502	4.82084e-07	-4.79564e-10	-1.30445
119617421	chr11:119617421:T:C	1.83647e-14	-1.72972	0.826304	5.03617e-05	-1.22607	1.57869	1.00026e-06	-1.65575	1.0812
119617464	chr11:119617464:C:T	2.87644e-15	-2.03649	-0.720803	2.65821e-06	-1.78786	-0.8011	1.13074e-07	-1.90319	-0.851341
119617934	chr11:119617934:C:T	1.62445e-15	-1.84254	-1.48614	2.06691e-06	-1.35106	-1.4895	7.64902e-08	-1.64321	-1.5022
119617976	chr11:119617976:C:T	4.00369e-15	-2.12988	-0.296754	3.78504e-06	-2.19742	-0.038141	1.55926e-07	-2.24111	-0.19208
119618256	chr11:119618256:T:TGTGTC	1.05975e-14	-4.79564e-10	-1.45323	8.56064e-06	-4.79564e-10	-1.41944	4.17113e-07	-4.79564e-10	-1.44922
119618258	chr11:119618258:A:ATGTGTCGATGT	1.05992e-14	-4.79564e-10	-1.45307	8.56225e-06	-4.79564e-10	-1.41925	4.17182e-07	-4.79564e-10	-1.44905
119618339	chr11:119618339:G:A	6.92177e-15	-1.87918	-4.88941e-10	3.93091e-06	-2.19774	-4.88941e-10	3.36777e-07	-1.66315	-4.88941e-10
119618428	chr11:119618428:A:G	1.21451e-14	-4.79564e-10	-1.31692	9.19736e-06	-4.79564e-10	-1.3477	4.6652e-07	-4.79564e-10	-1.33727
119618498	chr11:119618498:G:C	1.00913e-14	-2.18131	0.679134	8.14645e-06	-2.2743	0.805272	3.18998e-07	-2.26211	0.544719
119618895	chr11:119618895:C:A	1.64799e-14	-4.79564e-10	-1.01171	1.35385e-05	-4.79564e-10	-0.961079	6.18781e-07	-4.79564e-10	-1.05482
119619067	chr11:119619067:C:T	1.03035e-14	-4.79564e-10	-1.48136	8.18741e-06	-4.79564e-10	-1.46402	4.14413e-07	-4.79564e-10	-1.45571
119619418	chr11:119619418:C:T	2.22519e-14	-4.79564e-10	-0.711421	2.07199e-05	-4.79564e-10	-0.535521	9.14447e-07	-4.79564e-10	-0.664254
119619468	chr11:119619468:G:A	2.98124e-15	-1.74768	-0.973831	3.91884e-06	-1.23756	-0.963254	1.30947e-07	-1.49737	-1.11041
119619809	chr11:119619809:T:C	5.59279e-15	-2.07256	-0.0198078	5.97214e-06	-2.14681	0.367305	2.32898e-07	-2.20704	0.175067
119620076	chr11:119620076:A:G	1.84203e-15	-1.6967	-1.50628	1.65455e-06	-1.57469	-1.48839	9.54112e-08	-1.43055	-1.49383
119620209	chr11:119620209:A:C	7.12039e-14	-0.239037	0.690737	0.000333621	0.883157	1.36023	6.68847e-06	0.252143	1.07343
119620360	chr11:119620360:C:A	1.09467e-14	-4.79564e-10	-1.42081	8.53862e-06	-4.79564e-10	-1.42201	4.17248e-07	-4.79564e-10	-1.44889
119621074	chr11:119621074:T:C	1.03935e-14	-4.79564e-10	-1.47266	8.43828e-06	-4.79564e-10	-1.43384	4.06987e-07	-4.79564e-10	-1.47379
119621383	chr11:119621383:T:C	4.32337e-15	-0.889458	-1.46036	9.21095e-06	0.106838	-1.45306	3.13933e-07	-0.250586	-1.48281
119621446	chr11:119621446:C:T	2.17719e-15	-2.07837	-0.957449	2.33994e-06	-1.79862	-0.917872	8.52348e-08	-1.95345	-1.08371
119621562	chr11:119621562:C:T	2.43167e-15	-1.45029	-1.47498	3.8189e-06	-0.759674	-1.46698	1.44785e-07	-1.01368	-1.49365
119621585	chr11:119621585:T:C	2.39932e-15	-1.47948	-1.45919	3.75693e-06	-0.793748	-1.44926	1.4177e-07	-1.04612	-1.48225
119621696	chr11:119621696:T:C	1.80615e-14	-4.79564e-10	-0.920068	1.69341e-05	-4.79564e-10	-0.737285	7.03766e-07	-4.79564e-10	-0.926127
119622029	chr11:119622029:C:T	4.22531e-15	-1.14195	-1.2308	7.30058e-06	-0.358053	-1.22061	2.53516e-07	-0.644564	-1.30258
119622130	chr11:119622130:TGAGAA:T	1.47589e-14	-4.79564e-10	-1.122	1.28863e-05	-4.79564e-10	-1.01045	5.62272e-07	-4.79564e-10	-1.15059
119622810	chr11:119622810:A:G	1.38469e-14	-4.79564e-10	-1.18578	1.09163e-05	-4.79564e-10	-1.17636	5.17075e-07	-4.79564e-10	-1.23439
119623147	chr11:119623147:G:A	2.97593e-15	-2.06668	-0.656611	2.74452e-06	-2.15041	-0.406593	1.10643e-07	-2.21144	-0.564829
119623396	chr11:119623396:C:T	1.02384e-14	-4.79564e-10	-1.4877	7.94442e-06	-4.79564e-10	-1.49414	3.95276e-07	-4.79564e-10	-1.50299
119624131	chr11:119624131:G:A	1.98012e-15	-1.63644	-1.49425	2.87233e-06	-1.03324	-1.47825	1.17817e-07	-1.25866	-1.45477
119624173	chr11:119624173:T:C	2.27898e-14	-1.06619	0.378659	6.66149e-05	-0.341268	0.973583	1.74618e-06	-0.768568	0.751182
119624254	chr11:119624254:C:T	2.2861e-14	-4.79564e-10	-0.684416	1.85249e-05	-4.79564e-10	-0.6475	8.31471e-07	-4.79564e-10	-0.759376
119624331	chr11:119624331:G:C	6.04898e-15	-2.01396	-4.88941e-10	4.26875e-06	-2.11529	-4.88941e-10	2.06464e-07	-2.15245	-4.88941e-10
119624640	chr11:119624640:C:T	7.79648e-15	-1.3411	-0.419072	1.64916e-05	-0.706794	-0.0569679	5.83568e-07	-1.04785	-0.0655603
119624815	chr11:119624815:G:A	7.83167e-15	-1.34279	-0.412882	1.67601e-05	-0.705777	-0.0418375	5.88522e-07	-1.05025	-0.0547143
119625119	chr11:119625119:G:A	1.01135e-14	-4.79564e-10	-1.49998	7.93915e-06	-4.79564e-10	-1.49481	4.06749e-07	-4.79564e-10	-1.47438
119625159	chr11:119625159:A:G	7.54825e-15	-1.25872	-0.533817	1.63424e-05	-0.596781	-0.176071	5.65019e-07	-0.954866	-0.190848
119625330	chr11:119625330:C:T	1.6945e-14	-4.79564e-10	-0.983875	1.45586e-05	-4.79564e-10	-0.888433	6.3119e-07	-4.79564e-10	-1.03497
119625373	chr11:119625373:T:C	3.75021e-14	-0.960424	0.770973	0.000116367	-0.212888	1.40302	3.05932e-06	-0.650132	1.19351
119625427	chr11:119625427:C:T	1.23438e-14	-4.79564e-10	-1.3007	9.43678e-06	-4.79564e-10	-1.322	4.63142e-07	-4.79564e-10	-1.34454
119625435	chr11:119625435:C:G	1.11491e-14	-4.79564e-10	-1.40249	8.45626e-06	-4.79564e-10	-1.43171	4.14684e-07	-4.79564e-10	-1.45506
119625546	chr11:119625546:C:T	8.18784e-15	-1.7112	-4.88941e-10	1.08258e-05	-1.18468	-4.88941e-10	3.77957e-07	-1.54779	-4.88941e-10
119625959	chr11:119625959:T:C	2.25619e-15	-1.72206	-1.27811	1.51458e-06	-1.81437	-1.3371	8.05921e-08	-1.87284	-1.22033
119626472	chr11:119626472:C:T	1.16468e-14	-4.79564e-10	-1.35882	9.20265e-06	-4.79564e-10	-1.34712	4.3241e-07	-4.79564e-10	-1.4132
119626502	chr11:119626502:C:A	1.00997e-14	-4.79564e-10	-1.50135	8.07674e-06	-4.79564e-10	-1.47763	3.96679e-07	-4.79564e-10	-1.49945
119626524	chr11:119626524:A:G	5.03798e-15	-2.19684	-4.88941e-10	4.08321e-06	-2.15973	-4.88941e-10	1.87281e-07	-2.24996	-4.88941e-10
119626659	chr11:119626659:C:T	8.55081e-15	-1.66782	-4.88941e-10	7.22623e-06	-1.5889	-4.88941e-10	3.31809e-07	-1.67801	-4.88941e-10
119626700	chr11:119626700:G:A	1.24453e-14	-4.79564e-10	-1.29251	1.01347e-05	-4.79564e-10	-1.25064	4.81983e-07	-4.79564e-10	-1.30466
119626776	chr11:119626776:C:T	1.75733e-15	-2.19264	-1.05742	2.10277e-06	-1.89734	-0.926019	9.72003e-08	-2.07026	-0.835537
119626869	chr11:119626869:C:T	1.8313e-15	-2.18749	-1.02133	2.21198e-06	-1.88615	-0.886572	1.02319e-07	-2.06176	-0.792718
119627046	chr11:119627046:T:G	1.26668e-14	-2.02715	0.752282	2.76679e-05	-1.58499	1.33865	8.34652e-07	-1.87348	1.11792
119627095	chr11:119627095:A:G	1.65708e-14	-2.03658	1.03038	3.74142e-05	-1.6016	1.65704	1.13512e-06	-1.88379	1.43571
119627128	chr11:119627128:A:C	1.05125e-14	-4.79564e-10	-1.46128	8.49297e-06	-4.79564e-10	-1.42737	4.18201e-07	-4.79564e-10	-1.44661
119627420	chr11:119627420:T:C	2.98396e-14	-4.79564e-10	-0.418014	2.55641e-05	-4.79564e-10	-0.325425	9.62699e-07	-4.79564e-10	-0.612832
119627692	chr11:119627692:C:T	1.75775e-15	-2.02641	-1.2234	1.82255e-06	-1.7719	-1.19448	7.19588e-08	-1.89112	-1.31536
119627832	chr11:119627832:G:A	4.53706e-14	-4.79564e-10	0.00101656	4.21608e-05	-4.79564e-10	0.174878	1.48001e-06	-4.79564e-10	-0.182767
119627907	chr11:119627907:A:G	1.00897e-14	-2.05873	0.556389	1.67455e-05	-1.64191	0.893426	5.49532e-07	-1.91051	0.737006
119628067	chr11:119628067:C:G	1.02599e-14	-4.79564e-10	-1.4856	8.3463e-06	-4.79564e-10	-1.4448	4.05375e-07	-4.79564e-10	-1.47776
119628240	chr11:119628240:G:A	1.01569e-14	-4.79564e-10	-1.49569	7.96625e-06	-4.79564e-10	-1.4914	3.99573e-07	-4.79564e-10	-1.49218
119628418	chr11:119628418:C:G	1.08413e-14	-4.79564e-10	-1.43048	9.453e-06	-4.79564e-10	-1.32028	4.66404e-07	-4.79564e-10	-1.33752
119628605	chr11:119628605:C:G	1.47098e-15	-2.04193	-1.38599	1.00245e-06	-2.19912	-1.36504	4.95102e-08	-2.17974	-1.40066
119628867	chr11:119628867:G:A	1.79846e-15	-2.21106	-1.01586	1.62639e-06	-2.26363	-0.81662	6.6344e-08	-2.26821	-1.01951
119628869	chr11:119628869:T:G	1.31025e-14	-1.24104	-4.88941e-10	1.54273e-05	-0.830476	-4.88941e-10	6.36349e-07	-1.02683	-4.88941e-10
119628875	chr11:119628875:G:A	1.11518e-14	-4.79564e-10	-1.40225	8.70799e-06	-4.79564e-10	-1.40237	4.22983e-07	-4.79564e-10	-1.43524
119628881	chr11:119628881:A:G	3.39812e-15	-2.23733	-0.353295	4.20384e-06	-1.98643	-0.144187	1.76378e-07	-2.15505	-0.154894
119628945	chr11:119628945:G:C	1.14006e-14	-4.79564e-10	-1.38019	9.19192e-06	-4.79564e-10	-1.34829	4.32555e-07	-4.79564e-10	-1.41286
119629036	chr11:119629036:G:A	7.15199e-15	-1.84646	-4.88941e-10	6.04829e-06	-1.76684	-4.88941e-10	2.8441e-07	-1.83216	-4.88941e-10
119629560	chr11:119629560:G:GGCCAT	2.76075e-14	-4.79564e-10	-0.495761	3.2685e-05	-4.79564e-10	-0.0796972	1.2839e-06	-4.79564e-10	-0.324915
119629706	chr11:119629706:T:C	2.09962e-14	-1.94795	1.17844	2.80232e-05	-2.07938	1.8458	7.75684e-07	-2.0272	1.19837
119630169	chr11:119630169:C:T	2.979e-15	-1.73503	-0.98723	3.59005e-06	-1.51884	-0.769601	8.72784e-08	-1.85382	-1.15965
119630310	chr11:119630310:G:A	1.37769e-15	-2.00336	-1.49008	1.68068e-06	-1.54593	-1.50149	6.8106e-08	-1.7686	-1.49291
119630334	chr11:119630334:C:A	1.19464e-14	-4.79564e-10	-1.33342	9.38722e-06	-4.79564e-10	-1.32726	4.47958e-07	-4.79564e-10	-1.37787
119630489	chr11:119630489:G:A	5.14211e-15	-2.17639	-4.88941e-10	3.62368e-06	-2.27912	-4.88941e-10	2.11373e-07	-2.12895	-4.88941e-10
119630950	chr11:119630950:C:T	1.005e-14	-4.79564e-10	-1.50627	7.84222e-06	-4.79564e-10	-1.50709	3.9847e-07	-4.79564e-10	-1.49494
119631009	chr11:119631009:G:A	1.65158e-15	-2.01459	-1.29753	1.86333e-06	-1.57499	-1.36926	8.73087e-08	-1.69821	-1.31491
119631039	chr11:119631039:G:A	1.37074e-14	-4.79564e-10	-1.19591	1.07317e-05	-4.79564e-10	-1.19341	5.28533e-07	-4.79564e-10	-1.21247
119631198	chr11:119631198:G:T	3.90686e-15	-2.06184	-0.389272	3.67151e-06	-1.97696	-0.289048	1.47917e-07	-2.03186	-0.454062
119631269	chr11:119631269:C:T	1.00713e-14	-4.79564e-10	-1.50416	7.8534e-06	-4.79564e-10	-1.50567	3.99702e-07	-4.79564e-10	-1.49185
119631287	chr11:119631287:A:G	2.44723e-14	-4.79564e-10	-0.616305	1.99762e-05	-4.79564e-10	-0.572071	1.05037e-06	-4.79564e-10	-0.525677
119631836	chr11:119631836:G:A	2.14636e-15	-1.84461	-1.20546	2.93138e-06	-1.37561	-1.11553	8.83048e-08	-1.71436	-1.28742
119631888	chr11:119631888:T:C	1.39611e-15	-2.26827	-1.21189	1.05878e-06	-2.22565	-1.28384	5.18019e-08	-2.2697	-1.26544
119631957	chr11:119631957:T:C	1.00036e-14	-4.79564e-10	-1.5109	7.8393e-06	-4.79564e-10	-1.50746	3.92662e-07	-4.79564e-10	-1.50962
119631992	chr11:119631992:C:T	1.57289e-15	-2.11304	-1.2479	1.64014e-06	-1.77055	-1.30128	7.87069e-08	-1.84207	-1.27477
119632322	chr11:119632322:C:T	1.25232e-14	-4.79564e-10	-1.28627	9.78575e-06	-4.79564e-10	-1.28569	4.99641e-07	-4.79564e-10	-1.26868
119632550	chr11:119632550:C:T	1.06063e-14	-4.79564e-10	-1.4524	8.23491e-06	-4.79564e-10	-1.45823	4.00584e-07	-4.79564e-10	-1.48965
119632553	chr11:119632553:T:G	1.32835e-15	-2.05379	-1.47612	8.90838e-07	-2.17241	-1.50979	4.43747e-08	-2.18741	-1.50249
119632609	chr11:119632609:A:G	1.88635e-14	-0.876619	-4.88941e-10	1.28762e-05	-1.01123	-4.88941e-10	7.15874e-07	-0.909069	-4.88941e-10
119632691	chr11:119632691:T:G	1.89108e-15	-2.25883	-0.917869	1.4429e-06	-2.21303	-0.986928	6.73649e-08	-2.2657	-1.00674
119632805	chr11:119632805:G:A	1.34816e-15	-2.03896	-1.47615	8.99998e-07	-2.16217	-1.5098	4.47916e-08	-2.17804	-1.50252
119632865	chr11:119632865:G:A	1.48529e-15	-2.00181	-1.41643	1.7515e-06	-1.63971	-1.36643	6.49172e-08	-1.89606	-1.4134
119632901	chr11:119632901:A:G	5.05325e-15	-2.19382	-4.88941e-10	3.77486e-06	-2.23825	-4.88941e-10	1.84419e-07	-2.26536	-4.88941e-10
119632959	chr11:119632959:A:C	1.58854e-15	-2.18972	-1.16131	1.31646e-06	-2.07768	-1.21399	5.77589e-08	-2.19374	-1.23255
119632963	chr11:119632963:A:G	1.06719e-14	-4.79564e-10	-1.44623	8.28497e-06	-4.79564e-10	-1.45217	4.02265e-07	-4.79564e-10	-1.48546
119633140	chr11:119633140:G:T	1.05729e-14	-4.79564e-10	-1.45556	8.44593e-06	-4.79564e-10	-1.43293	4.11323e-07	-4.79564e-10	-1.46319
119633154	chr11:119633154:T:C	1.47067e-15	-1.99167	-1.43646	9.56809e-07	-2.13723	-1.47354	4.88437e-08	-2.14321	-1.45074
119633280	chr11:119633280:A:G	1.37909e-15	-2.01659	-1.47583	9.14515e-07	-2.14623	-1.50974	4.54579e-08	-2.16343	-1.50235
119633461	chr11:119633461:C:A	1.00029e-14	-4.79564e-10	-1.51097	7.91626e-06	-4.79564e-10	-1.4977	3.93396e-07	-4.79564e-10	-1.50776
119633546	chr11:119633546:G:C	2.49517e-15	-1.75522	-1.14427	3.56782e-06	-1.25564	-1.03902	1.01671e-07	-1.62656	-1.23428
119633562	chr11:119633562:C:T	1.15808e-14	-4.79564e-10	-1.3645	9.4214e-06	-4.79564e-10	-1.32363	4.50567e-07	-4.79564e-10	-1.37207
119633743	chr11:119633743:C:A	1.11254e-14	-4.79564e-10	-1.40462	8.76657e-06	-4.79564e-10	-1.39567	4.26023e-07	-4.79564e-10	-1.42808
119633771	chr11:119633771:G:A	1.51253e-15	-2.05171	-1.34836	1.69524e-06	-1.66548	-1.3733	8.03638e-08	-1.72863	-1.36738
119633942	chr11:119633942:A:G	1.06029e-14	-4.79564e-10	-1.45272	8.23484e-06	-4.79564e-10	-1.45824	4.00601e-07	-4.79564e-10	-1.48961
119634210	chr11:119634210:C:T	1.07452e-14	-4.79564e-10	-1.43939	9.28566e-06	-4.79564e-10	-1.33814	4.5703e-07	-4.79564e-10	-1.35782
119634226	chr11:119634226:C:A	1.07452e-14	-4.79564e-10	-1.43939	9.28566e-06	-4.79564e-10	-1.33814	4.5703e-07	-4.79564e-10	-1.35782
119634241	chr11:119634241:C:T	1.77818e-15	-2.27935	-0.958911	1.17224e-06	-2.26274	-1.14496	6.69313e-08	-2.27927	-0.999636
119634321	chr11:119634321:A:G	1.73804e-15	-1.84921	-1.41188	2.2217e-06	-1.40966	-1.35869	7.85918e-08	-1.7106	-1.4077
119634331	chr11:119634331:G:C	1.3673e-15	-2.01409	-1.48692	9.14795e-07	-2.14465	-1.51102	4.53707e-08	-2.16054	-1.50716
119634428	chr11:119634428:G:C	1.39339e-15	-1.99967	-1.48243	9.24815e-07	-2.13407	-1.5107	4.58966e-08	-2.15093	-1.50525
119634541	chr11:119634541:C:T	1.23146e-14	-4.79564e-10	-1.30306	1.04153e-05	-4.79564e-10	-1.22333	5.03035e-07	-4.79564e-10	-1.26191
119634589	chr11:119634589:G:A	1.40177e-14	-4.79564e-10	-1.17353	1.29074e-05	-4.79564e-10	-1.00882	6.01368e-07	-4.79564e-10	-1.08337
119634611	chr11:119634611:G:A	1.34008e-14	-4.79564e-10	-1.21853	1.03536e-05	-4.79564e-10	-1.22928	5.34891e-07	-4.79564e-10	-1.20051
119635245	chr11:119635245:C:A	1.41118e-15	-2.041	-1.42843	9.67875e-07	-2.13531	-1.46396	4.81848e-08	-2.20452	-1.40301
119635433	chr11:119635433:C:T	1.28974e-14	-4.79564e-10	-1.25682	1.0144e-05	-4.79564e-10	-1.24973	4.83892e-07	-4.79564e-10	-1.30071
119635589	chr11:119635589:C:T	1.13753e-14	-4.79564e-10	-1.3824	9.46213e-06	-4.79564e-10	-1.31932	4.60626e-07	-4.79564e-10	-1.34999
119635773	chr11:119635773:G:A	1.30037e-15	-2.10779	-1.44341	1.44073e-06	-1.77008	-1.43139	5.30397e-08	-2.02056	-1.49097
119635932	chr11:119635932:T:C	1.18874e-15	-2.13216	-1.50879	1.04387e-06	-2.03687	-1.4868	4.31548e-08	-2.20721	-1.51057
119636039	chr11:119636039:A:G	1.37016e-15	-2.02101	-1.47791	1.95384e-06	-1.39096	-1.50585	8.16779e-08	-1.60401	-1.47578
119636223	chr11:119636223:G:A	1.4085e-14	-4.79564e-10	-1.16874	1.29479e-05	-4.79564e-10	-1.00568	6.03323e-07	-4.79564e-10	-1.08012
119636325	chr11:119636325:T:G	4.6415e-15	-2.27881	-4.88941e-10	3.98078e-06	-2.18514	-4.88941e-10	2.05386e-07	-2.15768	-4.88941e-10
119636450	chr11:119636450:T:C	1.36955e-14	-4.79564e-10	-1.19678	1.05903e-05	-4.79564e-10	-1.20668	5.47821e-07	-4.79564e-10	-1.17663
119636470	chr11:119636470:C:G	2.43389e-15	-2.20026	-0.724095	2.52277e-06	-1.87055	-0.770702	1.14127e-07	-1.88477	-0.860491
119636518	chr11:119636518:A:G	1.43383e-14	-4.79564e-10	-1.15092	1.11553e-05	-4.79564e-10	-1.1547	5.77041e-07	-4.79564e-10	-1.12466
119636758	chr11:119636758:T:C	2.89389e-15	-2.27589	-0.475352	1.79121e-06	-2.26938	-0.714336	1.03843e-07	-2.28071	-0.558987
119636767	chr11:119636767:G:A	1.49275e-15	-2.05306	-1.36017	1.91077e-06	-1.48223	-1.43688	8.67283e-08	-1.65985	-1.35994
119636783	chr11:119636783:G:A	1.42606e-14	-4.79564e-10	-1.15635	1.12649e-05	-4.79564e-10	-1.14492	5.43706e-07	-4.79564e-10	-1.18416
119636916	chr11:119636916:G:C	1.34332e-15	-2.05964	-1.45907	1.11006e-06	-1.98164	-1.48056	4.88685e-08	-2.18696	-1.40649
119636937	chr11:119636937:C:T	1.25258e-15	-2.09013	-1.49852	9.04032e-07	-2.2015	-1.46601	4.38493e-08	-2.21174	-1.49007
119637013	chr11:119637013:C:T	1.09018e-15	-2.27096	-1.45655	9.58755e-07	-2.11541	-1.49333	4.46694e-08	-2.2081	-1.47518
119637215	chr11:119637215:G:A	1.74224e-15	-2.06649	-1.19219	2.53743e-06	-1.72497	-0.910489	6.9128e-08	-1.9887	-1.25792
119637513	chr11:119637513:G:T	1.00798e-14	-4.79564e-10	-1.50331	7.81171e-06	-4.79564e-10	-1.51099	3.93131e-07	-4.79564e-10	-1.50843
119638046	chr11:119638046:C:G	1.26248e-14	-4.79564e-10	-1.27818	1.22453e-05	-4.79564e-10	-1.06147	5.85599e-07	-4.79564e-10	-1.10994
119638073	chr11:119638073:C:T	1.2861e-14	-4.79564e-10	-1.25965	1.25693e-05	-4.79564e-10	-1.03535	5.99904e-07	-4.79564e-10	-1.0858
119638135	chr11:119638135:G:A	1.63847e-14	-4.79564e-10	-1.0175	1.28032e-05	-4.79564e-10	-1.01691	7.33845e-07	-4.79564e-10	-0.884275
119638408	chr11:119638408:G:A	1.34111e-14	-2.04735	0.82959	1.22686e-05	-2.05112	0.991555	5.20154e-07	-2.1446	0.91615
119638469	chr11:119638469:C:T	1.0604e-14	-4.79564e-10	-1.45262	8.26878e-06	-4.79564e-10	-1.45413	4.30243e-07	-4.79564e-10	-1.41822
119638915	chr11:119638915:C:T	1.23141e-15	-2.10417	-1.50153	1.45494e-06	-1.81602	-1.37563	5.37834e-08	-1.9951	-1.5025
119639311	chr11:119639311:G:A	1.4639e-14	-4.79564e-10	-1.13016	1.14322e-05	-4.79564e-10	-1.13018	5.37093e-07	-4.79564e-10	-1.1964
119639378	chr11:119639378:G:C	2.58041e-14	-4.79564e-10	-0.563315	1.82618e-05	-4.79564e-10	-0.6618	9.51896e-07	-4.79564e-10	-0.624117
119639403	chr11:119639403:T:A	1.27153e-15	-2.0773	-1.49633	1.29913e-06	-1.80896	-1.49596	5.68825e-08	-1.94033	-1.50125
119639593	chr11:119639593:G:T	1.71515e-15	-2.11946	-1.15489	2.50033e-06	-1.69895	-0.951242	8.77996e-08	-1.84541	-1.16211
119639656	chr11:119639656:T:C	1.74433e-15	-2.2065	-1.05098	2.38816e-06	-1.88568	-0.81041	8.56847e-08	-1.99237	-1.03953
119639679	chr11:119639679:C:T	2.12221e-14	-4.79564e-10	-0.758807	1.68091e-05	-4.79564e-10	-0.744695	7.75894e-07	-4.79564e-10	-0.828557
119640200	chr11:119640200:C:G	1.06556e-14	-4.79564e-10	-1.44777	8.48397e-06	-4.79564e-10	-1.42843	4.0423e-07	-4.79564e-10	-1.48059
119640826	chr11:119640826:C:T	1.67442e-14	-4.79564e-10	-0.995795	1.29845e-05	-4.79564e-10	-1.00285	5.98231e-07	-4.79564e-10	-1.0886
119640901	chr11:119640901:A:G	1.29163e-14	-4.79564e-10	-1.25536	1.03756e-05	-4.79564e-10	-1.22715	4.60475e-07	-4.79564e-10	-1.35031
119641068	chr11:119641068:CTCTCTCCCCT:C	2.94472e-14	-4.79564e-10	-0.43125	2.31394e-05	-4.79564e-10	-0.425076	1.05718e-06	-4.79564e-10	-0.519211
119641208	chr11:119641208:C:T	1.57334e-14	-1.05806	-4.88941e-10	2.07292e-05	-0.535072	-4.88941e-10	6.64289e-07	-0.983856	-4.88941e-10
119641405	chr11:119641405:A:G	1.46989e-15	-2.19398	-1.23469	1.90532e-06	-1.84646	-1.0755	6.91781e-08	-1.96775	-1.27814
119641931	chr11:119641931:A:G	1.1621e-15	-2.18327	-1.48034	1.35443e-06	-1.85071	-1.41252	5.83715e-08	-1.93292	-1.48282
119641951	chr11:119641951:G:A	1.0085e-14	-4.79564e-10	-1.5028	8.26592e-06	-4.79564e-10	-1.45447	4.0736e-07	-4.79564e-10	-1.47287
119642060	chr11:119642060:G:A	4.63362e-15	-2.28051	-4.88941e-10	4.00583e-06	-2.17886	-4.88941e-10	2.07132e-07	-2.14922	-4.88941e-10
119642181	chr11:119642181:CCGGG:C	1.18286e-14	-4.79564e-10	-1.34333	9.30056e-06	-4.79564e-10	-1.33654	4.7024e-07	-4.79564e-10	-1.32933
119643419	chr11:119643419:A:C	1.12702e-15	-2.27618	-1.41809	1.00894e-06	-2.21035	-1.34736	4.50721e-08	-2.2437	-1.43061
119644100	chr11:119644100:G:A	1.78828e-15	-2.01495	-1.21765	1.96182e-06	-1.77991	-1.11283	7.43602e-08	-1.98556	-1.1881
119644243	chr11:119644243:T:C	1.78357e-14	-4.79564e-10	-0.932644	1.36173e-05	-4.79564e-10	-0.955275	6.42259e-07	-4.79564e-10	-1.01758
119644336	chr11:119644336:T:G	1.03039e-15	-2.27287	-1.51104	9.79863e-07	-2.0841	-1.50285	4.53392e-08	-2.15815	-1.51025
119644536	chr11:119644536:G:A	1.2731e-14	-4.79564e-10	-1.26981	1.05169e-05	-4.79564e-10	-1.21363	5.00991e-07	-4.79564e-10	-1.26598
119644595	chr11:119644595:A:C	1.00237e-14	-4.79564e-10	-1.5089	7.84844e-06	-4.79564e-10	-1.5063	3.95324e-07	-4.79564e-10	-1.50287
119644688	chr11:119644688:A:G	1.03126e-14	-4.79564e-10	-1.48048	8.28208e-06	-4.79564e-10	-1.45252	3.96316e-07	-4.79564e-10	-1.50036
119644839	chr11:119644839:A:C	1.02025e-14	-4.79564e-10	-1.49121	8.15676e-06	-4.79564e-10	-1.46777	3.93985e-07	-4.79564e-10	-1.50626
119645195	chr11:119645195:T:C	1.14867e-15	-2.17834	-1.4969	1.2466e-06	-1.83571	-1.51049	5.43905e-08	-2.01283	-1.47356
119645277	chr11:119645277:A:G	1.00867e-14	-4.79564e-10	-1.50263	7.81631e-06	-4.79564e-10	-1.5104	4.01475e-07	-4.79564e-10	-1.48743
119645390	chr11:119645390:T:C	1.14836e-15	-2.1798	-1.49571	1.2417e-06	-1.83946	-1.51067	5.4374e-08	-2.01501	-1.47168
119645512	chr11:119645512:G:A	1.00489e-14	-4.79564e-10	-1.50639	7.97272e-06	-4.79564e-10	-1.49059	3.92372e-07	-4.79564e-10	-1.51036
119645763	chr11:119645763:T:C	1.12905e-15	-2.1971	-1.49537	1.19421e-06	-1.87841	-1.51073	5.28715e-08	-2.04353	-1.47118
119645779	chr11:119645779:G:A	1.02809e-14	-4.79564e-10	-1.48356	7.87454e-06	-4.79564e-10	-1.50298	4.10724e-07	-4.79564e-10	-1.46465
119646213	chr11:119646213:A:C	2.05972e-14	-4.79564e-10	-0.788692	1.66435e-05	-4.79564e-10	-0.754591	8.46182e-07	-4.79564e-10	-0.741839
119646507	chr11:119646507:G:A	1.43573e-14	-4.79564e-10	-1.14959	1.20116e-05	-4.79564e-10	-1.08074	5.54847e-07	-4.79564e-10	-1.16388
119646739	chr11:119646739:C:T	5.0296e-15	-2.19851	-4.88941e-10	4.2467e-06	-2.12047	-4.88941e-10	2.07372e-07	-2.14806	-4.88941e-10
119646971	chr11:119646971:T:C	1.01058e-14	-4.79564e-10	-1.50074	7.81822e-06	-4.79564e-10	-1.51016	4.01341e-07	-4.79564e-10	-1.48776
119647296	chr11:119647296:A:G	2.52977e-15	-2.2556	-0.63012	2.16507e-06	-2.19271	-0.601454	9.4703e-08	-2.22182	-0.710003
119647448	chr11:119647448:C:T	5.65366e-15	-2.08154	-4.88941e-10	3.97665e-06	-2.18617	-4.88941e-10	1.91692e-07	-2.22668	-4.88941e-10
119647611	chr11:119647611:C:G	1.30637e-14	-4.79564e-10	-1.24401	1.0632e-05	-4.79564e-10	-1.20274	5.5737e-07	-4.79564e-10	-1.15934
119647671	chr11:119647671:A:T	9.06524e-15	-1.6094	-4.88941e-10	8.6546e-06	-1.40852	-4.88941e-10	3.84706e-07	-1.53009	-4.88941e-10
119647905	chr11:119647905:A:G	1.00369e-14	-4.79564e-10	-1.50758	7.81225e-06	-4.79564e-10	-1.51092	3.92278e-07	-4.79564e-10	-1.5106
119647988	chr11:119647988:T:C	1.02067e-14	-4.79564e-10	-1.4908	7.87022e-06	-4.79564e-10	-1.50353	3.99377e-07	-4.79564e-10	-1.49267
119648147	chr11:119648147:G:A	1.00645e-14	-4.79564e-10	-1.50484	7.81557e-06	-4.79564e-10	-1.5105	3.95015e-07	-4.79564e-10	-1.50365
119648507	chr11:119648507:C:G	1.27824e-15	-2.05882	-1.50955	8.85615e-07	-2.21213	-1.47596	4.86558e-08	-2.08992	-1.50788
119649206	chr11:119649206:C:G	1.30048e-15	-2.04434	-1.50677	9.02742e-07	-2.20299	-1.46594	4.95049e-08	-2.07628	-1.50422
119649731	chr11:119649731:G:A	1.0052e-14	-4.79564e-10	-1.50608	7.88998e-06	-4.79564e-10	-1.50102	3.92798e-07	-4.79564e-10	-1.50928
119649820	chr11:119649820:A:C	4.88982e-15	-2.22669	-4.88941e-10	3.62457e-06	-2.27888	-4.88941e-10	1.97286e-07	-2.19792	-4.88941e-10
119650406	chr11:119650406:C:T	1.1028e-14	-4.79564e-10	-1.41341	9.2052e-06	-4.79564e-10	-1.34685	4.24963e-07	-4.79564e-10	-1.43057
119650631	chr11:119650631:G:A	1.04959e-14	-1.46287	-4.88941e-10	5.85446e-06	-1.79941	-4.88941e-10	3.49395e-07	-1.62637	-4.88941e-10
119652471	chr11:119652471:T:C	1.31003e-15	-2.04858	-1.49522	1.17985e-06	-1.91125	-1.48998	5.2474e-08	-2.01401	-1.50824
119652523	chr11:119652523:T:C	1.09818e-14	-4.79564e-10	-1.4176	8.51649e-06	-4.79564e-10	-1.42461	4.42201e-07	-4.79564e-10	-1.39081
119652730	chr11:119652730:G:C	1.0581e-14	-4.79564e-10	-1.45479	8.27387e-06	-4.79564e-10	-1.45351	4.25831e-07	-4.79564e-10	-1.42853
119652866	chr11:119652866:G:A	1.02907e-14	-4.79564e-10	-1.48261	7.97284e-06	-4.79564e-10	-1.49057	4.04391e-07	-4.79564e-10	-1.48019
119652912	chr11:119652912:C:T	9.21117e-15	-1.59343	-4.88941e-10	7.09167e-06	-1.60769	-4.88941e-10	3.55286e-07	-1.60965	-4.88941e-10
119653380	chr11:119653380:G:A	1.03675e-14	-4.79564e-10	-1.47517	8.46076e-06	-4.79564e-10	-1.43117	4.02616e-07	-4.79564e-10	-1.48459
119653773	chr11:119653773:G:A	4.66438e-15	-2.27389	-4.88941e-10	3.80686e-06	-2.22981	-4.88941e-10	1.86057e-07	-2.25652	-4.88941e-10
119653881	chr11:119653881:G:T	1.50907e-14	-4.79564e-10	-1.09977	1.25241e-05	-4.79564e-10	-1.03896	5.96996e-07	-4.79564e-10	-1.09066
119654654	chr11:119654654:C:T	5.90572e-15	-2.03793	-4.88941e-10	5.74057e-06	-1.81905	-4.88941e-10	3.32279e-07	-1.6766	-4.88941e-10
119654658	chr11:119654658:G:A	1.17859e-14	-4.79564e-10	-1.34695	9.0647e-06	-4.79564e-10	-1.36223	4.40818e-07	-4.79564e-10	-1.39394
119655096	chr11:119655096:A:G	2.17915e-14	-4.79564e-10	-0.73233	1.8433e-05	-4.79564e-10	-0.652469	8.75669e-07	-4.79564e-10	-0.707585
119655103	chr11:119655103:G:C	1.17488e-14	-4.79564e-10	-1.3501	9.81162e-06	-4.79564e-10	-1.28305	4.47924e-07	-4.79564e-10	-1.37795
119655191	chr11:119655191:G:A	1.24955e-14	-4.79564e-10	-1.28848	9.81823e-06	-4.79564e-10	-1.28237	4.74131e-07	-4.79564e-10	-1.32109
119656280	chr11:119656280:G:A	7.0356e-15	-1.86286	-4.88941e-10	4.83903e-06	-1.9899	-4.88941e-10	2.6122e-07	-1.91721	-4.88941e-10
119656283	chr11:119656283:TA:T	7.03017e-15	-1.86364	-4.88941e-10	4.8357e-06	-1.99059	-4.88941e-10	2.6103e-07	-1.91794	-4.88941e-10
119656286	chr11:119656286:TG:T	7.00791e-15	-1.86681	-4.88941e-10	4.82002e-06	-1.99384	-4.88941e-10	2.60145e-07	-1.92133	-4.88941e-10
119656548	chr11:119656548:G:A	1.15193e-14	-4.79564e-10	-1.36982	9.24463e-06	-4.79564e-10	-1.34257	4.84467e-07	-4.79564e-10	-1.29952
119656592	chr11:119656592:T:C	2.91118e-15	-1.30622	-1.43907	2.40662e-06	-1.22605	-1.46234	1.30231e-07	-1.14146	-1.4718
119657229	chr11:119657229:C:T	1.00056e-14	-4.79564e-10	-1.51071	7.98379e-06	-4.79564e-10	-1.4892	3.97123e-07	-4.79564e-10	-1.49833
119657262	chr11:119657262:G:A	1.17635e-14	-4.79564e-10	-1.34884	9.60592e-06	-4.79564e-10	-1.30423	4.64776e-07	-4.79564e-10	-1.34102
119657353	chr11:119657353:T:C	1.27739e-15	-2.18093	-1.3881	9.93424e-07	-2.23377	-1.33944	5.02787e-08	-2.13798	-1.42702
119657354	chr11:119657354:G:A	1.00085e-14	-4.79564e-10	-1.51041	7.88993e-06	-4.79564e-10	-1.50103	3.92212e-07	-4.79564e-10	-1.51077
119657611	chr11:119657611:CT:C	4.8685e-15	-2.23106	-4.88941e-10	4.25217e-06	-2.11919	-4.88941e-10	1.97392e-07	-2.19738	-4.88941e-10
119657844	chr11:119657844:C:T	1.0276e-14	-4.79564e-10	-1.48403	7.8503e-06	-4.79564e-10	-1.50606	3.96737e-07	-4.79564e-10	-1.4993
119657971	chr11:119657971:T:A	1.58371e-14	-4.79564e-10	-1.05149	1.15384e-05	-4.79564e-10	-1.12094	6.3486e-07	-4.79564e-10	-1.02917
119658237	chr11:119658237:G:A	1.55127e-14	-4.79564e-10	-1.07219	1.29456e-05	-4.79564e-10	-1.00586	6.14975e-07	-4.79564e-10	-1.06099
119658396	chr11:119658396:A:G	3.10137e-15	-1.21533	-1.46667	2.63259e-06	-1.16267	-1.43598	1.4861e-07	-1.03516	-1.44609
119658565	chr11:119658565:G:A	1.00128e-14	-4.79564e-10	-1.50999	7.90379e-06	-4.79564e-10	-1.49927	3.92136e-07	-4.79564e-10	-1.51096
119658814	chr11:119658814:T:C	3.59427e-15	-1.03129	-1.50322	2.99367e-06	-0.9755	-1.49461	1.68001e-07	-0.869648	-1.48896
119659419	chr11:119659419:C:T	1.45019e-15	-2.12115	-1.321	1.52243e-06	-1.91514	-1.23117	5.9504e-08	-2.09364	-1.30289
119659846	chr11:119659846:G:A	1.08004e-14	-4.79564e-10	-1.43427	8.07258e-06	-4.79564e-10	-1.47814	4.11406e-07	-4.79564e-10	-1.46299
119659884	chr11:119659884:G:A	1.00063e-14	-4.79564e-10	-1.51063	7.81229e-06	-4.79564e-10	-1.51091	3.92496e-07	-4.79564e-10	-1.51005
119660056	chr11:119660056:G:A	1.36176e-15	-2.27105	-1.23402	1.17827e-06	-2.2808	-1.12176	5.25213e-08	-2.2397	-1.28165
119660201	chr11:119660201:C:T	1.04125e-14	-4.79564e-10	-1.47085	7.93832e-06	-4.79564e-10	-1.49491	4.18074e-07	-4.79564e-10	-1.44692
119660213	chr11:119660213:G:A	4.72214e-15	-2.26159	-4.88941e-10	3.6181e-06	-2.28066	-4.88941e-10	1.81913e-07	-2.27905	-4.88941e-10
119660576	chr11:119660576:G:A	2.98739e-14	-4.79564e-10	-0.416862	2.31628e-05	-4.79564e-10	-0.424065	1.10638e-06	-4.79564e-10	-0.473723
119660762	chr11:119660762:C:T	1.34665e-14	-4.79564e-10	-1.21364	9.94935e-06	-4.79564e-10	-1.26911	5.03544e-07	-4.79564e-10	-1.2609
119660887	chr11:119660887:T:TG	4.27702e-14	-4.79564e-10	-0.0580078	3.43462e-05	-4.79564e-10	-0.0301214	1.86258e-06	-4.79564e-10	0.0471424
119661033	chr11:119661033:T:A	1.67336e-14	-4.79564e-10	-0.996427	1.3418e-05	-4.79564e-10	-0.970015	6.31873e-07	-4.79564e-10	-1.03388
119661307	chr11:119661307:C:T	1.00422e-14	-4.79564e-10	-1.50705	7.91937e-06	-4.79564e-10	-1.4973	3.92896e-07	-4.79564e-10	-1.50903
119661446	chr11:119661446:A:G	2.2562e-15	-2.15588	-0.844286	1.96138e-06	-2.23855	-0.654415	8.49989e-08	-2.06114	-0.978792
119661574	chr11:119661574:C:T	1.00022e-14	-4.79564e-10	-1.51104	7.82158e-06	-4.79564e-10	-1.50973	3.92132e-07	-4.79564e-10	-1.51097
119661863	chr11:119661863:C:T	5.21871e-14	-4.79564e-10	0.140986	4.34219e-05	-4.79564e-10	0.20435	1.95289e-06	-4.79564e-10	0.0944933
119661890	chr11:119661890:T:G	1.0195e-14	-4.79564e-10	-1.49195	8.26463e-06	-4.79564e-10	-1.45463	3.96139e-07	-4.79564e-10	-1.50081
119662045	chr11:119662045:A:G	1.32729e-14	-4.79564e-10	-1.22813	1.13402e-05	-4.79564e-10	-1.13826	5.26091e-07	-4.79564e-10	-1.2171
119662266	chr11:119662266:T:C	1.05651e-14	-4.79564e-10	-1.45629	8.09765e-06	-4.79564e-10	-1.47504	4.1478e-07	-4.79564e-10	-1.45483
119662331	chr11:119662331:T:C	5.31574e-14	-4.79564e-10	0.15941	4.28101e-05	-4.79564e-10	0.19016	2.33304e-06	-4.79564e-10	0.272354
119662334	chr11:119662334:T:C	1.00897e-14	-4.79564e-10	-1.50234	7.84913e-06	-4.79564e-10	-1.50621	3.92342e-07	-4.79564e-10	-1.51044
119662644	chr11:119662644:G:A	1.19404e-14	-4.79564e-10	-1.33392	9.59303e-06	-4.79564e-10	-1.30558	4.56866e-07	-4.79564e-10	-1.35818
119662744	chr11:119662744:TG:T	1.0138e-14	-4.79564e-10	-1.49755	7.82415e-06	-4.79564e-10	-1.5094	4.02475e-07	-4.79564e-10	-1.48494
119663193	chr11:119663193:C:T	1.59184e-14	-4.79564e-10	-1.04637	1.39552e-05	-4.79564e-10	-0.930759	6.56364e-07	-4.79564e-10	-0.995858
119663608	chr11:119663608:C:T	2.34371e-14	-4.79564e-10	-0.659528	1.98255e-05	-4.79564e-10	-0.579646	1.02172e-06	-4.79564e-10	-0.553329
119664020	chr11:119664020:A:G	1.00153e-14	-4.79564e-10	-1.50973	7.83501e-06	-4.79564e-10	-1.50801	3.93823e-07	-4.79564e-10	-1.50667
119664140	chr11:119664140:G:T	5.25567e-15	-2.15454	-4.88941e-10	4.01678e-06	-2.17613	-4.88941e-10	1.96946e-07	-2.19964	-4.88941e-10
119664210	chr11:119664210:G:A	1.18149e-14	-4.79564e-10	-1.34449	9.45469e-06	-4.79564e-10	-1.3201	4.51657e-07	-4.79564e-10	-1.36965
119664215	chr11:119664215:A:G	3.48657e-14	-4.79564e-10	-0.262344	2.99301e-05	-4.79564e-10	-0.167748	1.57073e-06	-4.79564e-10	-0.123276
119665518	chr11:119665518:G:A	3.03204e-14	-4.79564e-10	-0.402027	2.27078e-05	-4.79564e-10	-0.443906	1.26508e-06	-4.79564e-10	-0.339683
119665523	chr11:119665523:G:A	3.03204e-14	-4.79564e-10	-0.402027	2.27078e-05	-4.79564e-10	-0.443906	1.26508e-06	-4.79564e-10	-0.339683
119665766	chr11:119665766:C:T	3.71838e-14	-4.79564e-10	-0.197975	2.7657e-05	-4.79564e-10	-0.246736	1.56118e-06	-4.79564e-10	-0.129376
119666222	chr11:119666222:G:A	1.03203e-14	-4.79564e-10	-1.47973	7.90588e-06	-4.79564e-10	-1.49901	4.12842e-07	-4.79564e-10	-1.45951
119666314	chr11:119666314:C:T	1.0009e-14	-4.79564e-10	-1.51037	7.8475e-06	-4.79564e-10	-1.50642	3.92362e-07	-4.79564e-10	-1.51039
119666815	chr11:119666815:A:G	2.06097e-14	-4.79564e-10	-0.788088	1.58023e-05	-4.79564e-10	-0.806458	8.59092e-07	-4.79564e-10	-0.726697
119666896	chr11:119666896:C:T	1.04433e-14	-4.79564e-10	-1.46789	8.06709e-06	-4.79564e-10	-1.47882	3.99325e-07	-4.79564e-10	-1.4928
119666973	chr11:119666973:C:T	1.58178e-15	-1.8472	-1.50809	1.40304e-06	-1.71767	-1.5103	7.0165e-08	-1.7486	-1.48312
119667047	chr11:119667047:C:T	4.7254e-14	-4.79564e-10	0.0416892	3.81121e-05	-4.79564e-10	0.0739191	2.04478e-06	-4.79564e-10	0.140473
119667232	chr11:119667232:T:A	4.85747e-14	-4.79564e-10	0.0692542	3.94937e-05	-4.79564e-10	0.109527	2.12035e-06	-4.79564e-10	0.176764
119667350	chr11:119667350:ATC:A	1.01088e-14	-4.79564e-10	-1.50044	7.96781e-06	-4.79564e-10	-1.4912	3.94443e-07	-4.79564e-10	-1.5051
119667353	chr11:119667353:C:G	1.01214e-14	-4.79564e-10	-1.49919	7.98027e-06	-4.79564e-10	-1.48964	3.948e-07	-4.79564e-10	-1.50419
119667356	chr11:119667356:C:G	1.01214e-14	-4.79564e-10	-1.49919	7.98027e-06	-4.79564e-10	-1.48964	3.948e-07	-4.79564e-10	-1.50419
119667476	chr11:119667476:A:T	4.48809e-14	-4.79564e-10	-0.00983678	3.64595e-05	-4.79564e-10	0.0295874	1.94496e-06	-4.79564e-10	0.0904244
119667843	chr11:119667843:C:T	9.06737e-14	-4.79564e-10	0.693419	7.59189e-05	-4.79564e-10	0.763052	4.14689e-06	-4.79564e-10	0.847542
119668183	chr11:119668183:T:G	3.06925e-14	-4.79564e-10	-0.389829	2.86096e-05	-4.79564e-10	-0.212873	1.33365e-06	-4.79564e-10	-0.286896
119668603	chr11:119668603:C:T	1.08686e-15	-2.28007	-1.45049	8.16416e-07	-2.26379	-1.50565	4.18118e-08	-2.27982	-1.46958
119668838	chr11:119668838:C:G	1.00088e-14	-4.79564e-10	-1.51038	7.89478e-06	-4.79564e-10	-1.50041	3.92155e-07	-4.79564e-10	-1.51092
119669333	chr11:119669333:G:GC	1.04414e-14	-4.79564e-10	-1.46807	8.07964e-06	-4.79564e-10	-1.47727	4.15347e-07	-4.79564e-10	-1.45346
119669605	chr11:119669605:A:AGT	1.09205e-14	-4.79564e-10	-1.4232	8.4178e-06	-4.79564e-10	-1.43627	4.3733e-07	-4.79564e-10	-1.40189
119669660	chr11:119669660:T:G	1.09244e-14	-4.79564e-10	-1.42285	8.42298e-06	-4.79564e-10	-1.43565	4.37543e-07	-4.79564e-10	-1.4014
119669760	chr11:119669760:A:G	1.42519e-15	-2.27804	-1.1815	9.68895e-07	-2.25648	-1.34174	5.49999e-08	-2.28072	-1.19452
119669995	chr11:119669995:T:C	1.73916e-15	-2.09801	-1.16243	2.27175e-06	-1.59768	-1.14838	7.36389e-08	-1.85846	-1.32494
119670807	chr11:119670807:C:T	1.07418e-14	-4.79564e-10	-1.43971	8.42108e-06	-4.79564e-10	-1.43588	4.28454e-07	-4.79564e-10	-1.42239
119670937	chr11:119670937:C:T	1.07735e-14	-4.79564e-10	-1.43676	8.23949e-06	-4.79564e-10	-1.45768	4.13749e-07	-4.79564e-10	-1.45731
119671068	chr11:119671068:C:T	1.35117e-15	-2.27733	-1.23555	9.47228e-07	-2.2584	-1.36243	5.11772e-08	-2.28081	-1.26646
119671290	chr11:119671290:C:T	2.12014e-15	-2.18809	-0.874274	2.03744e-06	-2.01319	-0.841727	7.85374e-08	-2.16602	-0.952975
119671415	chr11:119671415:A:G	1.10788e-14	-4.79564e-10	-1.40882	8.53244e-06	-4.79564e-10	-1.42274	4.44539e-07	-4.79564e-10	-1.38554
119672120	chr11:119672120:T:C	1.01416e-14	-4.79564e-10	-1.4972	7.87903e-06	-4.79564e-10	-1.50241	4.01149e-07	-4.79564e-10	-1.48824
119672179	chr11:119672179:T:TGGGATGGGAGTG	4.34466e-14	-4.79564e-10	-0.0423164	3.43881e-05	-4.79564e-10	-0.0289028	1.9124e-06	-4.79564e-10	0.0735409
119672276	chr11:119672276:C:T	2.03441e-14	-4.79564e-10	-0.801056	1.79515e-05	-4.79564e-10	-0.678941	8.26727e-07	-4.79564e-10	-0.765099
119672391	chr11:119672391:A:C	1.09802e-14	-4.79564e-10	-1.41775	8.38339e-06	-4.79564e-10	-1.44036	4.21049e-07	-4.79564e-10	-1.43982
119672497	chr11:119672497:C:T	2.0803e-14	-4.79564e-10	-0.778749	1.8328e-05	-4.79564e-10	-0.658186	8.45784e-07	-4.79564e-10	-0.742309
119672613	chr11:119672613:C:G	1.62267e-14	-4.79564e-10	-1.02719	1.38596e-05	-4.79564e-10	-0.937637	6.71016e-07	-4.79564e-10	-0.97378
119672773	chr11:119672773:A:C	6.47021e-15	-2.22322	0.276584	7.95848e-06	-2.25579	0.763415	3.3416e-07	-2.1949	0.523948
119674012	chr11:119674012:C:T	6.95607e-15	-1.87423	-4.88941e-10	6.12685e-06	-1.75393	-4.88941e-10	3.81615e-07	-1.53816	-4.88941e-10
119674227	chr11:119674227:A:G	1.48702e-14	-4.79564e-10	-1.11449	1.20778e-05	-4.79564e-10	-1.07524	6.23156e-07	-4.79564e-10	-1.04778
119674520	chr11:119674520:G:A	1.24855e-14	-4.79564e-10	-1.28928	1.0838e-05	-4.79564e-10	-1.18355	5.33843e-07	-4.79564e-10	-1.20247
119674602	chr11:119674602:C:A	1.00175e-14	-4.79564e-10	-1.50952	7.85659e-06	-4.79564e-10	-1.50526	3.92266e-07	-4.79564e-10	-1.51063
119674861	chr11:119674861:T:C	1.32778e-14	-4.79564e-10	-1.22775	1.03516e-05	-4.79564e-10	-1.22947	5.00711e-07	-4.79564e-10	-1.26654
119675174	chr11:119675174:C:T	1.81835e-14	-4.79564e-10	-0.913334	1.655e-05	-4.79564e-10	-0.760226	8.0249e-07	-4.79564e-10	-0.794853
119675513	chr11:119675513:A:G	1.44233e-14	-4.79564e-10	-1.145	1.17435e-05	-4.79564e-10	-1.10332	6.04883e-07	-4.79564e-10	-1.07754
119675551	chr11:119675551:C:A	1.06869e-14	-4.79564e-10	-1.44483	8.29485e-06	-4.79564e-10	-1.45098	4.27562e-07	-4.79564e-10	-1.42447
119675630	chr11:119675630:C:T	1.00224e-14	-4.79564e-10	-1.50902	7.81201e-06	-4.79564e-10	-1.51095	3.92616e-07	-4.79564e-10	-1.50974
119675745	chr11:119675745:C:T	1.62566e-14	-4.79564e-10	-1.02535	1.32657e-05	-4.79564e-10	-0.981435	6.86201e-07	-4.79564e-10	-0.951402
119676479	chr11:119676479:G:A	2.21751e-15	-2.18265	-0.834808	3.10441e-06	-2.08063	-0.35316	8.99913e-08	-2.24085	-0.742007
119676529	chr11:119676529:G:A	5.21008e-15	-2.16325	-4.88941e-10	4.19824e-06	-2.13195	-4.88941e-10	2.00513e-07	-2.18169	-4.88941e-10
119676565	chr11:119676565:C:T	3.66616e-14	-4.79564e-10	-0.212119	2.91238e-05	-4.79564e-10	-0.195058	1.52892e-06	-4.79564e-10	-0.150259
119677002	chr11:119677002:T:G	1.81752e-14	-4.79564e-10	-0.913793	1.50721e-05	-4.79564e-10	-0.853771	7.83782e-07	-4.79564e-10	-0.818442
119677342	chr11:119677342:G:A	2.50094e-15	-1.39697	-1.50021	2.44704e-06	-1.17483	-1.49691	9.72498e-08	-1.41719	-1.4881
119677692	chr11:119677692:C:T	1.06809e-14	-1.44539	-4.88941e-10	1.12928e-05	-1.14245	-4.88941e-10	5.08523e-07	-1.25106	-4.88941e-10
119678581	chr11:119678581:G:A	3.48391e-14	-4.79564e-10	-0.263109	3.10616e-05	-4.79564e-10	-0.130641	1.46029e-06	-4.79564e-10	-0.196185
119679551	chr11:119679551:G:C	1.27224e-14	-4.79564e-10	-1.27049	9.81643e-06	-4.79564e-10	-1.28256	5.05536e-07	-4.79564e-10	-1.25695
119679972	chr11:119679972:A:T	1.0335e-14	-4.79564e-10	-1.47831	7.84651e-06	-4.79564e-10	-1.50654	3.95623e-07	-4.79564e-10	-1.50211
119680857	chr11:119680857:GC:G	1.48931e-14	-4.79564e-10	-1.11295	1.20974e-05	-4.79564e-10	-1.07363	6.24206e-07	-4.79564e-10	-1.04609
119681122	chr11:119681122:C:T	5.89503e-15	-2.03974	-4.88941e-10	4.89224e-06	-1.97896	-4.88941e-10	2.37833e-07	-2.01101	-4.88941e-10
119681139	chr11:119681139:C:T	2.92663e-15	-2.22359	-0.516404	2.94114e-06	-2.26749	-0.220326	1.31078e-07	-2.22391	-0.382866
119681620	chr11:119681620:C:T	2.14683e-14	-4.79564e-10	-0.747273	2.01117e-05	-4.79564e-10	-0.565312	9.22461e-07	-4.79564e-10	-0.655528
119681803	chr11:119681803:G:A	1.48741e-14	-4.79564e-10	-1.11423	1.20809e-05	-4.79564e-10	-1.07499	6.23334e-07	-4.79564e-10	-1.04749
119681941	chr11:119681941:G:T	4.96747e-15	-2.21094	-4.88941e-10	3.83155e-06	-2.22334	-4.88941e-10	1.98178e-07	-2.19341	-4.88941e-10
119682499	chr11:119682499:C:T	1.36699e-14	-4.79564e-10	-1.19865	1.11367e-05	-4.79564e-10	-1.15637	5.621e-07	-4.79564e-10	-1.15089
119682938	chr11:119682938:C:T	3.5797e-15	-2.26351	-0.275056	3.77806e-06	-2.28074	0.0433348	1.60404e-07	-2.26339	-0.141485
119682968	chr11:119682968:C:T	1.90903e-15	-2.28032	-0.886932	1.82998e-06	-2.27693	-0.685377	7.7118e-08	-2.28044	-0.856793
119683085	chr11:119683085:C:A	1.00594e-14	-4.79564e-10	-1.50534	7.84134e-06	-4.79564e-10	-1.5072	3.92434e-07	-4.79564e-10	-1.51021
119684050	chr11:119684050:C:T	2.03051e-14	-4.79564e-10	-0.802979	1.57812e-05	-4.79564e-10	-0.807797	8.21495e-07	-4.79564e-10	-0.771447
119685112	chr11:119685112:G:C	1.04152e-14	-4.79564e-10	-1.47058	8.18894e-06	-4.79564e-10	-1.46383	4.15679e-07	-4.79564e-10	-1.45266
119685570	chr11:119685570:C:T	1.39784e-14	-4.79564e-10	-1.17634	1.12521e-05	-4.79564e-10	-1.14606	5.7876e-07	-4.79564e-10	-1.12169
119685809	chr11:119685809:C:T	1.10556e-15	-2.20246	-1.51103	9.26739e-07	-2.13174	-1.51096	4.34822e-08	-2.19918	-1.51104
119685813	chr11:119685813:C:G	1.18933e-14	-4.79564e-10	-1.33788	9.65878e-06	-4.79564e-10	-1.29875	4.62409e-07	-4.79564e-10	-1.34612
119685875	chr11:119685875:G:C	1.00393e-14	-4.79564e-10	-1.50734	8.1019e-06	-4.79564e-10	-1.47451	3.94335e-07	-4.79564e-10	-1.50537
119686022	chr11:119686022:A:C	1.06741e-14	-4.79564e-10	-1.44603	8.40679e-06	-4.79564e-10	-1.43757	4.27557e-07	-4.79564e-10	-1.42449
119686118	chr11:119686118:C:T	1.4865e-14	-4.79564e-10	-1.11484	1.16847e-05	-4.79564e-10	-1.10833	5.59869e-07	-4.79564e-10	-1.15487
119686240	chr11:119686240:C:T	8.32603e-15	-1.69446	-4.88941e-10	6.66681e-06	-1.66947	-4.88941e-10	3.18053e-07	-1.72036	-4.88941e-10
119686705	chr11:119686705:A:T	1.45889e-14	-4.79564e-10	-1.13358	1.18078e-05	-4.79564e-10	-1.09786	6.0703e-07	-4.79564e-10	-1.074
119687742	chr11:119687742:C:T	1.80638e-14	-4.79564e-10	-0.919937	1.54312e-05	-4.79564e-10	-0.830225	7.97254e-07	-4.79564e-10	-0.8014
119688079	chr11:119688079:G:C	3.26359e-14	-4.79564e-10	-0.328434	2.36029e-05	-4.79564e-10	-0.405246	1.07874e-06	-4.79564e-10	-0.499028
119688105	chr11:119688105:T:C	7.30311e-15	-1.82555	-4.88941e-10	5.02171e-06	-1.95284	-4.88941e-10	2.86444e-07	-1.82503	-4.88941e-10
119688119	chr11:119688119:C:T	1.00047e-14	-4.79564e-10	-1.51079	7.94932e-06	-4.79564e-10	-1.49353	3.92167e-07	-4.79564e-10	-1.51088
119688184	chr11:119688184:T:A	1.03563e-14	-4.79564e-10	-1.47625	8.31401e-06	-4.79564e-10	-1.44867	4.08092e-07	-4.79564e-10	-1.47108
119688317	chr11:119688317:C:T	2.09833e-14	-4.79564e-10	-0.770119	1.64401e-05	-4.79564e-10	-0.766888	7.87781e-07	-4.79564e-10	-0.813352
119688410	chr11:119688410:C:T	1.37218e-14	-4.79564e-10	-1.19486	1.02553e-05	-4.79564e-10	-1.23882	5.40432e-07	-4.79564e-10	-1.1902
119688421	chr11:119688421:C:T	1.53889e-14	-4.79564e-10	-1.0802	1.24598e-05	-4.79564e-10	-1.04411	6.26783e-07	-4.79564e-10	-1.04197
119688754	chr11:119688754:A:G	1.04469e-15	-2.28021	-1.48992	9.12814e-07	-2.22074	-1.43709	4.12481e-08	-2.2746	-1.48837
119689640	chr11:119689640:A:C	1.0004e-14	-4.79564e-10	-1.51086	7.8115e-06	-4.79564e-10	-1.51102	3.92401e-07	-4.79564e-10	-1.51029
119690070	chr11:119690070:A:G	2.06188e-14	-4.79564e-10	-0.787645	1.70848e-05	-4.79564e-10	-0.728425	8.83473e-07	-4.79564e-10	-0.698712
119690137	chr11:119690137:C:T	1.07036e-15	-2.26978	-1.47607	8.4033e-07	-2.28047	-1.4601	4.27197e-08	-2.25573	-1.47218
119690415	chr11:119690415:G:A	1.06276e-14	-4.79564e-10	-1.45039	8.59426e-06	-4.79564e-10	-1.41552	4.19447e-07	-4.79564e-10	-1.44364
119690652	chr11:119690652:C:T	1.08237e-15	-2.26547	-1.46922	8.48114e-07	-2.27944	-1.45191	4.33415e-08	-2.2496	-1.46386
119691604	chr11:119691604:T:C	2.74799e-14	-4.79564e-10	-0.500395	2.00322e-05	-4.79564e-10	-0.569273	9.69273e-07	-4.79564e-10	-0.606026
119691812	chr11:119691812:T:C	1.05835e-14	-4.79564e-10	-1.45455	8.21423e-06	-4.79564e-10	-1.46075	4.04485e-07	-4.79564e-10	-1.47996
119691946	chr11:119691946:C:T	4.80669e-14	-4.79564e-10	0.0587456	3.91564e-05	-4.79564e-10	0.10095	2.06733e-06	-4.79564e-10	0.15144
119692676	chr11:119692676:A:G	1.1429e-14	-4.79564e-10	-1.37769	8.91964e-06	-4.79564e-10	-1.37836	4.59927e-07	-4.79564e-10	-1.35151
119692907	chr11:119692907:C:G	5.90616e-14	-4.79564e-10	0.264733	5.14869e-05	-4.79564e-10	0.374713	2.72079e-06	-4.79564e-10	0.426106
119692971	chr11:119692971:T:C	1.54431e-15	-2.10429	-1.27498	1.23549e-06	-2.1964	-1.15875	6.26787e-08	-2.09211	-1.25244
119692999	chr11:119692999:T:C	1.07138e-15	-2.2357	-1.5092	8.19124e-07	-2.27048	-1.49566	4.31591e-08	-2.20729	-1.51039
119693470	chr11:119693470:G:A	6.60768e-14	-4.79564e-10	0.37697	5.48482e-05	-4.79564e-10	0.437955	2.89631e-06	-4.79564e-10	0.48862
119693602	chr11:119693602:C:A	5.07961e-14	-4.79564e-10	0.113972	4.26826e-05	-4.79564e-10	0.187178	2.28281e-06	-4.79564e-10	0.250589
119693786	chr11:119693786:T:C	7.37455e-14	-4.79564e-10	0.486771	6.15033e-05	-4.79564e-10	0.552478	3.24567e-06	-4.79564e-10	0.602503
119693818	chr11:119693818:A:G	7.00649e-15	-1.86701	-4.88941e-10	4.90898e-06	-1.97555	-4.88941e-10	2.60045e-07	-1.92172	-4.88941e-10
119694025	chr11:119694025:A:G	1.36929e-14	-4.79564e-10	-1.19697	1.18259e-05	-4.79564e-10	-1.09632	5.53147e-07	-4.79564e-10	-1.16695
119694071	chr11:119694071:A:G	1.27721e-15	-2.2653	-1.30388	8.64167e-07	-2.28059	-1.43201	5.10683e-08	-2.23851	-1.3109
119694198	chr11:119694198:C:A	1.07823e-15	-2.2396	-1.49893	8.4302e-07	-2.27587	-1.4615	4.28252e-08	-2.23427	-1.49117
119694331	chr11:119694331:G:A	1.89794e-15	-2.25798	-0.915104	1.81362e-06	-2.28018	-0.691108	8.17835e-08	-2.2591	-0.819394
119694785	chr11:119694785:C:T	1.10415e-15	-2.23238	-1.4824	8.0801e-07	-2.26875	-1.51104	4.43179e-08	-2.20231	-1.48887
119695092	chr11:119695092:C:T	2.56649e-15	-1.59278	-1.27852	1.83279e-06	-1.78907	-1.17171	1.00113e-07	-1.65105	-1.22522
119695464	chr11:119695464:T:C	1.64478e-15	-2.21125	-1.10499	1.32553e-06	-2.24283	-1.04197	6.62857e-08	-2.19358	-1.09502
119695518	chr11:119695518:C:T	1.33978e-15	-2.27847	-1.24288	1.16341e-06	-2.23455	-1.18071	5.28338e-08	-2.28019	-1.23523
119695525	chr11:119695525:G:A	1.0723e-14	-1.44146	-4.88941e-10	1.12917e-05	-1.14254	-4.88941e-10	5.08884e-07	-1.25035	-4.88941e-10
119695930	chr11:119695930:C:T	2.19207e-15	-1.73987	-1.28913	1.55425e-06	-1.90213	-1.22349	8.28343e-08	-1.79544	-1.2703
119696018	chr11:119696018:C:T	1.5161e-14	-4.79564e-10	-1.09512	1.22903e-05	-4.79564e-10	-1.0578	5.7618e-07	-4.79564e-10	-1.12615
119696130	chr11:119696130:G:C	2.61075e-15	-1.35266	-1.50155	1.6575e-06	-1.56771	-1.4936	9.95834e-08	-1.37506	-1.50652
119696261	chr11:119696261:C:T	2.22234e-15	-1.61504	-1.40024	1.55336e-06	-1.80353	-1.32266	8.71528e-08	-1.63466	-1.38025
119696641	chr11:119696641:C:T	1.10052e-14	-4.79564e-10	-1.41548	9.21671e-06	-4.79564e-10	-1.3456	4.56672e-07	-4.79564e-10	-1.35861
119696848	chr11:119696848:C:T	9.58563e-14	-4.79564e-10	0.749002	7.18388e-05	-4.79564e-10	0.707811	3.70359e-06	-4.79564e-10	0.734484
119697360	chr11:119697360:A:T	1.34204e-15	-2.28077	-1.23889	1.13945e-06	-2.2772	-1.15887	5.32767e-08	-2.2797	-1.22738
119697591	chr11:119697591:T:C	1.08714e-15	-2.28056	-1.44974	8.70728e-07	-2.27319	-1.43185	4.26103e-08	-2.28041	-1.45007
119697762	chr11:119697762:A:C	3.3658e-14	-4.79564e-10	-0.297599	2.75153e-05	-4.79564e-10	-0.251872	1.46279e-06	-4.79564e-10	-0.194475
119698246	chr11:119698246:G:A	3.85577e-14	-4.79564e-10	-0.161692	3.15794e-05	-4.79564e-10	-0.114107	1.68327e-06	-4.79564e-10	-0.0540765
119698284	chr11:119698284:C:T	1.05499e-15	-2.25635	-1.50397	9.10901e-07	-2.20019	-1.45974	4.13513e-08	-2.25786	-1.50261
119699027	chr11:119699027:G:A	1.26835e-15	-2.27986	-1.29627	9.92811e-07	-2.27867	-1.29516	4.92414e-08	-2.27875	-1.30709
119699092	chr11:119699092:G:T	1.20511e-15	-2.28051	-1.34677	9.50313e-07	-2.27197	-1.3456	4.67871e-08	-2.28081	-1.35616
119699176	chr11:119699176:C:T	2.51854e-14	-4.79564e-10	-0.587583	2.10116e-05	-4.79564e-10	-0.521539	1.0884e-06	-4.79564e-10	-0.490113
119699418	chr11:119699418:C:T	1.82144e-15	-2.27896	-0.935259	1.45077e-06	-2.27967	-0.914847	7.2561e-08	-2.2769	-0.921247
119699463	chr11:119699463:G:A	1.01961e-14	-4.79564e-10	-1.49184	7.8156e-06	-4.79564e-10	-1.51049	3.93323e-07	-4.79564e-10	-1.50794
119699903	chr11:119699903:T:C	1.00621e-14	-4.79564e-10	-1.50507	7.82344e-06	-4.79564e-10	-1.50949	3.94509e-07	-4.79564e-10	-1.50493
119700641	chr11:119700641:G:C	3.71825e-14	-4.79564e-10	-0.198009	3.04949e-05	-4.79564e-10	-0.149053	1.62485e-06	-4.79564e-10	-0.0893997
119701265	chr11:119701265:A:G	1.31397e-15	-2.27418	-1.26662	1.09363e-06	-2.25876	-1.21835	5.29493e-08	-2.27641	-1.23683
119701393	chr11:119701393:T:C	1.02409e-15	-2.27943	-1.51062	8.09936e-07	-2.26662	-1.51079	4.01514e-08	-2.27985	-1.51006
119701475	chr11:119701475:G:A	1.02657e-15	-2.27903	-1.5086	8.0071e-07	-2.27966	-1.50921	4.03383e-08	-2.27778	-1.50749
119701521	chr11:119701521:C:T	1.23193e-14	-4.79564e-10	-1.30268	1.00811e-05	-4.79564e-10	-1.25595	4.91261e-07	-4.79564e-10	-1.2856
119701535	chr11:119701535:C:T	1.00847e-14	-4.79564e-10	-1.50282	7.85401e-06	-4.79564e-10	-1.50559	3.98427e-07	-4.79564e-10	-1.49505
119702814	chr11:119702814:G:A	1.13347e-15	-2.2777	-1.41086	8.90392e-07	-2.28032	-1.40239	4.46547e-08	-2.27554	-1.40807
119702945	chr11:119702945:C:T	7.4092e-15	-1.81113	-4.88941e-10	5.11132e-06	-1.93516	-4.88941e-10	2.91432e-07	-1.80777	-4.88941e-10
119703305	chr11:119703305:G:A	2.85572e-14	-4.79564e-10	-0.461941	3.04113e-05	-4.79564e-10	-0.151799	1.33921e-06	-4.79564e-10	-0.282739
119703806	chr11:119703806:T:C	1.46396e-14	-1.13012	-4.88941e-10	6.52413e-06	-1.69111	-4.88941e-10	7.74283e-07	-0.830636	-4.88941e-10
119703848	chr11:119703848:C:T	1.02623e-15	-2.28077	-1.50718	8.04957e-07	-2.27577	-1.5078	4.03126e-08	-2.28047	-1.50544
119703899	chr11:119703899:C:T	1.21925e-15	-2.27802	-1.3376	9.59346e-07	-2.28007	-1.32805	4.80252e-08	-2.27603	-1.33482
119703941	chr11:119703941:G:A	1.35531e-14	-4.79564e-10	-1.20723	1.16844e-05	-4.79564e-10	-1.10836	5.47507e-07	-4.79564e-10	-1.1772
119703977	chr11:119703977:G:A	1.15086e-14	-4.79564e-10	-1.37075	9.57244e-06	-4.79564e-10	-1.30773	4.66642e-07	-4.79564e-10	-1.33701
119703985	chr11:119703985:T:C	1.01283e-14	-4.79564e-10	-1.49852	7.85385e-06	-4.79564e-10	-1.50561	3.97118e-07	-4.79564e-10	-1.49834
119704261	chr11:119704261:C:T	9.95916e-14	-4.79564e-10	0.78723	7.6285e-05	-4.79564e-10	0.767863	3.90052e-06	-4.79564e-10	0.786291
119704394	chr11:119704394:T:C	1.31261e-15	-2.25854	-1.28329	1.15087e-06	-2.24273	-1.18337	5.1418e-08	-2.25932	-1.28326
119704767	chr11:119704767:C:T	1.72963e-14	-4.79564e-10	-0.963356	1.52591e-05	-4.79564e-10	-0.841437	6.95651e-07	-4.79564e-10	-0.937725
119705014	chr11:119705014:A:G	1.03558e-15	-2.26899	-1.50989	8.29141e-07	-2.24388	-1.5101	4.05929e-08	-2.27023	-1.50875
119705647	chr11:119705647:G:A	1.47247e-14	-1.12432	-4.88941e-10	1.38828e-05	-0.93596	-4.88941e-10	7.12211e-07	-0.914199	-4.88941e-10
119705825	chr11:119705825:C:T	1.26004e-14	-4.79564e-10	-1.28012	1.05865e-05	-4.79564e-10	-1.20703	5.11737e-07	-4.79564e-10	-1.24476
119705845	chr11:119705845:G:T	5.40377e-15	-2.00775	-0.119002	4.88507e-06	-2.06296	0.0825256	2.15144e-07	-1.98991	-0.121352
119706201	chr11:119706201:C:T	1.26329e-15	-2.06936	-1.51077	8.90073e-07	-2.1826	-1.50046	4.78945e-08	-2.10657	-1.507
119706487	chr11:119706487:T:C	4.71211e-15	-2.26371	-4.88941e-10	3.70696e-06	-2.2564	-4.88941e-10	1.84664e-07	-2.26404	-4.88941e-10
119706614	chr11:119706614:G:A	1.63668e-15	-2.01916	-1.30202	1.71087e-06	-1.91939	-1.11022	6.41615e-08	-2.07041	-1.25076
119706681	chr11:119706681:G:C	1.68843e-15	-2.14689	-1.14316	1.51852e-06	-2.14194	-1.00693	6.15708e-08	-2.21645	-1.14593
119706706	chr11:119706706:T:A	1.56067e-14	-4.79564e-10	-1.06615	1.43642e-05	-4.79564e-10	-0.901875	6.13272e-07	-4.79564e-10	-1.06376
119706922	chr11:119706922:A:G	1.5101e-15	-2.20484	-1.19683	1.16084e-06	-2.14056	-1.27691	5.68466e-08	-2.18047	-1.26174
119706967	chr11:119706967:C:T	3.06915e-14	-0.389861	-4.88941e-10	1.52914e-05	-0.839324	-4.88941e-10	9.48448e-07	-0.627745	-4.88941e-10
119707109	chr11:119707109:G:A	4.70852e-15	-2.26447	-4.88941e-10	3.61777e-06	-2.28076	-4.88941e-10	1.83087e-07	-2.27261	-4.88941e-10
119707500	chr11:119707500:C:T	5.1619e-15	-2.17254	-4.88941e-10	4.15793e-06	-2.1416	-4.88941e-10	2.13173e-07	-2.12047	-4.88941e-10
119707514	chr11:119707514:G:A	6.07665e-15	-2.17223	0.162834	6.58189e-06	-2.21314	0.53085	2.37798e-07	-2.19306	0.181907
119707832	chr11:119707832:G:A	4.63272e-15	-2.2807	-4.88941e-10	3.62118e-06	-2.27981	-4.88941e-10	1.82055e-07	-2.27826	-4.88941e-10
119708550	chr11:119708550:C:T	1.83744e-15	-2.0644	-1.14108	1.91461e-06	-1.95276	-0.964338	7.29498e-08	-2.07837	-1.11443
119708608	chr11:119708608:G:C	5.68312e-15	-2.07635	-4.88941e-10	4.63189e-06	-2.03365	-4.88941e-10	2.37586e-07	-2.01204	-4.88941e-10
119708636	chr11:119708636:T:A	8.70233e-15	-2.12513	0.474876	7.7136e-06	-2.19032	0.666689	3.03379e-07	-2.14683	0.37924
119709123	chr11:119709123:C:T	1.00801e-14	-4.79564e-10	-1.50328	7.87734e-06	-4.79564e-10	-1.50262	3.93931e-07	-4.79564e-10	-1.5064
119709536	chr11:119709536:G:A	2.34219e-14	-0.660179	-4.88941e-10	1.96092e-05	-0.590613	-4.88941e-10	8.92751e-07	-0.688265	-4.88941e-10
119709621	chr11:119709621:T:C	3.03522e-14	-0.400981	-4.88941e-10	1.39411e-05	-0.931773	-4.88941e-10	7.39719e-07	-0.876302	-4.88941e-10
119709762	chr11:119709762:A:G	1.67112e-15	-2.18136	-1.119	1.28449e-06	-2.10613	-1.21012	6.26373e-08	-2.1526	-1.19261
119710142	chr11:119710142:T:C	1.8309e-14	-4.79564e-10	-0.906453	1.81799e-05	-4.79564e-10	-0.666298	7.36847e-07	-4.79564e-10	-0.880192
119710358	chr11:119710358:C:T	1.07437e-14	-4.79564e-10	-1.43952	8.29488e-06	-4.79564e-10	-1.45097	4.13604e-07	-4.79564e-10	-1.45766
119710361	chr11:119710361:A:G	5.32541e-15	-2.14136	-4.88941e-10	4.30991e-06	-2.1057	-4.88941e-10	2.203e-07	-2.08758	-4.88941e-10
119710659	chr11:119710659:T:C	5.3964e-15	-2.12812	-4.88941e-10	4.37272e-06	-2.09123	-4.88941e-10	2.2376e-07	-2.072	-4.88941e-10
119710692	chr11:119710692:C:T	1.31514e-14	-4.79564e-10	-1.23732	1.0818e-05	-4.79564e-10	-1.1854	5.19771e-07	-4.79564e-10	-1.22918
119711118	chr11:119711118:G:A	1.2059e-15	-2.21448	-1.41215	8.61211e-07	-2.25359	-1.46244	4.69087e-08	-2.20857	-1.42579
119711146	chr11:119711146:T:C	5.63969e-15	-2.08402	-4.88941e-10	4.57911e-06	-2.04511	-4.88941e-10	2.35029e-07	-2.02286	-4.88941e-10
119711381	chr11:119711381:C:G	1.10018e-14	-4.79564e-10	-1.41579	8.48293e-06	-4.79564e-10	-1.42856	4.22203e-07	-4.79564e-10	-1.43709
119711768	chr11:119711768:A:G	1.32e-14	-4.79564e-10	-1.23363	1.11137e-05	-4.79564e-10	-1.15843	5.28462e-07	-4.79564e-10	-1.2126
119711895	chr11:119711895:TA:T	1.00041e-14	-4.79564e-10	-1.51085	7.85019e-06	-4.79564e-10	-1.50608	3.92341e-07	-4.79564e-10	-1.51044
119711952	chr11:119711952:G:A	1.06165e-15	-2.26518	-1.48885	9.18321e-07	-2.24005	-1.41177	4.1219e-08	-2.27775	-1.48592
119712122	chr11:119712122:G:A	1.20031e-15	-2.24887	-1.3824	1.17897e-06	-2.208	-1.19398	4.72215e-08	-2.27312	-1.35461
119712127	chr11:119712127:G:A	5.48209e-15	-2.11236	-4.88941e-10	4.43889e-06	-2.07621	-4.88941e-10	2.27835e-07	-2.05395	-4.88941e-10
119712529	chr11:119712529:C:A	1.22593e-14	-4.79564e-10	-1.30756	1.06054e-05	-4.79564e-10	-1.20525	4.80376e-07	-4.79564e-10	-1.308
119712769	chr11:119712769:C:T	1.32596e-14	-4.79564e-10	-1.22912	1.11339e-05	-4.79564e-10	-1.15662	5.29518e-07	-4.79564e-10	-1.21061
119713032	chr11:119713032:G:A	2.27632e-15	-1.76777	-1.22352	1.9085e-06	-1.74312	-1.17717	7.08185e-08	-1.99473	-1.22772
119713041	chr11:119713041:C:T	1.14661e-15	-2.18748	-1.48955	8.33084e-07	-2.2475	-1.50174	4.38216e-08	-2.20291	-1.49954
119713195	chr11:119713195:G:A	1.39671e-14	-4.79564e-10	-1.17714	1.12079e-05	-4.79564e-10	-1.15	5.40688e-07	-4.79564e-10	-1.18973
119713564	chr11:119713564:T:C	6.43766e-15	-1.95168	-4.88941e-10	5.81796e-06	-1.80566	-4.88941e-10	2.3845e-07	-2.00841	-4.88941e-10
119713637	chr11:119713637:T:C	1.08304e-15	-2.22901	-1.50506	8.92458e-07	-2.16935	-1.51103	4.3257e-08	-2.20443	-1.51098
119713796	chr11:119713796:T:C	1.0838e-15	-2.22623	-1.50714	8.96211e-07	-2.16543	-1.51076	4.34177e-08	-2.20071	-1.511
119714166	chr11:119714166:A:T	1.11894e-15	-2.21376	-1.48771	9.16595e-07	-2.14695	-1.50675	4.43354e-08	-2.18457	-1.50622
119714315	chr11:119714315:A:AT	1.11904e-14	-4.79564e-10	-1.39879	9.08898e-06	-4.79564e-10	-1.35955	4.55164e-07	-4.79564e-10	-1.36191
119714341	chr11:119714341:A:G	1.10944e-15	-2.20613	-1.50386	9.51023e-07	-2.1635	-1.45333	4.08287e-08	-2.2705	-1.50269
119714497	chr11:119714497:G:A	1.26443e-14	-4.79564e-10	-1.27664	1.05956e-05	-4.79564e-10	-1.20617	5.06729e-07	-4.79564e-10	-1.2546
119714532	chr11:119714532:G:A	1.60362e-14	-4.79564e-10	-1.039	1.21793e-05	-4.79564e-10	-1.06688	5.76188e-07	-4.79564e-10	-1.12614
119714606	chr11:119714606:C:T	4.74167e-15	-2.25746	-4.88941e-10	3.72187e-06	-2.25239	-4.88941e-10	1.88376e-07	-2.24413	-4.88941e-10
119714971	chr11:119714971:C:T	3.2811e-15	-2.12865	-0.497018	1.93459e-06	-2.21046	-0.69626	1.23384e-07	-2.12007	-0.547205
119715034	chr11:119715034:G:A	1.38564e-14	-4.79564e-10	-1.1851	1.05341e-05	-4.79564e-10	-1.21199	5.09879e-07	-4.79564e-10	-1.2484
119715050	chr11:119715050:A:C	5.74209e-15	-2.06603	-4.88941e-10	5.55164e-06	-1.85252	-4.88941e-10	2.766e-07	-1.86	-4.88941e-10
119715407	chr11:119715407:G:A	1.39207e-15	-1.99304	-1.49002	1.39515e-06	-1.83903	-1.39458	5.19254e-08	-2.05351	-1.47925
119715424	chr11:119715424:C:T	9.08653e-15	-2.11003	0.502974	9.82304e-06	-2.16296	0.881081	3.42404e-07	-2.13497	0.488383
119715643	chr11:119715643:A:G	1.27621e-14	-4.79564e-10	-1.26737	1.11409e-05	-4.79564e-10	-1.15599	5.00286e-07	-4.79564e-10	-1.26739
119715679	chr11:119715679:G:T	1.4473e-15	-2.01781	-1.42634	1.51434e-06	-1.87031	-1.28132	5.44503e-08	-2.07547	-1.40981
119716003	chr11:119716003:C:T	3.68239e-14	-4.79564e-10	-0.207701	3.44532e-05	-4.79564e-10	-0.0270114	1.58961e-06	-4.79564e-10	-0.111326
119716369	chr11:119716369:C:T	1.33517e-14	-4.79564e-10	-1.22221	1.01857e-05	-4.79564e-10	-1.24563	4.93997e-07	-4.79564e-10	-1.28004
119716385	chr11:119716385:C:T	1.42145e-15	-2.21394	-1.24823	1.31775e-06	-2.13938	-1.15131	6.03445e-08	-2.19329	-1.18921
119716841	chr11:119716841:C:T	1.08681e-14	-4.79564e-10	-1.42802	8.72451e-06	-4.79564e-10	-1.40048	4.2607e-07	-4.79564e-10	-1.42797
119716851	chr11:119716851:C:T	1.20011e-14	-4.79564e-10	-1.32885	9.22197e-06	-4.79564e-10	-1.34502	4.57252e-07	-4.79564e-10	-1.35734
119717045	chr11:119717045:G:A	1.02852e-14	-4.79564e-10	-1.48314	7.96268e-06	-4.79564e-10	-1.49185	3.98391e-07	-4.79564e-10	-1.49514
119717167	chr11:119717167:C:T	8.25197e-14	0.599189	-4.88941e-10	3.16276e-05	-0.112584	-4.88941e-10	1.71231e-06	-0.0369748	-4.88941e-10
119717352	chr11:119717352:A:G	1.09252e-14	-4.79564e-10	-1.42278	9.16349e-06	-4.79564e-10	-1.35139	4.28681e-07	-4.79564e-10	-1.42186
119717544	chr11:119717544:C:A	1.14074e-14	-4.79564e-10	-1.37958	8.94537e-06	-4.79564e-10	-1.37548	4.55828e-07	-4.79564e-10	-1.36046
119717690	chr11:119717690:C:T	1.18768e-14	-4.79564e-10	-1.33926	1.02238e-05	-4.79564e-10	-1.2419	4.88907e-07	-4.79564e-10	-1.2904
119717700	chr11:119717700:G:A	1.18768e-14	-4.79564e-10	-1.33926	1.02238e-05	-4.79564e-10	-1.2419	4.88907e-07	-4.79564e-10	-1.2904
119717930	chr11:119717930:C:T	1.72018e-14	-4.79564e-10	-0.968836	1.43643e-05	-4.79564e-10	-0.901866	6.85378e-07	-4.79564e-10	-0.952602
119718030	chr11:119718030:C:T	1.28505e-14	-4.79564e-10	-1.26046	1.02185e-05	-4.79564e-10	-1.24241	4.9705e-07	-4.79564e-10	-1.27388
119718993	chr11:119718993:G:C	3.61212e-13	-0.277323	2.35294	0.000330853	-0.358629	2.59369	1.12559e-05	-0.240336	2.08641
119719610	chr11:119719610:C:G	1.18927e-14	-4.79564e-10	-1.33792	9.1613e-06	-4.79564e-10	-1.35163	4.85048e-07	-4.79564e-10	-1.29833
119719906	chr11:119719906:A:G	1.35286e-14	-4.79564e-10	-1.20904	1.12141e-05	-4.79564e-10	-1.14944	5.39069e-07	-4.79564e-10	-1.19273
119720168	chr11:119720168:C:T	1.36084e-12	-0.448702	3.85071	0.000710857	-0.589534	3.58939	5.35774e-05	-0.323194	3.7295
119720177	chr11:119720177:C:T	1.07303e-14	-4.79564e-10	-1.44077	8.2297e-06	-4.79564e-10	-1.45886	4.11277e-07	-4.79564e-10	-1.46331
119720771	chr11:119720771:A:G	1.05746e-14	-4.79564e-10	-1.4554	8.12706e-06	-4.79564e-10	-1.47141	4.0633e-07	-4.79564e-10	-1.47541
119721744	chr11:119721744:G:A	1.10726e-15	-2.21378	-1.49818	9.05233e-07	-2.15896	-1.50721	4.38927e-08	-2.19348	-1.50734
119721913	chr11:119721913:A:C	7.12067e-15	-1.85085	-4.88941e-10	5.92726e-06	-1.78705	-4.88941e-10	3.55686e-07	-1.60853	-4.88941e-10
119722255	chr11:119722255:T:C	5.81812e-15	-2.05287	-4.88941e-10	3.75463e-06	-2.24362	-4.88941e-10	1.84499e-07	-2.26493	-4.88941e-10
119722723	chr11:119722723:G:A	1.09412e-14	-4.79564e-10	-1.42131	8.37631e-06	-4.79564e-10	-1.44121	4.18246e-07	-4.79564e-10	-1.4465
119722736	chr11:119722736:G:A	5.3449e-15	-2.1377	-4.88941e-10	4.36215e-06	-2.09365	-4.88941e-10	2.16128e-07	-2.1067	-4.88941e-10
119722742	chr11:119722742:A:G	1.02349e-15	-2.28013	-1.5105	8.14696e-07	-2.27411	-1.49744	4.06588e-08	-2.2792	-1.49815
119722889	chr11:119722889:T:C	1.21047e-14	-4.79564e-10	-1.32025	1.05803e-05	-4.79564e-10	-1.20762	4.96718e-07	-4.79564e-10	-1.27455
119723347	chr11:119723347:T:G	1.90836e-13	-0.157119	1.59468	0.000209258	-0.117886	1.89484	6.4985e-06	-0.0929914	1.38975
119723815	chr11:119723815:C:T	2.80161e-13	-0.175488	1.997	0.000284535	-0.216336	2.30058	9.48389e-06	-0.0836325	1.75841
119723975	chr11:119723975:C:G	2.14271e-14	-4.79564e-10	-0.749193	1.91342e-05	-4.79564e-10	-0.615135	9.07746e-07	-4.79564e-10	-0.671608
119724435	chr11:119724435:A:G	1.10781e-14	-4.79564e-10	-1.40888	8.98905e-06	-4.79564e-10	-1.37061	4.30055e-07	-4.79564e-10	-1.41866
119724499	chr11:119724499:G:A	5.48688e-14	-0.519924	0.711021	3.29325e-05	-0.647838	0.575685	2.63508e-06	-0.358097	0.752193
119724638	chr11:119724638:T:C	9.12833e-14	-0.267925	0.968044	8.50726e-05	-0.289005	1.1659	3.19388e-06	-0.187618	0.774036
119724769	chr11:119724769:C:G	1.33998e-14	-4.79564e-10	-1.21861	1.03406e-05	-4.79564e-10	-1.23054	4.99475e-07	-4.79564e-10	-1.26902
119725212	chr11:119725212:G:A	1.4262e-14	-4.79564e-10	-1.15625	1.07969e-05	-4.79564e-10	-1.18736	5.15407e-07	-4.79564e-10	-1.23762
119725437	chr11:119725437:C:G	6.41072e-14	-0.0979357	0.444645	5.48152e-05	-0.0786979	0.516052	2.17837e-06	-0.0186416	0.222402
119726062	chr11:119726062:C:T	8.33966e-14	-0.238741	0.8485	7.74455e-05	-0.259329	1.04229	2.9347e-06	-0.157268	0.659055
119726462	chr11:119726462:C:T	1.08931e-14	-4.79564e-10	-1.42572	8.77492e-06	-4.79564e-10	-1.39472	4.34177e-07	-4.79564e-10	-1.40912
119726936	chr11:119726936:GAGA:G	5.60482e-15	-2.09022	-4.88941e-10	4.43145e-06	-2.07789	-4.88941e-10	2.26947e-07	-2.05786	-4.88941e-10
119727233	chr11:119727233:T:G	4.14471e-14	-0.0592125	-0.0302175	3.17001e-05	-0.105219	-0.00507454	1.50216e-06	0.0401377	-0.208053
119727388	chr11:119727388:C:A	4.04971e-14	-4.79564e-10	-0.112617	3.15717e-05	-4.79564e-10	-0.114352	1.40119e-06	-4.79564e-10	-0.237499
119727943	chr11:119727943:T:C	1.0896e-14	-0.187425	-1.23803	6.94503e-06	-0.360552	-1.26803	2.28049e-07	-0.680788	-1.37222
119728261	chr11:119728261:A:T	3.08173e-13	1.91681	-4.88941e-10	0.000280375	2.06951	-4.88941e-10	1.63286e-05	2.2181	-4.88941e-10
119728790	chr11:119728790:T:A	1.15814e-14	-4.79564e-10	-1.36445	9.78094e-06	-4.79564e-10	-1.28618	4.71455e-07	-4.79564e-10	-1.32675
119728820	chr11:119728820:C:A	1.07207e-14	-4.79564e-10	-1.44167	8.22568e-06	-4.79564e-10	-1.45935	4.10989e-07	-4.79564e-10	-1.46401
119729339	chr11:119729339:G:A	3.33047e-14	-4.79564e-10	-0.30815	3.12617e-05	-4.79564e-10	-0.12422	1.44937e-06	-4.79564e-10	-0.203691
119729369	chr11:119729369:G:A	5.75884e-15	-2.06311	-4.88941e-10	4.56474e-06	-2.04825	-4.88941e-10	2.34074e-07	-2.02694	-4.88941e-10
119729606	chr11:119729606:G:A	2.69243e-13	0.0806542	1.70111	0.000296422	0.12471	2.00046	9.1589e-06	0.155176	1.48473
119729700	chr11:119729700:C:T	2.35499e-13	0.0482261	1.59963	0.000257673	0.0913796	1.8937	8.02005e-06	0.120592	1.38653
119729852	chr11:119729852:T:C	1.31323e-14	-4.79564e-10	-1.23877	1.15374e-05	-4.79564e-10	-1.12102	5.48295e-07	-4.79564e-10	-1.17576
119730123	chr11:119730123:G:C	3.1742e-14	-4.79564e-10	-0.356207	2.96663e-05	-4.79564e-10	-0.176602	1.37699e-06	-4.79564e-10	-0.25492
119730603	chr11:119730603:G:A	2.85065e-13	0.0540499	1.78482	0.000315387	0.0996941	2.08749	9.6494e-06	0.127366	1.56471
119730670	chr11:119730670:C:T	5.58402e-15	-2.09394	-4.88941e-10	4.41855e-06	-2.0808	-4.88941e-10	2.26207e-07	-2.06112	-4.88941e-10
119730787	chr11:119730787:G:C	2.30743e-13	-0.0845673	1.71202	0.000254234	-0.039672	2.01131	7.83483e-06	-0.0114522	1.49521
119731069	chr11:119731069:C:T	2.4173e-13	-0.0163503	1.69033	0.000265842	0.0284562	1.98783	8.21099e-06	0.0564948	1.47416
119731303	chr11:119731303:C:G	1.96383e-14	-4.79564e-10	-0.836366	1.35727e-05	-4.79564e-10	-0.958553	7.67535e-07	-4.79564e-10	-0.839389
119731394	chr11:119731394:G:A	5.43765e-15	-2.1205	-4.88941e-10	4.30085e-06	-2.1078	-4.88941e-10	2.20022e-07	-2.08885	-4.88941e-10
119731820	chr11:119731820:C:G	5.46024e-15	-2.11636	-4.88941e-10	4.31522e-06	-2.10447	-4.88941e-10	2.20718e-07	-2.08569	-4.88941e-10
119732932	chr11:119732932:T:C	5.03444e-15	-1.0551	-1.14244	2.92941e-06	-1.2147	-1.27711	2.26336e-07	-0.938104	-1.12245
119733137	chr11:119733137:C:T	4.68945e-15	-2.20557	-0.0629597	5.06202e-06	-2.16629	0.221446	2.09453e-07	-2.08641	-0.0516657
119733273	chr11:119733273:G:A	2.64747e-13	0.0423515	1.72258	0.000290067	0.0834463	2.02005	9.00906e-06	0.116569	1.50684
119733609	chr11:119733609:T:C	1.30564e-14	-4.79564e-10	-1.24457	1.14257e-05	-4.79564e-10	-1.13075	5.43245e-07	-4.79564e-10	-1.18501
119733992	chr11:119733992:GGGA:G	1.25824e-14	-4.79564e-10	-1.28155	1.03837e-05	-4.79564e-10	-1.22638	4.90596e-07	-4.79564e-10	-1.28695
119734122	chr11:119734122:G:A	1.35897e-14	-4.79564e-10	-1.20453	9.93708e-06	-4.79564e-10	-1.27034	5.0891e-07	-4.79564e-10	-1.2503
119734134	chr11:119734134:C:A	1.20373e-15	-2.11951	-1.50892	1.00109e-06	-2.07339	-1.49213	4.85577e-08	-2.10688	-1.49294
119734192	chr11:119734192:C:T	1.524e-14	-4.79564e-10	-1.08992	1.09487e-05	-4.79564e-10	-1.1734	5.63215e-07	-4.79564e-10	-1.14891
119734445	chr11:119734445:G:A	1.29389e-14	-4.79564e-10	-1.25361	1.1338e-05	-4.79564e-10	-1.13845	5.3959e-07	-4.79564e-10	-1.19176
119734591	chr11:119734591:T:C	1.54349e-14	-4.79564e-10	-1.07722	1.24632e-05	-4.79564e-10	-1.04383	5.97173e-07	-4.79564e-10	-1.09037
119734770	chr11:119734770:T:G	5.4722e-14	-0.108557	0.296974	4.4912e-05	-0.133295	0.371386	1.91157e-06	-0.014014	0.0871237
119734934	chr11:119734934:T:G	1.01789e-14	-4.79564e-10	-1.49353	8.51662e-06	-4.79564e-10	-1.42459	4.19527e-07	-4.79564e-10	-1.44344
119734961	chr11:119734961:A:T	5.52069e-15	-2.10534	-4.88941e-10	4.36379e-06	-2.09327	-4.88941e-10	2.23309e-07	-2.07401	-4.88941e-10
119735387	chr11:119735387:T:C	1.55855e-14	-4.79564e-10	-1.06751	1.25897e-05	-4.79564e-10	-1.03374	6.02911e-07	-4.79564e-10	-1.0808
119736309	chr11:119736309:C:T	2.31136e-13	0.0712375	1.55792	0.000249949	0.0994869	1.85516	7.90067e-06	0.13824	1.35389
119736321	chr11:119736321:C:T	4.58104e-14	-4.79564e-10	0.0106638	3.52664e-05	-4.79564e-10	-0.00368387	1.55896e-06	-4.79564e-10	-0.1308
119736500	chr11:119736500:T:C	1.97138e-14	-4.79564e-10	-0.832529	1.4186e-05	-4.79564e-10	-0.914356	7.92038e-07	-4.79564e-10	-0.807963
119737009	chr11:119737009:T:C	1.58414e-15	-2.0846	-1.2692	1.3824e-06	-2.03204	-1.21075	6.25643e-08	-2.08771	-1.25867
119737029	chr11:119737029:C:T	1.02817e-14	-4.79564e-10	-1.48349	8.27767e-06	-4.79564e-10	-1.45305	4.10212e-07	-4.79564e-10	-1.4659
119737223	chr11:119737223:G:A	4.35592e-14	0.162936	-0.202664	3.58523e-05	0.130494	-0.117699	1.66512e-06	0.271163	-0.336085
119737382	chr11:119737382:G:A	1.38522e-14	-4.79564e-10	-1.18541	1.22908e-05	-4.79564e-10	-1.05776	5.81071e-07	-4.79564e-10	-1.1177
119737606	chr11:119737606:G:A	1.87811e-13	0.406104	1.01548	0.000196351	0.434695	1.2786	6.59936e-06	0.475916	0.836238
119737919	chr11:119737919:G:A	4.6622e-15	-2.27436	-4.88941e-10	3.65155e-06	-2.27146	-4.88941e-10	1.8419e-07	-2.2666	-4.88941e-10
119738158	chr11:119738158:C:A	1.4721e-14	-4.79564e-10	-1.12457	1.18607e-05	-4.79564e-10	-1.09339	5.69798e-07	-4.79564e-10	-1.13729
119738554	chr11:119738554:A:T	1.96252e-13	0.399834	1.06572	0.00020468	0.428206	1.32663	6.87929e-06	0.471088	0.88261
119738604	chr11:119738604:A:C	1.87802e-14	-0.371183	-0.50986	1.16966e-05	-0.4977	-0.609611	9.14542e-07	-0.188232	-0.475918
119738666	chr11:119738666:A:C	1.36492e-14	-4.79564e-10	-1.20017	1.20078e-05	-4.79564e-10	-1.08106	5.68412e-07	-4.79564e-10	-1.13973
119739004	chr11:119739004:G:T	2.45691e-13	0.439568	1.25066	0.00025829	0.471873	1.5156	8.51582e-06	0.512208	1.0549
119739118	chr11:119739118:A:C	1.23328e-15	-2.14803	-1.45614	1.05311e-06	-2.09993	-1.41493	5.07763e-08	-2.13219	-1.42296
119739136	chr11:119739136:C:T	2.30983e-13	0.421644	1.20685	0.000246084	0.44902	1.49004	8.18932e-06	0.493141	1.03487
119739559	chr11:119739559:A:G	1.54769e-14	-4.79564e-10	-1.0745	1.26613e-05	-4.79564e-10	-1.02806	6.40048e-07	-4.79564e-10	-1.02103
119739780	chr11:119739780:C:T	5.11251e-14	-0.453325	0.573753	3.31711e-05	-0.568197	0.503263	2.60979e-06	-0.279802	0.664254
119739900	chr11:119739900:C:G	1.34468e-14	-4.79564e-10	-1.21511	1.1138e-05	-4.79564e-10	-1.15625	5.29724e-07	-4.79564e-10	-1.21022
119740352	chr11:119740352:T:G	8.42996e-15	-1.68206	-4.88941e-10	4.84644e-06	-1.98837	-4.88941e-10	2.60293e-07	-1.92076	-4.88941e-10
119740638	chr11:119740638:G:A	2.09592e-13	0.326637	1.20468	0.000224734	0.358238	1.49006	7.45032e-06	0.400272	1.03317
119740650	chr11:119740650:A:G	2.36758e-13	0.355098	1.29809	0.000254607	0.386652	1.58646	8.39428e-06	0.428956	1.12378
119740890	chr11:119740890:C:T	1.35898e-14	-4.79564e-10	-1.20453	1.19864e-05	-4.79564e-10	-1.08284	5.67735e-07	-4.79564e-10	-1.14092
119740899	chr11:119740899:A:T	4.02399e-14	-4.79564e-10	-0.11899	3.12092e-05	-4.79564e-10	-0.1259	1.45428e-06	-4.79564e-10	-0.200308
119741007	chr11:119741007:C:T	1.06787e-14	-4.79564e-10	-1.44559	8.57005e-06	-4.79564e-10	-1.41834	4.2459e-07	-4.79564e-10	-1.43145
119741169	chr11:119741169:C:T	1.36492e-14	-4.79564e-10	-1.20017	1.20078e-05	-4.79564e-10	-1.08106	5.68412e-07	-4.79564e-10	-1.13973
119741455	chr11:119741455:C:T	1.09896e-14	-4.79564e-10	-1.4169	8.4336e-06	-4.79564e-10	-1.43439	4.20805e-07	-4.79564e-10	-1.4404
119742380	chr11:119742380:C:A	1.64219e-14	0.340112	-1.35535	1.02934e-05	0.143831	-1.37895	3.35718e-07	-0.216375	-1.44993
119742382	chr11:119742382:G:A	2.73142e-13	0.408413	1.38773	0.000295086	0.434449	1.6862	9.71503e-06	0.479902	1.21895
119743078	chr11:119743078:G:C	5.23868e-13	0.440921	2.00647	0.000792196	0.47604	2.63216	2.16092e-05	0.481183	2.01712
119743136	chr11:119743136:A:C	1.0003e-14	-4.79564e-10	-1.51096	7.88342e-06	-4.79564e-10	-1.50185	3.94586e-07	-4.79564e-10	-1.50474
119743789	chr11:119743789:G:C	6.86028e-14	-0.01707	0.431555	7.46304e-05	-0.0446458	0.79058	2.92837e-06	0.0470525	0.452577
119743805	chr11:119743805:ATGAAACTC:A	2.25514e-14	-4.79564e-10	-0.69805	1.68334e-05	-4.79564e-10	-0.743247	7.85922e-07	-4.79564e-10	-0.815716
119743814	chr11:119743814:T:G	5.45235e-14	-0.476463	0.661246	4.21636e-05	-0.580233	0.755178	2.92418e-06	-0.348958	0.847155
119744464	chr11:119744464:A:G	1.69901e-14	-4.79564e-10	-0.981219	1.32576e-05	-4.79564e-10	-0.982041	6.40598e-07	-4.79564e-10	-1.02017
119744511	chr11:119744511:G:A	4.16342e-14	-4.79564e-10	-0.0849258	3.14787e-05	-4.79564e-10	-0.117304	1.42551e-06	-4.79564e-10	-0.220287
119744894	chr11:119744894:C:T	1.13739e-14	-4.79564e-10	-1.38253	9.09526e-06	-4.79564e-10	-1.35886	4.40498e-07	-4.79564e-10	-1.39467
119744895	chr11:119744895:G:A	5.5931e-14	-4.79564e-10	0.210271	4.86542e-05	-4.79564e-10	0.318124	2.22127e-06	-4.79564e-10	0.223261
119745037	chr11:119745037:CAA:C	3.30477e-15	-1.32477	-1.29371	3.28047e-06	-1.1224	-1.25623	1.59561e-07	-1.22136	-1.18878
119745118	chr11:119745118:A:T	1.36319e-15	-2.10766	-1.39636	1.09281e-06	-2.057	-1.42086	5.31049e-08	-2.08578	-1.42453
119745480	chr11:119745480:A:G	2.82238e-15	-1.34114	-1.43512	2.56911e-06	-1.16128	-1.46177	1.26912e-07	-1.23588	-1.4032
119745986	chr11:119745986:C:T	1.0209e-14	-4.79564e-10	-1.49058	8.34734e-06	-4.79564e-10	-1.44467	4.10535e-07	-4.79564e-10	-1.46511
119746929	chr11:119746929:A:G	1.34368e-14	-0.00328774	-1.21256	7.48656e-06	-0.510985	-1.04252	4.98255e-07	-0.0839729	-1.18749
119747586	chr11:119747586:G:A	1.84884e-14	-4.79564e-10	-0.896704	1.36114e-05	-4.79564e-10	-0.955705	6.72645e-07	-4.79564e-10	-0.971355
119747793	chr11:119747793:G:A	1.05171e-14	0.00354636	-1.46439	6.11446e-06	-0.312467	-1.44349	4.11207e-07	0.0102165	-1.47369
119747952	chr11:119747952:G:T	1.16746e-14	-4.79564e-10	-1.35643	1.03099e-05	-4.79564e-10	-1.23351	4.94473e-07	-4.79564e-10	-1.27908
119748395	chr11:119748395:C:T	1.17481e-14	-4.79564e-10	-1.35016	1.04085e-05	-4.79564e-10	-1.22399	4.98983e-07	-4.79564e-10	-1.27
119748503	chr11:119748503:C:T	1.16024e-14	-4.79564e-10	-1.36263	1.02265e-05	-4.79564e-10	-1.24163	4.90443e-07	-4.79564e-10	-1.28726
119748983	chr11:119748983:G:A	1.72496e-14	-4.79564e-10	-0.966057	1.40613e-05	-4.79564e-10	-0.923189	6.68686e-07	-4.79564e-10	-0.977259
119749203	chr11:119749203:C:T	1.36113e-15	-2.13743	-1.3681	9.07649e-07	-2.27141	-1.3921	4.27886e-08	-2.27949	-1.44681
119749392	chr11:119749392:C:T	6.41931e-15	-1.95454	-4.88941e-10	5.06086e-06	-1.94508	-4.88941e-10	2.45122e-07	-1.98082	-4.88941e-10
119749532	chr11:119749532:C:T	4.43628e-14	-4.79564e-10	-0.0214459	3.90494e-05	-4.79564e-10	0.0982132	1.58421e-06	-4.79564e-10	-0.114731
119749629	chr11:119749629:A:T	1.30631e-15	-2.07647	-1.47017	9.81559e-07	-2.08217	-1.50305	5.43341e-08	-2.03636	-1.45106
119749746	chr11:119749746:A:G	1.19345e-15	-2.13998	-1.49702	8.8256e-07	-2.1805	-1.51104	4.60653e-08	-2.1703	-1.48221
119749967	chr11:119749967:G:T	6.52678e-15	-0.448781	-1.48915	3.82311e-06	-0.748055	-1.4775	2.4941e-07	-0.467669	-1.4958
119750010	chr11:119750010:C:T	6.45895e-15	-1.94838	-4.88941e-10	5.0746e-06	-1.94237	-4.88941e-10	2.45957e-07	-1.97742	-4.88941e-10
119750085	chr11:119750085:A:G	2.15382e-14	-4.79564e-10	-0.74402	2.14771e-05	-4.79564e-10	-0.499627	9.35233e-07	-4.79564e-10	-0.641777
119750230	chr11:119750230:A:G	2.52426e-15	-1.95134	-0.936563	1.83082e-06	-1.99639	-0.965454	1.03235e-07	-2.01512	-0.830442
119750231	chr11:119750231:C:G	2.57219e-14	-4.79564e-10	-0.566505	2.21826e-05	-4.79564e-10	-0.467307	9.65932e-07	-4.79564e-10	-0.60948
119750621	chr11:119750621:A:G	1.01128e-14	-4.79564e-10	-1.50004	7.91183e-06	-4.79564e-10	-1.49825	3.99412e-07	-4.79564e-10	-1.49258
119750766	chr11:119750766:G:T	1.02608e-14	-4.79564e-10	-1.48552	7.97709e-06	-4.79564e-10	-1.49004	4.03587e-07	-4.79564e-10	-1.48218
119750779	chr11:119750779:C:T	1.45619e-14	-4.79564e-10	-1.13544	1.19226e-05	-4.79564e-10	-1.08818	5.51901e-07	-4.79564e-10	-1.1692
119750981	chr11:119750981:T:C	8.41819e-15	-2.0725	0.389048	6.61381e-06	-2.10176	0.424301	3.50239e-07	-2.12955	0.505593
119751088	chr11:119751088:A:G	3.60319e-14	-4.79564e-10	-0.229443	3.17241e-05	-4.79564e-10	-0.109537	1.30321e-06	-4.79564e-10	-0.309987
119751681	chr11:119751681:G:A	1.15646e-15	-2.26887	-1.39961	8.47163e-07	-2.27545	-1.45703	4.76813e-08	-2.26241	-1.35562
119751788	chr11:119751788:G:A	6.51428e-15	-1.93985	-4.88941e-10	5.1253e-06	-1.93243	-4.88941e-10	2.48058e-07	-1.96891	-4.88941e-10
119751903	chr11:119751903:A:G	6.83823e-15	-0.382332	-1.50899	3.94314e-06	-0.683966	-1.51067	2.59576e-07	-0.415583	-1.50794
119752071	chr11:119752071:G:A	3.8636e-15	-1.74255	-0.719704	2.90212e-06	-1.76427	-0.736902	1.63634e-07	-1.80756	-0.577375
119752516	chr11:119752516:G:A	1.89194e-15	-2.17855	-0.997692	2.2683e-06	-1.93958	-0.808005	7.7149e-08	-2.12252	-1.01431
119752743	chr11:119752743:T:C	1.3323e-14	-4.79564e-10	-1.22436	1.01458e-05	-4.79564e-10	-1.24955	4.90424e-07	-4.79564e-10	-1.2873
119752874	chr11:119752874:A:G	1.00079e-14	-4.79564e-10	-1.51047	8.06391e-06	-4.79564e-10	-1.47921	3.99766e-07	-4.79564e-10	-1.49169
119753036	chr11:119753036:T:A	1.14971e-14	-1.37175	-4.88941e-10	6.05788e-06	-1.76525	-4.88941e-10	3.15973e-07	-1.72692	-4.88941e-10
119753397	chr11:119753397:T:G	1.04553e-14	-4.79564e-10	-1.46674	8.07417e-06	-4.79564e-10	-1.47794	4.03729e-07	-4.79564e-10	-1.48183
119753463	chr11:119753463:C:A	1.32994e-14	-4.79564e-10	-1.22613	1.00907e-05	-4.79564e-10	-1.255	4.87785e-07	-4.79564e-10	-1.2927
119753528	chr11:119753528:C:T	5.57642e-15	-2.0953	-4.88941e-10	4.35801e-06	-2.0946	-4.88941e-10	2.12895e-07	-2.12177	-4.88941e-10
119753899	chr11:119753899:C:G	1.23127e-14	-4.79564e-10	-1.30321	9.38721e-06	-4.79564e-10	-1.32727	4.5594e-07	-4.79564e-10	-1.36021
119754015	chr11:119754015:T:C	1.40359e-14	-4.79564e-10	-1.17223	1.13117e-05	-4.79564e-10	-1.14077	5.332e-07	-4.79564e-10	-1.20368
119754283	chr11:119754283:A:T	8.15259e-15	-1.71235	-0.00316368	4.44966e-06	-1.7733	-0.300487	2.84857e-07	-1.78906	-0.0415253
119755026	chr11:119755026:C:T	1.80369e-15	-2.18306	-1.04095	1.17575e-06	-2.1927	-1.21201	7.75153e-08	-2.16104	-0.971054
119755712	chr11:119755712:G:A	7.18376e-15	-1.84203	-4.88941e-10	6.06584e-06	-1.76394	-4.88941e-10	2.79159e-07	-1.85079	-4.88941e-10
119756360	chr11:119756360:G:A	1.59088e-14	-4.79564e-10	-1.04698	1.19702e-05	-4.79564e-10	-1.0842	5.66806e-07	-4.79564e-10	-1.14256
119756741	chr11:119756741:G:A	5.39816e-14	-1.5189	1.69369	4.99168e-05	-1.48352	1.82726	1.73033e-06	-1.62713	1.60062
119756840	chr11:119756840:T:C	1.08204e-14	-4.79564e-10	-1.43241	8.70844e-06	-4.79564e-10	-1.40232	4.31693e-07	-4.79564e-10	-1.41486
119756920	chr11:119756920:T:C	1.07498e-14	-4.79564e-10	-1.43896	8.48561e-06	-4.79564e-10	-1.42824	4.1449e-07	-4.79564e-10	-1.45552
119757559	chr11:119757559:C:T	3.55188e-14	-4.79564e-10	-0.243785	3.64281e-05	-4.79564e-10	0.0287266	1.56526e-06	-4.79564e-10	-0.126766
119757626	chr11:119757626:T:C	1.52505e-15	-1.88333	-1.50848	1.25658e-06	-1.84565	-1.49257	5.99521e-08	-1.88036	-1.50867
119757748	chr11:119757748:A:G	8.38254e-15	-1.6877	-4.88941e-10	7.18155e-06	-1.5951	-4.88941e-10	3.26269e-07	-1.69485	-4.88941e-10
119757840	chr11:119757840:T:C	1.75878e-14	-4.79564e-10	-0.946644	1.54368e-05	-4.79564e-10	-0.829861	7.29558e-07	-4.79564e-10	-0.890133
119757880	chr11:119757880:G:T	2.49148e-15	-2.28038	-0.620592	1.4606e-06	-2.27921	-0.908557	1.06379e-07	-2.27944	-0.536128
119758039	chr11:119758039:G:A	1.59684e-14	-4.79564e-10	-1.04324	1.57828e-05	-4.79564e-10	-0.807695	6.34675e-07	-4.79564e-10	-1.02946
119758076	chr11:119758076:G:A	1.61253e-15	-2.25737	-1.07867	1.03888e-06	-2.26897	-1.25949	6.83806e-08	-2.25111	-1.00638
119758309	chr11:119758309:A:T	7.25783e-15	-1.83177	-4.88941e-10	6.15259e-06	-1.74974	-4.88941e-10	2.82839e-07	-1.8377	-4.88941e-10
119758540	chr11:119758540:T:C	1.65855e-14	-0.011835	-0.993485	9.60421e-06	-0.366301	-0.938111	6.11202e-07	-0.017834	-1.04931
119759676	chr11:119759676:T:C	2.29073e-15	-2.04158	-0.943396	1.79439e-06	-2.06364	-0.918312	9.10294e-08	-2.09444	-0.876952
119759854	chr11:119759854:TTGTC:T	1.39968e-14	-4.79564e-10	-1.17502	1.3885e-05	-4.79564e-10	-0.935806	5.82989e-07	-4.79564e-10	-1.11441
119759932	chr11:119759932:A:G	7.12912e-15	-1.62719	-0.222472	5.97546e-06	-1.64963	-0.129328	2.52718e-07	-1.74049	-0.209804
119760054	chr11:119760054:T:C	3.817e-14	0.161931	-0.333729	2.25241e-05	-0.193994	-0.258032	1.39058e-06	0.159683	-0.404782
119760098	chr11:119760098:C:G	1.04874e-14	-4.79564e-10	-1.46367	8.12528e-06	-4.79564e-10	-1.47163	4.06178e-07	-4.79564e-10	-1.47578
119760572	chr11:119760572:A:G	1.91941e-14	0.296353	-1.1556	1.20995e-05	0.0878506	-1.1613	6.63928e-07	0.228429	-1.21283
119760616	chr11:119760616:G:A	2.49947e-15	-1.93444	-0.963335	1.88325e-06	-1.94856	-0.985056	9.2587e-08	-2.00243	-0.951998
119760858	chr11:119760858:C:A	1.26946e-14	-4.79564e-10	-1.27267	9.7949e-06	-4.79564e-10	-1.28475	4.89938e-07	-4.79564e-10	-1.2883
119760968	chr11:119760968:C:A	1.69003e-14	-4.79564e-10	-0.986514	1.37733e-05	-4.79564e-10	-0.943878	6.26533e-07	-4.79564e-10	-1.04237
119761132	chr11:119761132:G:A	1.72742e-14	-4.79564e-10	-0.964636	1.4444e-05	-4.79564e-10	-0.896334	6.50694e-07	-4.79564e-10	-1.00453
119762013	chr11:119762013:A:G	1.63087e-15	-2.19726	-1.12748	1.24765e-06	-2.20522	-1.14014	7.28621e-08	-2.16234	-1.03167
119762266	chr11:119762266:G:A	1.53122e-15	-2.21627	-1.17152	1.17349e-06	-2.22362	-1.18301	6.77597e-08	-2.18579	-1.08082
119762379	chr11:119762379:G:A	1.08796e-14	-4.79564e-10	-1.42695	8.41583e-06	-4.79564e-10	-1.4365	4.20217e-07	-4.79564e-10	-1.4418
119762457	chr11:119762457:G:T	1.00241e-14	-4.79564e-10	-1.50886	7.81615e-06	-4.79564e-10	-1.51042	3.93437e-07	-4.79564e-10	-1.50765
119762574	chr11:119762574:C:T	4.63303e-14	-4.79564e-10	0.0219486	3.32428e-05	-4.79564e-10	-0.0627747	1.78144e-06	-4.79564e-10	0.00260356
119762840	chr11:119762840:C:T	1.00051e-14	-4.79564e-10	-1.51075	7.81903e-06	-4.79564e-10	-1.51005	3.92758e-07	-4.79564e-10	-1.50938
119762884	chr11:119762884:G:A	2.47183e-14	-4.79564e-10	-0.606306	2.53481e-05	-4.79564e-10	-0.33391	1.10905e-06	-4.79564e-10	-0.471315
119762912	chr11:119762912:CCT:C	1.10395e-14	-4.79564e-10	-1.41236	8.55886e-06	-4.79564e-10	-1.41965	4.42131e-07	-4.79564e-10	-1.39097
119763054	chr11:119763054:C:T	1.34877e-14	-4.79564e-10	-1.21207	1.10797e-05	-4.79564e-10	-1.1615	5.14738e-07	-4.79564e-10	-1.23892
119763154	chr11:119763154:G:A	1.72141e-15	-1.83232	-1.43839	1.25276e-06	-1.84296	-1.49831	6.51207e-08	-1.8678	-1.43853
119763220	chr11:119763220:G:T	1.39201e-14	-4.79564e-10	-1.18051	1.11642e-05	-4.79564e-10	-1.1539	5.42009e-07	-4.79564e-10	-1.18729
119763221	chr11:119763221:C:A	2.33392e-15	-2.24934	-0.716958	1.49322e-06	-2.23778	-0.927893	9.43702e-08	-2.26553	-0.669822
119763457	chr11:119763457:G:A	1.27056e-14	-4.79564e-10	-1.2718	1.00255e-05	-4.79564e-10	-1.26149	5.20088e-07	-4.79564e-10	-1.22858
119763640	chr11:119763640:C:A	1.96902e-14	-4.79564e-10	-0.833728	1.61916e-05	-4.79564e-10	-0.78212	7.64351e-07	-4.79564e-10	-0.843546
119763835	chr11:119763835:G:A	1.13428e-14	-1.38526	-4.88941e-10	1.25923e-05	-1.03353	-4.88941e-10	5.29431e-07	-1.21077	-4.88941e-10
119764061	chr11:119764061:T:G	3.17084e-14	-4.79564e-10	-0.357268	3.45077e-05	-4.79564e-10	-0.0254305	1.48615e-06	-4.79564e-10	-0.178628
119764134	chr11:119764134:A:G	1.02292e-14	-4.79564e-10	-1.4886	8.04622e-06	-4.79564e-10	-1.48141	4.06659e-07	-4.79564e-10	-1.4746
119764253	chr11:119764253:T:C	2.61693e-15	-2.24756	-0.604291	2.01013e-06	-2.26307	-0.605341	1.21926e-07	-2.23243	-0.44673
119764744	chr11:119764744:C:T	1.4066e-14	0.206108	-1.37619	8.87636e-06	-0.060184	-1.32304	5.4821e-07	0.190086	-1.366
119766233	chr11:119766233:A:G	2.58541e-15	-1.35637	-1.5076	1.63395e-06	-1.57199	-1.50362	9.80204e-08	-1.3931	-1.5043
119766352	chr11:119766352:C:A	1.69995e-14	-1.62942	0.648758	1.35586e-05	-1.63895	0.679359	7.86765e-07	-1.66373	0.849091
119766705	chr11:119766705:A:G	2.36334e-15	-1.44427	-1.5095	1.83161e-06	-1.45642	-1.505	8.87608e-08	-1.48561	-1.51101
119766904	chr11:119766904:AT:A	5.70427e-14	-4.79564e-10	0.229952	5.09351e-05	-4.79564e-10	0.363939	2.28711e-06	-4.79564e-10	0.252473
119767063	chr11:119767063:A:C	8.13308e-14	-4.79564e-10	0.584677	7.31657e-05	-4.79564e-10	0.726114	3.24701e-06	-4.79564e-10	0.602917
119768473	chr11:119768473:G:A	7.75542e-15	-1.45325	-0.312202	5.23887e-06	-1.33857	-0.571936	4.36854e-07	-1.26167	-0.141299
119768611	chr11:119768611:C:T	1.61238e-14	-4.79564e-10	-1.03355	1.23457e-05	-4.79564e-10	-1.05331	6.5789e-07	-4.79564e-10	-0.993534
119768689	chr11:119768689:A:G	2.94428e-15	-1.35729	-1.3767	2.32963e-06	-1.32477	-1.39613	1.14351e-07	-1.39265	-1.35065
119769449	chr11:119769449:G:T	5.71729e-14	-4.79564e-10	0.232231	5.11326e-05	-4.79564e-10	0.367808	2.2977e-06	-4.79564e-10	0.25709
119769718	chr11:119769718:G:A	2.99129e-15	-2.11925	-0.598896	2.46989e-06	-2.03764	-0.624796	1.28313e-07	-2.1256	-0.502499
119770115	chr11:119770115:C:T	2.18937e-14	-4.79564e-10	-0.727648	1.67873e-05	-4.79564e-10	-0.745992	9.08464e-07	-4.79564e-10	-0.670818
119770186	chr11:119770186:C:T	2.15186e-14	-4.79564e-10	-0.744928	1.65708e-05	-4.79564e-10	-0.758972	8.94338e-07	-4.79564e-10	-0.686489
119770197	chr11:119770197:C:T	4.31652e-13	-4.79564e-10	2.25377	0.000494345	-4.79564e-10	2.63662	1.7313e-05	-4.79564e-10	2.27664
119770340	chr11:119770340:T:C	7.2211e-15	-1.80879	-0.0280488	6.20356e-06	-1.79746	0.0559691	2.6266e-07	-1.87575	-0.0359643
119770462	chr11:119770462:A:G	5.08402e-14	-4.79564e-10	0.114838	4.67325e-05	-4.79564e-10	0.277827	2.03658e-06	-4.79564e-10	0.136452
119770499	chr11:119770499:A:C	1.54791e-14	-4.79564e-10	-1.07436	1.36744e-05	-4.79564e-10	-0.951092	5.90693e-07	-4.79564e-10	-1.10128
119770883	chr11:119770883:C:T	1.07934e-14	-4.79564e-10	-1.43492	8.3267e-06	-4.79564e-10	-1.44715	4.29152e-07	-4.79564e-10	-1.42076
119771103	chr11:119771103:A:G	5.79249e-15	-2.05729	-4.88941e-10	5.06916e-06	-1.94344	-4.88941e-10	2.32973e-07	-2.03165	-4.88941e-10
119771104	chr11:119771104:G:A	1.01455e-14	-4.79564e-10	-1.49682	7.89802e-06	-4.79564e-10	-1.5	4.02258e-07	-4.79564e-10	-1.48548
119771105	chr11:119771105:G:A	6.50257e-13	-4.79564e-10	2.66352	0.000737347	-4.79564e-10	3.03645	2.56454e-05	-4.79564e-10	2.66955
119771134	chr11:119771134:C:T	4.34405e-15	-1.10443	-1.24061	2.7901e-06	-1.35242	-1.18811	1.66437e-07	-1.12887	-1.23909
119771397	chr11:119771397:C:T	9.55537e-15	-1.55674	-4.88941e-10	6.65261e-06	-1.6716	-4.88941e-10	3.70094e-07	-1.56881	-4.88941e-10
119771881	chr11:119771881:A:T	7.21133e-15	-0.715114	-1.12308	3.60352e-06	-1.15961	-1.12509	1.28699e-07	-1.35013	-1.27497
119772146	chr11:119772146:G:A	5.14492e-15	-2.17584	-4.88941e-10	4.15325e-06	-2.14272	-4.88941e-10	2.05492e-07	-2.15716	-4.88941e-10
119772163	chr11:119772163:C:T	1.02065e-14	-4.79564e-10	-1.49082	7.98878e-06	-4.79564e-10	-1.48858	4.02464e-07	-4.79564e-10	-1.48497
119772477	chr11:119772477:G:C	1.02798e-14	-4.79564e-10	-1.48367	7.94284e-06	-4.79564e-10	-1.49434	3.9819e-07	-4.79564e-10	-1.49564
119772549	chr11:119772549:C:A	8.11884e-14	-4.79564e-10	0.582924	7.30278e-05	-4.79564e-10	0.724226	3.2408e-06	-4.79564e-10	0.601001
119772947	chr11:119772947:T:C	1.017e-14	-4.79564e-10	-1.4944	7.92373e-06	-4.79564e-10	-1.49675	4.0308e-07	-4.79564e-10	-1.48344
119773108	chr11:119773108:T:C	2.17453e-14	-4.79564e-10	-0.734453	1.72716e-05	-4.79564e-10	-0.717551	9.48851e-07	-4.79564e-10	-0.627321
119773540	chr11:119773540:T:C	3.08892e-15	-1.88572	-0.80031	2.83817e-06	-1.72484	-0.798619	1.38251e-07	-1.8673	-0.686203
119773651	chr11:119773651:G:A	9.18787e-14	-0.760302	1.46692	7.4168e-05	-0.915129	1.65485	3.27685e-06	-0.813864	1.42593
119773742	chr11:119773742:T:C	1.14069e-14	-0.726453	-0.653181	1.31986e-05	-0.4616	-0.524904	4.19999e-07	-0.743704	-0.698617
119773837	chr11:119773837:G:A	1.29649e-14	-4.79564e-10	-1.2516	1.04821e-05	-4.79564e-10	-1.21694	5.45982e-07	-4.79564e-10	-1.17999
119774602	chr11:119774602:A:G	7.01417e-13	-4.79564e-10	2.73925	0.000796503	-4.79564e-10	3.11362	2.75723e-05	-4.79564e-10	2.74199
119774866	chr11:119774866:G:A	4.67804e-15	-2.27097	-4.88941e-10	3.79386e-06	-2.23323	-4.88941e-10	1.86789e-07	-2.25259	-4.88941e-10
119775048	chr11:119775048:G:A	3.83937e-15	-1.21555	-1.25299	2.49336e-06	-1.45282	-1.20017	1.47526e-07	-1.23818	-1.25039
119775126	chr11:119775126:TA:T	6.07688e-15	-2.00936	-4.88941e-10	5.37273e-06	-1.88528	-4.88941e-10	2.46954e-07	-1.97337	-4.88941e-10
119776023	chr11:119776023:G:A	3.19185e-15	-1.82992	-0.823324	2.96755e-06	-1.66827	-0.810613	1.46366e-07	-1.81034	-0.686128
119776240	chr11:119776240:C:T	2.54461e-14	-4.79564e-10	-0.577286	2.05006e-05	-4.79564e-10	-0.546158	9.36098e-07	-4.79564e-10	-0.640853
119776370	chr11:119776370:T:C	7.12968e-14	-0.924094	1.3771	5.78093e-05	-1.06989	1.56043	2.55304e-06	-0.972547	1.33501
119776450	chr11:119776450:T:C	2.99684e-15	-1.9164	-0.799889	2.73335e-06	-1.76127	-0.799812	1.34053e-07	-1.89804	-0.686293
119776621	chr11:119776621:G:A	5.75285e-15	-2.06415	-4.88941e-10	3.93215e-06	-2.19743	-4.88941e-10	2.08194e-07	-2.1441	-4.88941e-10
119776991	chr11:119776991:C:T	2.95352e-15	-1.87453	-0.856322	2.71731e-06	-1.70911	-0.857864	1.30978e-07	-1.85538	-0.752161
119777184	chr11:119777184:A:G	2.97034e-14	-4.79564e-10	-0.422586	2.65163e-05	-4.79564e-10	-0.288855	1.21917e-06	-4.79564e-10	-0.376646
119777443	chr11:119777443:T:C	3.15933e-15	-1.86668	-0.796812	2.92782e-06	-1.69996	-0.792401	1.41674e-07	-1.84683	-0.682213
119777618	chr11:119777618:G:A	3.53386e-14	-4.79564e-10	-0.248872	2.62051e-05	-4.79564e-10	-0.300658	1.43045e-06	-4.79564e-10	-0.21683
119777685	chr11:119777685:G:A	5.96256e-15	-2.02835	-4.88941e-10	4.22813e-06	-2.12485	-4.88941e-10	1.99635e-07	-2.18608	-4.88941e-10
119777711	chr11:119777711:C:T	1.47342e-14	-4.79564e-10	-1.12367	1.19368e-05	-4.79564e-10	-1.08699	6.27025e-07	-4.79564e-10	-1.04159
119777749	chr11:119777749:A:C	5.52612e-14	-0.513741	0.711964	5.91709e-05	-0.307793	0.821609	2.23716e-06	-0.526869	0.75726
119778037	chr11:119778037:G:A	5.40389e-15	-2.12673	-4.88941e-10	3.70844e-06	-2.256	-4.88941e-10	1.87539e-07	-2.24859	-4.88941e-10
119778121	chr11:119778121:T:C	4.80567e-14	-0.545397	0.60393	4.98359e-05	-0.359976	0.702099	1.91792e-06	-0.570358	0.646781
119778122	chr11:119778122:G:A	3.00977e-15	-1.86127	-0.850718	2.79178e-06	-1.69347	-0.84646	1.34445e-07	-1.84084	-0.740578
119778145	chr11:119778145:G:A	4.03685e-14	-4.79564e-10	-0.1158	3.28153e-05	-4.79564e-10	-0.0757179	1.72037e-06	-4.79564e-10	-0.0322778
119778228	chr11:119778228:C:T	1.1524e-13	-4.79564e-10	0.933169	0.000110509	-4.79564e-10	1.13849	4.46855e-06	-4.79564e-10	0.922247
119778229	chr11:119778229:A:G	4.15196e-14	-0.530562	0.442878	4.28916e-05	-0.344436	0.536498	1.65392e-06	-0.556834	0.485162
119778247	chr11:119778247:T:G	2.17869e-15	-1.87771	-1.15741	2.46178e-06	-1.64676	-1.01898	7.98711e-08	-1.92044	-1.18172
119778303	chr11:119778303:AAGTGGAAG:A	7.71951e-15	-1.7701	-4.88941e-10	4.7663e-06	-2.00504	-4.88941e-10	3.53258e-07	-1.61537	-4.88941e-10
119778549	chr11:119778549:G:A	2.80208e-14	-4.79564e-10	-0.4809	2.26301e-05	-4.79564e-10	-0.447333	1.02882e-06	-4.79564e-10	-0.546407
119778633	chr11:119778633:A:G	6.25867e-14	-0.497033	0.819737	6.73672e-05	-0.30884	0.952384	2.70648e-06	-0.513119	0.933952
119778650	chr11:119778650:C:T	1.48105e-13	-0.540391	1.72446	0.000166516	-0.351451	1.89993	6.79486e-06	-0.550246	1.89159
119779044	chr11:119779044:C:T	1.07392e-14	-4.79564e-10	-1.43995	8.51305e-06	-4.79564e-10	-1.42501	4.37769e-07	-4.79564e-10	-1.40088
119779135	chr11:119779135:T:C	6.61732e-14	-0.398221	0.776649	7.20826e-05	-0.20386	0.915059	2.88116e-06	-0.413703	0.897078
119779154	chr11:119779154:C:T	6.62385e-14	-0.443745	0.823158	7.18953e-05	-0.252827	0.961423	2.87932e-06	-0.459708	0.942444
119779194	chr11:119779194:C:T	1.65568e-15	-2.2231	-1.08654	1.10712e-06	-2.26411	-1.20075	6.46243e-08	-2.23017	-1.08382
119779260	chr11:119779260:G:A	6.62397e-14	-0.435492	0.814924	7.20047e-05	-0.242739	0.952856	2.8762e-06	-0.451581	0.933232
119779396	chr11:119779396:A:G	7.7586e-14	-0.836216	1.37375	7.47292e-05	-0.726276	1.47353	3.56022e-06	-0.84608	1.54109
119779969	chr11:119779969:C:T	1.01607e-14	-4.79564e-10	-1.49532	8.03146e-06	-4.79564e-10	-1.48325	3.96082e-07	-4.79564e-10	-1.50095
119779986	chr11:119779986:GC:G	1.14198e-14	-4.79564e-10	-1.3785	8.84183e-06	-4.79564e-10	-1.38712	4.5434e-07	-4.79564e-10	-1.36373
119780139	chr11:119780139:C:T	3.05722e-14	-1.59781	1.20405	2.50443e-05	-1.60739	1.26143	1.33398e-06	-1.64846	1.36181
119780380	chr11:119780380:C:T	2.24349e-14	-0.703232	-4.88941e-10	2.90741e-05	-0.196766	-4.88941e-10	1.15804e-06	-0.428091	-4.88941e-10
119780735	chr11:119780735:CTT:C	1.04753e-14	-4.79564e-10	-1.46483	8.22964e-06	-4.79564e-10	-1.45887	4.14522e-07	-4.79564e-10	-1.45545
119780754	chr11:119780754:TTTTC:T	1.89856e-15	-1.75862	-1.41413	1.68649e-06	-1.61023	-1.43373	7.3824e-08	-1.78076	-1.40013
119780781	chr11:119780781:T:TC	3.50815e-14	-1.60292	1.34674	2.89161e-05	-1.61232	1.4101	1.54846e-06	-1.65185	1.5143
119781977	chr11:119781977:T:C	2.19511e-15	-1.7053	-1.32232	1.62175e-06	-1.72619	-1.35692	8.77243e-08	-1.73567	-1.27271
119782054	chr11:119782054:G:A	2.48978e-15	-1.58932	-1.31233	1.81047e-06	-1.62311	-1.34991	9.74248e-08	-1.63906	-1.26443
119782288	chr11:119782288:G:A	6.29735e-15	-1.97372	-4.88941e-10	5.46704e-06	-1.86788	-4.88941e-10	2.6466e-07	-1.90413	-4.88941e-10
119783060	chr11:119783060:G:C	3.18583e-13	-4.79564e-10	1.95004	0.00034943	-4.79564e-10	2.28969	1.24522e-05	-4.79564e-10	1.94708
119783072	chr11:119783072:T:C	2.02301e-15	-1.81933	-1.28993	1.4948e-06	-1.83724	-1.32738	8.15106e-08	-1.84616	-1.23568
119783174	chr11:119783174:C:G	1.9699e-15	-1.81458	-1.32128	1.46255e-06	-1.83281	-1.35362	7.92166e-08	-1.84193	-1.26846
119783202	chr11:119783202:C:T	2.53077e-15	-2.22062	-0.664706	2.97428e-06	-2.0297	-0.446913	9.90035e-08	-2.17762	-0.709798
119783238	chr11:119783238:C:T	2.63598e-15	-1.631	-1.21359	2.05961e-06	-1.60986	-1.23423	1.03951e-07	-1.66895	-1.1697
119783282	chr11:119783282:G:A	6.74087e-15	-1.90566	-4.88941e-10	5.85564e-06	-1.79921	-4.88941e-10	2.70492e-07	-1.88233	-4.88941e-10
119783344	chr11:119783344:A:G	2.14684e-15	-1.61282	-1.43703	1.69081e-06	-1.59317	-1.44824	8.21763e-08	-1.65429	-1.41942
119783349	chr11:119783349:T:C	2.01861e-15	-1.80519	-1.30625	1.49277e-06	-1.8239	-1.34208	8.11105e-08	-1.8329	-1.25386
119783499	chr11:119783499:T:C	2.08259e-15	-1.82495	-1.25529	1.5334e-06	-1.84308	-1.29604	8.41497e-08	-1.85216	-1.19781
119783980	chr11:119783980:A:G	1.67245e-14	-4.79564e-10	-0.996971	1.32164e-05	-4.79564e-10	-0.985155	6.82226e-07	-4.79564e-10	-0.957212
119784098	chr11:119784098:T:C	2.0501e-15	-1.81285	-1.28311	1.51982e-06	-1.82731	-1.3207	8.28335e-08	-1.8381	-1.22764
119784610	chr11:119784610:C:G	4.63598e-15	-2.28	-4.88941e-10	3.94956e-06	-2.19301	-4.88941e-10	2.09676e-07	-2.13701	-4.88941e-10
119784757	chr11:119784757:T:G	1.45774e-15	-1.95593	-1.48103	1.26511e-06	-1.84014	-1.49132	5.66474e-08	-1.97815	-1.46758
```
