## Supplementary material for "Characterization of shared and ancestry-specific signals driving complex traits using multi-ancestry fine-mapping": orig_s1_snps

```
rs7944480
rs73608668
rs11218925
rs4542425
rs113638160
rs10458987
rs138925612
rs736973
rs736972
rs12576582
rs2077542
rs2012271
rs4631891
rs12574704
rs76379555
rs10790553
rs11218926
rs4936766
rs112836126
rs6589965
rs11218927
rs35076880
rs190694277
rs11218928
rs10750230
rs117217993
rs10892954
rs12273037
rs12286407
rs11218930
rs11825773
rs922252
rs11218931
rs191579815
rs60576349
rs57088882
rs117467034
rs10892957
rs4323879
rs80087013
rs12788858
rs150786526
rs3892259
rs7126108
rs7126682
rs11218936
rs11605702
rs12574868
rs12573932
rs11826861
rs112650695
rs113830786
rs9665920
rs141780088
rs138669837
rs7931114
rs73017806
rs11218939
rs60405069
rs73608698
rs73608699
rs10160839
rs9704283
rs11600486
rs11600517
rs4936767
rs77274954
rs116852495
rs73610509
rs185768417
rs111706621
rs73610510
rs116365065
rs7941944
rs7942063
rs7942164
rs73017808
rs7128812
rs7128932
rs7102045
rs79846733
rs56131320
rs79824361
rs118172907
rs77426690
rs7929869
rs12791065
rs139918207
rs7111590
rs7111598
rs12418736
rs76535928
rs7122466
rs1841580
rs1461495
rs7123232
rs7109336
rs75927620
rs115026276
rs7109348
rs7949127
rs7949220
rs7948948
rs4802
rs3763897
rs4936770
rs77374206
rs113288257
rs1064585
rs1461496
rs76100066
rs56828988
rs117269401
rs1461497
rs74852789
rs41361350
rs10892958
rs41302369
rs4935825
rs11218941
rs72488031
rs79563213
rs75882958
rs146867887
rs2276074
rs1136141
rs2276075
rs2276077
rs2236658
rs2236659
rs80291945
rs2236660
rs41302371
rs7944075
11:122933750_C_A
11:122933750_C_G
rs11218943
rs78493120
rs73017811
rs12225163
rs112744581
rs112666455
rs11218944
rs78385105
rs7131452
rs11218945
rs11218946
rs12575564
rs77876049
rs12224973
rs113954756
rs146638853
rs76088419
rs190733142
rs73610550
rs74526153
rs7943796
rs7933208
rs7111596
rs76347323
rs10892959
rs117096809
rs80047973
rs1361
rs11218948
rs1129056
rs116274621
rs10892960
rs115214030
rs114901619
rs11218950
rs7949414
rs11218951
rs117702536
rs4936771
rs12226705
rs4936772
rs147579139
rs11608035
rs4936773
rs201177297
rs4936774
rs11218953
rs11218954
rs116227398
rs142531839
rs76813965
rs76381550
rs75738626
rs11218955
rs11218956
rs11218957
rs114514950
rs80078512
rs7115313
rs7115329
rs11218959
rs11218960
rs74581495
rs7941144
rs75961927
rs115280794
rs77467414
rs74236722
rs12417502
rs11218961
rs7949583
rs10750231
rs61904419
rs117282560
rs56154230
rs12222562
rs3829272
rs11218962
rs2276348
rs11218963
rs74946342
rs112728802
rs77485665
rs116076860
rs76561142
rs143172004
rs11218965
rs11218966
rs75665886
rs191075805
rs11218967
rs11218968
rs149425310
rs77444923
rs7130164
rs11218973
rs149954267
rs60236427
rs7104473
rs111295957
rs78988848
rs7123187
rs11218976
rs12361252
rs76138306
rs7113273
rs112938964
rs7938792
rs7952655
rs7131609
rs10892961
rs147399355
rs11218978
rs7109445
rs11218979
rs7121616
rs75581711
rs150310458
rs80271152
rs75228513
rs7122306
rs79401687
rs4936775
rs111538248
rs113712713
rs186636230
rs111672098
rs7104160
rs4936776
rs55653765
rs56266115
rs7121089
rs55910302
rs74394148
rs74494176
rs74743786
rs11218981
rs10892962
rs192431638
rs11218982
rs111727295
rs74994098
rs111911622
rs75123566
rs565242561
rs78031809
rs117471617
rs12286213
rs149202801
rs12287454
rs11218985
rs11218986
rs7933576
rs7933934
rs12279824
rs77859246
rs76079260
rs79741699
rs113058453
rs111569801
rs112365107
rs113912672
rs111323421
rs12283333
rs539232
rs12283600
rs10892964
rs12283819
rs12283772
rs12283776
rs75546972
rs112492529
rs111260380
rs74807714
rs78817148
rs12287002
rs11218988
rs10458940
rs111881976
rs10458941
rs147505463
rs80197279
rs77669620
rs113016928
rs9666251
rs949155
rs12290985
rs4936777
rs192203033
rs7948719
rs78124657
rs79189146
rs11218990
rs12275310
rs112149267
rs11218991
rs12277105
rs77967386
rs11607961
rs74377334
rs11607965
rs11605822
rs11607994
rs76262366
rs144127870
rs150661174
rs61140679
rs11820867
rs11218992
rs12293887
rs12280650
rs80240999
rs147031705
rs11602055
rs143414188
rs75611897
rs7122440
rs66978038
rs11822892
rs79928501
rs12286532
rs12286620
rs11601567
rs11218996
rs77987004
rs80310749
rs12289987
rs61043674
rs78868029
rs75059925
rs112885140
rs149964181
rs2169355
rs1563964
rs115544789
rs75609645
rs147694187
rs75239147
rs7126295
rs77561902
rs11218998
rs77418215
rs76000277
rs118000676
rs11825379
rs57151221
rs10892966
rs117379156
rs75132621
rs11218999
rs11219000
rs11219001
rs11219002
rs60036029
rs76695767
rs142816903
rs79360760
rs77642139
rs79576595
rs570434
rs12281757
rs11219003
rs11219004
rs11219005
rs12289830
rs191869011
rs79129722
rs77603361
rs7931136
rs7945938
rs147399235
rs10892967
rs10790554
rs12286925
rs11603215
rs12280247
rs12293323
rs12287160
rs12280271
rs145807713
rs80282008
rs1563965
rs1975890
rs1975891
rs11219008
rs11219009
rs11219010
rs4454733
rs4442564
rs12270464
rs12290670
rs12270481
rs184564167
rs10892969
rs6589966
rs79540989
rs113451750
rs12274172
rs7947919
rs12274236
rs12287615
rs112075412
rs12287518
rs12287633
rs12287708
rs12274492
rs75028411
rs7130674
rs10892970
rs75778936
rs11219013
rs11219014
rs12279677
rs148580290
rs35705706
rs117113806
rs7937767
rs7938017
rs11219015
rs12283343
rs12283311
rs4438047
rs4345978
rs4475932
rs11601147
rs11607565
rs4936778
rs4936779
rs10892971
rs11219016
rs4435015
rs4304791
rs4584587
rs111321660
rs4935826
rs78864852
rs78837657
rs7106843
rs7106958
rs6589967
rs6589968
rs6589969
rs7127338
rs7127455
rs7111575
rs75567373
rs7115102
rs2008043
rs4435010
rs7937991
rs7937909
rs12418137
rs59135714
rs7120168
rs58942901
rs57399908
rs7131073
rs7131518
rs11219021
rs7924892
rs7927861
rs7105909
rs12290580
rs78973283
rs12280662
rs11219022
rs11219023
rs12578013
rs11219024
rs191738701
rs11219025
rs11219026
rs11219027
rs149226354
rs77412627
rs11822793
rs11219031
rs78372576
rs141518433
rs11219032
rs74554984
rs34809680
rs4581460
rs34115002
rs12574703
11:123023729_T_G
rs11821710
rs112873339
rs11821683
rs11824132
rs74845252
rs11219033
rs11824151
rs11219034
rs73612440
rs10790555
rs78197563
rs75986508
rs60208101
rs11219035
rs12278652
rs12278689
rs12278752
rs79654275
rs10790556
rs12278850
rs10892972
rs9943547
rs9943585
rs9943479
rs4935827
rs4935828
rs4935829
rs11600359
rs11600361
rs10400330
rs10400222
rs10400223
rs10400282
rs10400332
rs10400224
rs10400227
rs10400285
rs11603148
rs9943615
rs149249789
rs150643370
rs149777408
rs12281746
rs79932610
rs10400356
rs4393328
rs10790557
rs113723266
rs80131309
rs74847454
rs117981027
rs10892974
rs11219036
rs10892975
rs12290632
rs78826291
rs10892976
rs11219037
rs12285884
rs4936780
rs12802926
rs7933163
rs117143074
rs76294729
rs6589970
rs12281599
rs10750232
rs143626713
rs10790558
rs11219040
rs144348401
rs7102292
rs117280470
rs117982387
rs11602910
rs4259834
rs10790559
rs4370954
rs4372465
rs11219042
rs7104894
rs11219043
rs35483681
rs7105425
rs12787411
rs11828777
rs10892977
rs7928609
rs7929006
rs118117028
rs11219050
rs76735255
rs17737079
rs1944605
rs7113140
rs73017873
rs7130937
rs190410354
rs11219053
rs141554724
rs76333875
rs73017874
rs10892978
rs7952397
rs78195833
rs12272176
rs61904434
rs61904435
rs7935259
rs12801982
rs57085814
rs11607969
rs7939743
rs2002871
rs878296
rs76795657
rs114432314
rs75427041
rs949065
rs949064
rs10892981
rs73017877
rs7948088
rs7129640
rs6589973
rs4403817
rs7951447
rs61904437
rs34891228
rs4936783
rs4936784
rs7941947
rs7942068
rs57671678
rs7927622
rs61904439
rs2302605
rs11219061
rs61904440
rs4554898
rs4282989
rs4429068
rs76768790
rs4488207
rs2155572
rs7946718
rs7946719
rs145369941
rs1944607
rs71490004
rs961278
rs35743456
rs76088472
rs57170132
rs61904442
rs34253590
rs76829461
rs61904443
rs61904444
rs35303205
rs149575970
rs11827966
rs111957943
rs7934131
rs78731071
rs149684209
rs11824555
rs12283437
rs71490005
rs35828676
rs61904445
rs4267083
rs4285881
rs113285046
rs11820556
rs485345
rs11219068
rs482919
rs28445684
rs28714447
rs551345
rs513314
rs577777
rs117498337
rs471973
rs577432
rs526199
rs530763
rs3017931
rs12284852
rs11219072
rs12284903
rs117539201
rs3763892
rs3763893
rs3763894
rs557660
rs59247361
rs11219074
rs112307705
rs76859702
rs543302
rs78359976
rs7105990
rs12290463
rs12290466
rs117216161
rs77115993
rs112254799
rs76330420
rs35040533
rs492248
rs149282062
rs77311370
rs149800002
rs1790229
rs7927152
rs560993
rs113857229
rs491500
rs1790230
rs3016599
rs7927804
rs3018106
rs7931911
rs557272
rs78418184
rs513136
rs111583462
rs10892982
rs544310
rs61904447
rs4121995
rs111551617
rs137929048
rs1944608
rs10892983
rs17127157
rs488943
rs67164150
rs11600907
rs12272976
rs497366
rs7951163
rs111372937
rs10892984
rs560192
rs56291236
rs4245047
rs17127163
rs7120082
rs7120092
rs550113
rs559254
rs77480896
rs3018105
rs493642
rs565734
rs496446
rs479000
rs524658
rs525854
rs11219080
rs557652
rs471086
rs471209
rs471320
rs57500292
rs58348134
rs73614699
rs73614702
rs112397861
rs73616403
rs73616405
rs75084941
rs56162316
rs77960375
rs73616409
rs117712364
rs117039279
rs73616412
rs471296
rs148080250
rs3898437
rs142293534
rs562010757
rs560152
rs191029319
rs492816
rs117542322
rs484580
rs7935323
rs540774
rs7131276
rs7939126
rs73019826
rs116998761
rs528208
rs558362
rs77155503
rs558560
rs139253612
rs76323479
rs181146697
rs482099
rs505272
rs76210542
rs508661
rs512391
rs513205
rs187185677
rs58101364
rs185756475
rs10790562
rs489029
rs528990
rs490230
rs532690
rs532826
rs503587
rs117761158
rs142709245
rs117913434
rs10892985
rs113838205
rs10892986
rs10790565
rs10790566
rs10892987
rs7125436
rs7125472
rs7128842
rs17127188
rs59560502
rs17127191
rs73019854
rs7103191
rs4936788
rs4936789
rs4936790
rs11219092
rs6589979
rs7929678
rs7930149
rs7929924
rs113134355
rs145365127
rs79292548
rs79538685
rs7115792
rs118153754
rs150760112
rs138126658
rs117441450
rs7949765
rs7129257
rs7950320
rs145464316
rs2000795
rs2000796
rs12576528
rs12421414
rs883410
rs883411
rs3935933
rs4073050
rs7940505
rs7940634
rs7927484
rs7940974
rs4280007
rs4280008
rs4351827
rs4303242
rs4503563
rs4499014
rs10790567
rs73616489
rs2156448
rs73616492
rs2156447
rs4936793
rs6589983
rs7927988
rs7928409
rs4323880
rs7928227
rs4402299
rs4325322
rs4325323
rs4307735
rs12271070
rs11219096
rs4936794
rs4936795
rs4936796
rs4936797
rs4936798
rs7935648
rs12280623
rs117607359
rs148383206
rs56980254
rs61121686
rs553186174
rs35736088
rs7130207
rs7130567
rs10892988
rs7941914
rs117404621
rs79490271
rs79862545
rs78771695
rs7934887
rs12806349
rs111318420
rs188282492
rs35678992
rs143970619
rs11518410
rs11601902
rs111910505
rs150328798
rs117620954
rs75899480
rs11219100
rs56021828
rs11219101
rs7125324
rs55888036
rs7111169
rs35055985
rs35802135
rs17127226
rs7947203
rs6589984
rs6589985
rs6589986
rs6589987
rs144567555
rs10892992
rs10892993
rs10892995
rs17659397
rs113143623
rs7124862
rs75369306
rs73618351
rs10892996
rs10892997
rs10892998
rs10892999
rs11219104
rs58781690
rs7945589
rs7930806
rs7948752
rs60478698
rs10790569
rs10790570
rs148058013
rs78387851
rs58395005
rs117993454
rs1943463
rs4548632
rs73021813
rs7116218
rs75265278
rs10736527
rs10750233
rs10750234
rs73618371
rs10750235
rs11600167
rs10790571
rs11219106
rs73618373
rs7932286
rs7945779
rs188701486
rs7946395
rs181753815
rs2187325
rs145611839
rs57877076
rs11821954
rs7119190
rs7926273
rs7926507
rs117200604
rs113281441
rs6589991
rs7107288
rs6589992
rs7107994
rs140661294
rs6589993
rs77661461
rs6589994
rs7123177
rs75098306
rs76960497
rs118108742
rs11219107
rs78907576
rs73618393
rs12273510
rs56834197
rs61907365
rs73021837
rs113950834
rs76935227
rs80043230
rs78498120
rs142217848
rs11602287
rs78095763
rs11602348
rs7947161
rs74348295
rs55841385
rs57205642
rs73618398
rs75798184
rs4303243
rs11219108
rs73619904
rs73619907
rs75227299
rs145066072
rs2156444
rs2156445
rs4619156
rs11602677
rs10893004
rs948838
rs948839
rs73021853
rs61904671
rs61904672
rs11603794
rs77218908
rs76968238
rs11219109
rs112148707
rs11219110
rs9888300
rs9888204
rs73619920
rs11604346
rs7943399
rs10893005
rs61904673
rs13377457
rs75789367
rs60140325
rs17127237
rs10750236
rs78875103
rs78093004
rs113915546
rs10790573
rs10790574
rs112325616
rs139221417
rs144094198
rs112221380
rs73619931
rs10790575
rs61595086
rs60613622
rs10893006
rs60177703
rs10893007
rs73619938
rs79495594
rs78901373
rs73619940
rs73619942
rs10893008
rs117229746
rs61904675
rs11219111
rs138080244
rs10893009
rs4578399
rs60601759
rs4280009
rs4631892
rs1893674
rs11606158
rs59900896
rs11606195
rs948840
rs948841
rs113610480
rs35297284
rs11606684
rs11606676
rs118047366
rs142635481
rs12797279
rs56122130
rs55692500
rs56197134
rs12577582
rs10160306
rs10160307
rs10160308
rs7115555
rs7115445
rs7101428
rs7116171
rs7101668
rs7116078
rs4450184
rs4567480
rs4421758
rs61904681
rs7120003
rs7105805
rs76686548
rs73619970
rs73603903
rs11820616
rs10893010
rs11219113
rs10736528
rs7949435
rs10893011
rs10736529
rs7936483
rs35202387
rs56330917
rs12275698
rs11219114
rs10893013
rs10893014
rs10893015
rs10893016
rs10750237
rs17127253
rs10893017
rs7107396
rs7119283
rs7119209
rs7119204
rs117600716
rs187289027
rs7931366
rs7945055
rs6589997
rs7123956
rs7123833
rs7127332
rs117349716
rs7113570
rs139845788
rs11219115
rs117896619
rs117800638
rs7114021
rs112963632
rs190021453
rs79341298
rs11219117
rs117942634
rs73603930
rs148956428
rs17670852
rs112302984
rs57830495
rs7102914
rs78448032
rs73603932
rs77139973
rs17127271
rs117069795
rs7112931
rs73023713
rs17127272
rs7103133
rs146689142
rs17127281
rs2156446
rs4281493
rs60003207
rs10893019
rs111925642
rs139281565
rs118093639
rs113793872
rs17738649
rs10893020
rs10893021
rs10893022
rs60774892
rs113156220
rs150956902
rs140779596
rs10893023
rs7120111
rs7120742
rs60146789
rs10893024
rs117701226
rs7123457
rs58921735
rs112856352
rs73023720
rs73023722
rs189203480
rs2156442
rs9666197
rs948842
rs6589998
rs7105674
rs58046759
rs10893025
rs10893026
rs10893027
rs10893028
rs7130954
rs17127284
rs10893029
rs7109102
rs7934778
rs7934888
rs7948443
rs12225861
rs10893030
rs12223538
rs17738808
rs150615810
rs35475086
rs11219121
rs12221651
rs11219122
rs149167346
rs4267084
rs139495549
rs144428327
rs57596880
rs11822822
rs7949966
rs10893031
rs10893032
rs61904728
rs17738936
rs56996228
rs75211719
rs191859137
rs7944977
rs117083044
rs79128007
rs34967728
rs10893033
rs12574231
rs61904730
rs61904731
rs59715108
rs11219125
rs111391138
rs724738
rs12224823
rs77051819
rs80137258
rs10893034
rs60911557
rs115973707
rs12226119
rs56663656
rs11219126
rs75820525
rs7927064
rs59757547
rs61904733
rs76583376
rs76448531
rs1943465
rs1943466
rs474771
rs80195744
rs7121824
rs7105884
rs7106228
rs58689076
rs1943467
rs1985916
rs4936803
rs6589999
rs114173720
rs1943468
rs61904735
rs7951557
rs74919962
rs116495072
rs7120872
rs11219128
rs78597932
rs111398854
rs7946337
rs6590000
rs6590001
rs6590002
rs146525590
rs142998501
rs118083026
rs73023763
rs12290808
rs61904737
rs73605966
rs12284170
rs4582988
rs141325823
rs61904738
rs115512617
rs57117717
rs17127340
rs141856821
rs17127342
rs73023769
rs61904739
rs73605976
rs73605979
rs55741849
rs11219131
rs59666488
rs61904741
rs2282560
rs113828677
rs2282561
rs190427450
rs7950886
rs2714062
rs17127350
rs17127353
rs2846063
rs2714061
rs2714060
rs2714059
rs2714058
rs2714057
rs12575737
rs2953192
rs2953191
rs2953190
rs56242539
rs151104519
rs76119960
rs58347505
rs56293557
rs2846060
rs61306487
rs4935838
rs501837
rs141371320
rs2714056
rs142605559
rs73606001
rs2156443
rs61904754
rs117035403
rs520811
rs7126829
rs10893035
rs7925235
rs117219584
rs4402305
rs77669564
rs56177337
rs118129327
rs10893036
rs11219137
rs4936805
rs117666138
rs11219138
rs74425602
rs141392598
rs4078010
rs560924981
rs948003
rs58979012
rs79614428
rs78206655
rs76854774
rs113563621
rs111655335
rs10893037
rs2714055
rs147489401
rs3016380
rs111541795
rs1892967
rs150886767
rs948130
rs2846054
rs17671708
rs192467017
rs11602517
rs2846294
rs2846293
rs2714054
rs146442073
rs11219139
rs2846290
rs10790577
rs733353
rs733352
rs751949
rs1892968
rs150471183
rs138574514
rs7949719
rs60581103
rs2714053
rs2846307
rs75252611
rs11606180
rs74859128
rs117184387
rs10893038
rs185054963
rs2714051
rs117791926
rs56284028
rs78664463
rs73025913
rs2846295
rs73025917
rs2846062
rs7105246
rs11219141
rs143639708
rs12421839
rs146875062
rs73607991
rs75881735
rs12574150
rs79876829
rs57488305
rs2846057
rs4936807
rs55991135
rs12222157
rs112402363
rs7949223
rs113208791
rs113679003
rs4936808
rs17127377
rs77277044
rs75848431
rs73025923
rs11219143
rs12365030
rs12577963
rs56222026
rs11219144
rs12806644
rs56027383
rs11219145
rs12360751
rs113124284
rs12574068
rs11219147
rs11600841
rs12417308
rs74834522
rs73025928
rs2846058
11:123329564_G_T
11:123329564_G_A
rs12274596
rs10893040
rs79114739
rs56383769
rs7395738
rs55848228
rs55772907
rs56355382
rs10893041
rs73025931
rs56404409
rs56328670
rs55917769
rs17127387
rs7104456
rs55837399
rs55779641
rs11219148
rs11219149
rs17127389
rs11219150
rs113740647
rs112309634
rs149068595
rs11219151
rs112139071
rs113706147
rs112249715
rs7112745
rs111971830
rs11219153
rs10893042
rs113804901
rs12788072
rs73025942
rs1892969
rs12576499
rs17127395
rs144012382
rs113288907
rs7107803
rs73025948
rs4936810
rs17127396
rs144065255
rs12364650
rs3016381
rs10893043
rs2846322
rs12787189
rs2714039
rs76125074
rs11219158
rs11219159
rs34057425
rs2714042
rs2714043
rs11219161
rs2714044
rs2714045
rs10893044
rs2714046
rs12790721
rs36020612
rs12797056
rs36051450
rs2714048
rs2714049
rs145406077
rs2714050
rs61906271
rs56042230
rs75819971
rs12225257
rs149241038
rs148409037
rs1012849
rs1012850
rs2714088
rs148932521
rs2846059
rs17672334
rs75884489
rs141188603
rs116460231
rs115089156
rs112221755
rs143420013
rs11219167
rs144561210
rs67982647
rs12798553
rs139514513
rs2846065
rs35923643
rs3016478
rs2953198
rs77413340
11:123357278_C_A
rs2953197
rs117553712
rs2714087
rs138903293
rs11219168
rs10790578
rs115371191
rs2846321
rs2846320
rs73025984
rs75950719
rs2846319
rs2846318
rs75610316
rs2846317
rs61062195
rs2846315
rs12293377
rs2714086
rs2846314
rs2714085
rs2846313
rs2714084
rs735665
rs141135545
rs117550899
rs2846291
rs2714083
rs2714082
rs2846292
rs73025994
rs12364429
rs61906275
rs3016471
rs115307677
rs58642401
rs10893046
rs138639502
rs73025999
rs2714081
rs10893047
rs147327827
rs2953196
rs3016472
rs114611200
rs2714080
rs2714079
rs7125665
rs11219171
rs2714078
rs2714077
rs11219172
rs3016473
rs67351341
rs2714076
rs12362253
rs12285068
rs61906276
rs17127419
rs10893048
rs9737362
rs59536683
rs34477248
rs2846296
rs150416131
rs2714074
rs2846298
rs17092996
rs117685485
rs12789243
rs2846299
rs11219173
rs11219174
rs11219175
rs139107205
rs2846300
rs2714073
rs17127421
rs146582003
rs11219176
rs2714072
rs4936811
rs11219177
rs2714071
rs11219178
rs11219179
rs149611064
rs2714070
rs116918386
rs4936812
rs2846302
rs7945117
rs11219180
rs4936813
rs11219181
rs12574747
rs12577152
rs76406784
rs2953194
rs12417333
rs61906277
rs34666228
rs7947491
rs73027917
rs4936815
rs4936816
rs17127433
rs4936817
rs4935839
rs66737129
rs11219182
rs2714069
rs12799226
rs4258388
rs12799466
rs2846304
rs4936818
rs4936819
rs7935823
rs11219183
rs11219184
rs61123830
rs7125805
rs4936820
rs182329209
rs117111316
rs77502336
rs4525246
rs17127435
rs4936821
rs4936822
rs4936823
rs7927176
rs7927437
rs11219186
rs35709687
rs17740690
rs75513277
rs4258391
rs141948789
rs2846310
rs73027922
rs2846309
rs7110875
rs73027925
rs11601260
rs17672997
rs2714068
rs188602017
rs11219187
rs2714067
rs2714066
rs3016474
rs12223064
rs2846308
rs2846297
rs146529683
rs2714065
rs2714064
rs2714063
rs3016475
rs2673329
rs2673328
rs73027933
rs17673113
rs2953193
rs3016476
rs1794192
rs1794191
rs3016477
rs7951407
rs116912913
rs4936824
rs75940648
rs850291
rs850289
rs2508964
rs4936825
rs2846311
rs2846312
rs743633
rs1709893
rs2465460
rs146267286
rs1295755
rs1290821
rs1290820
rs1794187
rs1290819
rs112875189
rs1784356
rs1290818
rs12226103
rs76456786
rs1290815
rs11219192
rs2673332
rs117444916
rs1290814
rs1290813
rs1290812
rs11219193
rs1290811
rs7126747
rs7126446
rs10893051
rs1296498
rs73027952
rs73027953
rs2673331
rs1290810
rs73027957
rs79109940
rs2856250
rs12786915
rs58084348
rs1290809
rs7129323
rs73027960
rs1290808
rs1029278
rs1290807
rs56028970
rs190932458
rs73027964
rs865407
rs73027966
rs12225013
rs863731
rs11219195
rs11219196
rs73027972
rs73027973
rs11219197
rs702741
rs60794807
rs702740
rs702739
rs702738
rs73027975
rs1794175
rs2003795
rs850288
rs1784358
rs2852845
rs743632
rs743631
rs948126
rs702737
rs702736
rs1612653
rs57502471
rs1628021
rs17127467
rs17533819
rs1794173
rs1290806
rs73027979
11:123436955_G_A
11:123436955_G_C
rs74236743
rs113421677
rs71490020
rs850294
rs1784360
rs117053481
rs17455332
rs1784359
rs850293
rs850292
rs73027985
rs862110
rs1792007
rs73027988
rs73027990
rs140376498
rs76775056
rs850285
rs4936831
rs73027994
rs1792006
rs1792005
rs72645486
rs7939777
rs1784362
rs1791710
rs72645487
rs2078158
rs11219202
rs2673330
rs2852732
rs76968140
rs17127472
rs1275056
rs56278918
rs73615847
rs77687849
rs73615848
rs1709890
rs1709889
rs73615850
rs73615853
rs73615857
rs73615858
rs111844696
rs73615860
rs73615862
rs1148122
rs12295337
rs12295394
rs7117990
rs75308153
rs7121651
rs1148121
rs1148120
rs55870190
rs1557423
rs1557424
rs138890090
rs11219204
rs4936832
rs1148119
rs117452517
rs117432293
rs4936833
rs75440287
rs58457879
rs73029822
rs1274212
rs55804602
rs78898156
rs117738581
rs73029826
rs1720332
rs1148104
rs7110733
rs11603554
rs1274211
rs1148103
rs1148102
rs80238317
rs117543097
rs1148101
rs2271631
rs118067934
rs1148100
rs59677928
rs736105
rs79074374
rs7104389
rs1274210
rs1148099
rs1148098
rs1148097
rs1709905
rs1791721
rs1148096
rs1275082
rs1290874
rs1274208
rs1274207
rs1274206
rs1148095
rs1148094
rs12420909
rs1148093
rs12291891
rs10790580
rs75854564
rs73029848
rs73029849
rs1709901
rs1274214
rs12578065
rs77082103
rs3851094
rs140865942
rs1274213
rs73029853
rs73029854
11:123477240_T_C
11:123477240_T_G
rs2279519
rs74803458
rs1148089
rs117866945
rs73029856
rs17741341
rs73029857
rs1148088
rs1148087
rs12422025
rs146899167
rs11219207
rs10893053
rs147079858
rs11219208
rs938378
rs117511144
rs74681328
rs1148086
rs1791990
rs1676610
rs17741481
rs1783903
rs73029863
rs141816159
rs1275057
rs745037
rs745038
rs73029866
rs732211
rs1275061
rs2306972
rs1275062
rs1275063
rs1275064
rs75974320
rs1275065
rs74621048
rs1275066
rs1275067
rs1275068
rs1275069
rs1275070
rs1275071
rs1275072
rs1275074
rs1275075
11:123487300_C_G
rs1001545
rs1001546
rs113366369
rs138967757
rs140263282
rs1275076
rs12225236
rs12224033
rs12222537
rs1275077
rs73029874
rs73617605
rs12279179
rs78611978
rs1275078
rs1275079
rs1275080
rs34333709
rs1148118
rs1148117
rs1533392
rs1148116
rs73029887
rs117608320
rs149312451
rs1148115
rs11219210
rs79274363
rs4936835
rs7924813
rs3741112
rs1274204
rs3187433
rs3741116
rs72552153
rs72552188
rs1720347
rs1676630
rs1148114
rs72553914
rs11219212
rs1709900
rs1148113
11:123499499_G_A
11:123499499_G_C
rs12286568
rs2027767
rs72552174
rs72552176
rs10400374
rs41497645
rs72552201
rs72552202
rs72553910
rs72552198
rs1148111
rs1148110
rs72552145
rs1148109
rs72552148
rs1148108
rs7103714
rs148036043
rs79506361
rs78564934
rs1274205
rs7111859
rs4554899
rs2276022
rs2276023
rs7112258
rs56655956
rs75474128
rs61374905
rs59729072
rs74421140
rs58071488
rs1720344
rs78513518
rs73031610
rs71490081
rs67208860
rs73031614
rs1275087
rs1275086
rs1275085
rs1783901
rs72552167
rs72552169
rs1477825
rs11822049
rs1709886
rs1720343
rs947915
rs80344752
rs947916
rs1274215
rs11604797
rs11219214
rs12421510
rs1296514
rs5023548
rs1148107
rs7109479
rs72553918
rs28550270
rs28500703
rs76550750
rs12418987
rs1720341
rs1720340
rs1792016
rs1720339
rs1720338
rs11219215
rs1783902
rs1720337
rs1612588
rs1613394
rs142328257
rs1720329
rs1720328
rs73031641
rs73031642
rs73031645
rs1791982
rs73031648
rs73031649
rs3862613
rs947913
rs3851095
rs3851096
rs12419505
rs1617513
rs3862614
rs3781904
rs3851097
rs3851098
rs3851099
rs3851100
rs3851101
rs68105605
rs3851102
rs3851103
rs3851104
rs7483687
rs12420563
rs12420603
rs12422066
rs72552131
rs55820109
rs56327912
rs56066654
rs56037734
rs55648229
rs12575613
rs1148085
rs74514855
rs3887312
rs7481662
rs34571151
rs35700471
rs35080956
rs10893054
rs35402345
rs73013311
rs55820039
rs55980129
rs11219218
rs4936837
rs189674240
rs12419737
rs12417316
rs12420072
rs73013317
rs73013318
rs12574384
rs56383565
rs55925800
rs12574402
rs12420547
rs10893055
rs12577081
rs10893056
rs73617640
rs11219219
rs12416865
rs12420938
rs10893057
rs11219220
rs12792528
rs12793042
rs116567806
rs1148106
rs113668453
rs1828940
rs1828941
rs2199571
rs12800696
rs12802137
rs10893058
rs10893059
rs10893061
rs11219221
rs2027769
rs12226826
rs10893062
rs73617644
rs150059784
rs10893063
rs10790582
rs12416995
rs12574109
rs10893064
rs11219223
rs57733143
rs35333123
rs55898146
rs4935840
rs7945134
rs7945504
rs7945510
rs7930574
rs117600181
rs1903822
rs1903824
rs10893065
rs12577878
rs73617650
rs10790583
rs10790584
rs12577909
rs10893066
rs1148105
rs11219224
rs10893067
rs10893068
rs3741115
rs12270609
rs3919865
rs73017443
rs1275096
rs17674621
rs1111906
rs1275097
rs17127533
rs12418011
rs1275098
rs1275099
rs1275100
rs4586179
rs4491232
rs147774114
rs7107548
rs138108421
rs7124162
rs1290018
rs1275050
rs10893069
rs10750238
rs11600478
rs75728790
rs10790585
rs150671341
rs113986909
rs12793258
rs1275051
rs1975922
rs7128268
rs7113899
rs1275052
rs1111905
rs1111904
rs10790586
rs10790587
rs78504668
rs10790588
rs12282758
rs10790589
rs1841876
rs34591296
rs61904896
rs10790590
rs11219229
rs7127157
rs11603495
rs11605663
rs11607607
rs1720327
rs148087847
rs11219231
rs34221089
rs10790591
rs10790592
rs12289745
rs12289746
rs147516595
rs1791698
rs2298809
rs1720326
rs2256714
rs2298810
rs2298811
rs2298812
rs12799073
rs1676623
rs1631727
rs192113629
rs1783900
rs12275251
rs10893070
rs1676637
rs1783899
rs61904933
rs1792012
rs7123157
rs1299132
rs111969875
rs12273127
rs1275095
rs138464080
rs143353395
rs1275094
rs13377283
rs74781199
rs77142475
rs1275093
rs1540122
rs139908680
rs1275092
rs7946492
rs11219239
rs61904935
rs61904936
rs1894092
rs1894093
rs11823554
rs1275091
rs7114006
rs1275090
rs3901231
rs71490084
rs3901232
rs1275089
rs4372466
rs12789647
rs10790593
rs12576271
rs10893071
rs73617702
rs1275088
rs1074339
rs35268676
rs3901307
rs3901306
rs3851105
rs10893072
rs1617377
rs3929234
rs1720324
rs61904937
rs66961264
rs1625876
rs1624234
rs11219240
rs10893073
rs10790594
rs189802387
rs1676624
rs113018888
rs1783891
rs143597554
rs12422042
rs77467121
rs4430519
rs4519103
rs12419599
rs4936839
rs4406833
rs75365803
rs7121606
rs7946804
rs73017488
rs77952010
rs10893076
rs12576771
rs76753565
rs1275055
rs7103749
rs7120416
rs74369528
rs1275054
rs1275053
11:123576251_G_T
rs150440803
rs59884071
rs80241721
rs116416443
rs113912976
rs79860085
rs10893077
rs552820
rs527200
rs61904947
rs475710
rs80047114
rs4936840
rs552467
rs557862
rs558021
rs655756
rs75522719
rs12271464
rs503766
rs627134
rs625888
rs182770565
rs1791700
rs570664
rs79242892
rs4935841
rs148801387
rs56752464
rs111450226
rs2276410
rs2282646
rs597530
rs17127619
rs481168
rs1077911
rs147017971
rs17127621
rs2126709
rs10904
rs3183878
rs679597
rs687414
rs687335
rs2282644
rs675172
rs1144507
rs34819525
rs2282643
rs2282642
rs2282641
rs1144506
rs1144505
rs1144504
rs1144503
rs1144502
rs1880058
rs34875118
rs4935842
rs4935843
rs116948993
rs57227485
rs1791715
rs9326264
rs6590005
rs79213271
rs77303532
rs10502267
rs117415079
rs10893078
rs10893079
rs11219262
rs1940185
rs10466599
rs10466600
rs10466601
rs3741114
rs3741113
rs1557429
rs1557428
rs1557427
rs1557425
rs10893080
rs11219263
rs80235231
rs10750239
rs10790595
rs11219264
rs1939924
rs1939925
rs1893061
rs76719744
rs11219265
rs77484422
rs112826762
rs10893081
rs10736530
rs11219267
rs61545033
rs79302263
rs11824885
rs10893082
rs76172222
rs11219268
rs11219269
rs12794996
rs11602936
rs58794262
rs17127661
rs10893083
rs148741413
rs77286281
rs11219270
rs34251861
rs11603175
rs10893084
rs11601032
rs10893085
rs10790597
rs10893086
rs11219272
rs58524431
rs7110051
rs17127665
rs11219274
rs112760139
rs11219277
rs12295819
rs12282787
rs17676038
rs12364099
rs143934026
rs4935844
rs10502268
rs10502269
rs10502270
rs768747
rs11219279
rs75403778
rs75515514
rs77558308
rs12577516
rs140147658
rs12576483
rs78161982
rs12577778
rs112710662
rs118103301
rs77837476
rs11219280
rs71490087
rs4935845
rs61137652
rs111659400
rs7103374
rs9943634
rs9943538
rs112928838
rs148094431
rs35567685
rs60023486
rs10893087
rs76502199
rs77948637
rs12575754
rs7938271
rs75472194
rs7938701
rs11219281
rs4936841
rs146363347
rs60424703
rs1940189
rs4367957
rs75186598
rs139518782
rs147363794
rs77120510
rs7110581
rs11219284
rs4935846
rs80299237
rs78118832
rs6590007
rs7952657
rs10893088
rs112746555
rs60093720
rs78990054
rs61294347
rs12575277
rs58865771
rs117568876
rs4936842
rs78592832
rs12575065
rs12577221
rs117780448
rs17127676
rs61906570
rs75247402
11:123646058_T_G
11:123646058_T_C
rs1940193
rs80218928
rs76681647
rs17744026
rs7130648
rs183463724
rs12576820
rs75004667
rs10502271
rs4245048
rs1939919
rs78328004
rs10893089
rs17127684
rs17127687
rs11219286
rs12801252
rs76900764
rs76565557
rs10790598
rs77557259
rs1893064
rs76853302
rs17127692
rs7947089
rs74939579
rs117178365
rs77923036
rs1939921
rs149302582
rs113824266
rs112281761
rs12576451
rs17744235
rs11219288
rs11219289
rs11219290
rs11219291
rs1940196
rs61442763
rs115557625
rs1940197
rs11219292
rs11219293
rs11518411
rs11219294
rs78932740
rs117055141
rs144851202
rs117917792
rs77644292
rs35011523
rs10736531
rs1940198
rs145360411
rs4936843
rs4936844
rs75632549
rs118167159
rs186710688
rs12574296
rs117500737
rs17127704
rs998558
rs7127423
rs12281133
rs111820928
rs1940190
rs113744000
rs7944946
rs4460824
rs4285882
rs6590009
rs1893020
rs1893021
rs12098960
rs11601121
rs11605363
rs12099237
rs17682150
rs77581632
rs78802534
rs4935847
rs17744407
rs117572823
rs12288957
rs1939916
rs1939917
rs1939920
rs73028800
rs34071746
rs10893090
rs144432954
rs1939923
rs4936845
rs76301014
rs7952150
rs147835876
rs10750240
rs10750241
rs1893022
rs74690701
rs77556372
rs7113762
rs138979907
rs11219300
rs1939910
rs143899490
rs1939911
rs11219301
rs724467
rs185682930
rs4936846
rs17682559
rs116923136
rs17127748
rs1893063
rs1893062
rs2096789
rs76647391
rs181054641
rs4345979
rs1807079
rs733407
rs733406
rs17744893
rs148529039
rs5023166
rs948161
rs948160
rs17127760
rs11219307
rs11219308
rs2186744
rs2155362
rs2212473
rs7950658
rs79871936
rs35784244
rs7103696
rs35387734
rs4935848
rs10790599
rs9988869
rs10790600
rs10750242
rs11219309
rs34345116
rs34820797
rs10732862
rs11826594
rs141281289
rs78082664
rs11219310
rs182177074
rs185432806
rs7942781
rs12284006
rs17120
rs61904764
rs35360136
rs149984593
rs149229480
rs4935849
rs147938427
rs11219311
rs138637859
rs11518245
rs79407270
rs11518246
rs7937932
rs7924446
rs147961608
rs11219312
rs4936847
rs4936848
rs35885297
rs61904769
rs11219313
rs140681112
rs4424679
rs4447187
rs60866008
rs4432034
rs12286996
rs61904770
rs12288627
rs11500886
rs11500887
rs75314028
rs12290757
rs1940200
rs56264926
rs74938364
rs10790601
rs12273101
rs10750245
rs4528342
rs4936849
rs79608926
rs117637619
rs4936850
rs4578400
rs11219314
rs117140587
rs17682723
rs61904790
rs12225240
rs55849219
rs55677447
rs7942936
rs7928288
rs4936851
rs12278684
rs183957951
rs12278838
rs12292062
rs12272739
rs7480204
rs79122287
rs4348914
rs17682849
rs12280615
rs12293910
rs12294069
rs10790602
rs7114725
rs12276313
rs10502272
rs80297504
rs2186743
rs76687530
rs61908461
rs4936852
rs7126738
rs112643155
rs7126541
rs35354060
rs4936853
rs7126836
rs12803203
rs11219316
rs10893092
rs11219318
rs11219319
rs11219320
rs11219321
rs12288009
rs12281910
rs12288122
rs12288134
rs17683143
rs12574929
rs1940186
rs1940187
rs189007922
rs10502273
rs12278537
rs10502274
rs75213980
rs1939915
rs2155359
rs2155360
rs34435469
rs2155361
rs78210180
rs2155363
rs2186745
rs11219322
rs4387357
rs4400826
rs12274215
rs12281269
rs11219323
rs4121463
rs76473701
rs75810679
rs34582915
rs12276568
rs75444328
rs7927203
rs77040415
rs7927316
rs7927317
rs7927035
rs7930045
rs7930177
rs145643955
rs57063490
rs35795440
rs11219324
rs4409843
rs75980773
rs7937848
rs4936854
rs79151512
rs4935850
rs138014983
rs79461941
rs12283915
rs78932563
rs12283877
rs7110337
rs12285555
rs2096791
rs76279571
rs75138946
rs75261499
rs56317131
rs35759233
rs111826020
rs12805176
11:123728065_C_T
rs1940195
rs7937718
rs71468786
rs1893065
rs147728469
rs147467318
rs2212474
rs2000582
rs2000581
rs34820456
rs115793027
rs56005168
rs79009705
rs10736533
rs75766343
rs948159
rs76503826
rs17683381
rs36091826
rs7951825
rs17745685
rs4936855
rs113339420
rs17745727
rs17683495
rs151308198
rs111917555
rs112330847
rs7952126
rs111989366
rs61908499
rs7484238
rs4429069
rs10790603
rs4322405
rs113520583
rs34332315
rs35886617
rs12418512
rs12418513
rs12421338
rs147258369
rs35679831
rs144849728
rs10893097
rs11219332
rs113562207
rs61908530
rs35097365
rs149075273
rs61908532
rs61908533
rs118040963
rs71490092
rs11600339
rs4936856
rs12272852
rs4572149
rs12273131
rs35875746
rs79948028
rs74878198
rs12274847
rs12417791
rs12787173
rs4936857
rs12786898
rs74433644
rs10790604
rs4366500
rs117349694
rs113853304
rs147856800
rs7121265
rs1812428
rs118181288
rs7124726
rs1939913
rs77658906
rs11219333
rs76524449
rs10502284
rs7129450
rs7130197
rs12808043
rs12276179
rs10893098
rs34449273
rs12799399
rs12800512
rs12799157
rs12805527
rs74857358
rs7938156
rs12804559
rs10502283
rs1054041
rs1939928
rs1939927
rs35551906
rs4587739
rs61908536
rs7121426
rs117704000
rs728178
rs728177
rs6590016
rs10502281
rs7941883
rs12277373
rs35201121
rs78636693
rs7946585
rs17683920
rs17683944
rs11219335
rs10893100
rs76031878
rs1982460
rs1598017
rs1453633
rs17127891
rs17746262
rs17127899
rs7131308
rs73020736
rs112565818
rs138631568
rs2315026
rs12285115
rs1453634
rs17127907
rs1453635
rs34957133
rs75815719
rs113972098
rs80233230
rs113666162
rs73020738
rs77467592
rs118073528
rs17127908
rs7114772
rs17127917
rs17746441
rs2315027
rs2315028
rs12799256
rs34492530
rs34140701
rs12803758
rs17684261
rs10502280
rs12288419
rs35809626
rs17127923
rs10502279
rs9804424
rs10502278
rs2315029
rs1563126
rs2167938
rs140818585
rs2315030
11:123773838_T_A
rs9804524
rs34366557
rs11828180
rs11219340
rs10750247
rs10750248
rs10790605
rs10790606
rs10790607
rs10790608
rs10790609
rs1377602
rs11219343
rs1377603
rs1377604
rs1377605
rs10893101
rs76789350
rs10750249
rs17127947
rs17127950
rs10750250
rs10893102
rs61907183
rs7926767
rs10790610
rs61748875
rs7942047
rs7927385
rs7120581
rs7107555
rs77578727
rs150487898
rs80113132
rs11219346
rs117841376
rs10893103
rs7925715
rs12806096
rs6590017
rs144453469
rs1584825
rs79828413
rs11219348
rs7126113
rs78853707
rs7951061
rs116962164
rs61907184
rs34644375
rs1947408
rs61907185
rs78934954
rs35726568
rs2100412
rs2084996
rs1453657
rs11219350
rs58269424
rs7945138
rs7946445
rs7946454
rs61907187
rs75010135
rs61907188
rs12274148
rs12275512
rs2000895
rs76322036
rs78056098
rs1545529
rs1545530
rs10893105
rs12281247
rs35330087
rs10790611
rs190531923
rs921660
rs12283169
rs11219353
rs79115878
rs10893106
rs11219354
rs10893107
rs12286706
rs12287080
rs1453655
rs2045070
rs2045071
rs12226080
rs17684986
rs2078440
rs10790612
rs12282739
rs1901878
rs12099152
rs11219355
rs10750251
rs1453648
rs61907223
rs78143027
rs1453647
rs6590018
rs10790613
rs78677464
rs7130616
rs7130730
rs7130744
rs77072870
rs1453646
rs970586
rs970585
rs148239383
rs970584
rs1377607
rs1377606
rs6590019
rs4936858
rs1598018
rs59636433
rs10893109
rs12421718
rs113977160
rs78629713
rs12576708
rs10736534
rs12269978
rs4935851
rs11219358
rs11219359
rs11219360
rs1840215
rs74449751
rs74891634
rs79378241
rs11219361
rs7111954
rs113231310
rs35895451
rs12280058
rs77776318
rs11219362
rs11219363
rs41469648
rs11219364
rs75969952
rs7110848
rs11219365
rs41364544
rs7129884
rs7130003
rs140244798
rs4936859
rs61907224
rs1476203
rs61907225
rs80268381
rs4300403
rs1476202
rs117517375
rs1453644
rs1453643
rs1453642
rs11219369
rs4936861
rs4936862
rs113544136
rs112830185
rs6590023
rs6590024
rs7128735
rs11219371
rs9651700
rs117626070
rs9651701
rs7102269
rs7102193
rs79949546
rs74810801
rs10893111
rs78257166
rs77881142
rs12279094
rs78738773
rs7933073
rs7932987
rs6590025
rs60388873
rs11219373
rs10893112
rs77778631
rs10790614
rs79290866
rs117702649
rs4486646
rs4486647
rs4519104
rs112139114
rs7124306
rs148386714
rs7124447
rs55771049
rs7128649
rs1453649
rs4936863
rs10893113
rs2084994
rs12794540
rs6590027
rs7114486
rs6590028
rs12224081
rs7118507
rs1584824
rs79633186
rs61907242
rs11219376
rs10893114
rs7126609
rs145905025
rs140713354
rs61907243
rs2123713
rs183392910
rs10790618
rs1453658
rs111707182
rs7943298
rs61245896
rs56156475
rs57517335
rs7112950
rs6590029
rs75966366
rs79451923
rs11537155
rs1453651
rs11560863
rs10893116
rs11501181
rs55832412
rs11821086
rs112303912
rs4936865
rs61907249
rs75812385
rs4335558
rs7102069
rs4517534
rs1598019
rs7124936
rs11219379
rs192298002
rs11501183
rs34239418
rs58051506
rs79726442
rs79665309
rs190173998
rs79563269
rs78207343
rs111624708
rs9326268
rs79042562
rs71490099
rs12285209
rs7941292
rs763640
rs723488
rs71490100
rs10893117
rs55944888
rs17759447
rs17686210
rs17759513
rs11219385
rs35674999
rs7127903
rs17686304
rs10893118
rs144696481
rs10893119
rs74788753
rs76865899
rs10893120
rs111419155
rs117110179
rs73024719
rs11219389
rs76332739
rs61907251
rs2123711
rs2123710
rs11530582
rs112528708
rs10893121
rs79672755
rs150489370
rs79323255
rs1598020
rs73024782
rs12276629
rs4936870
rs17759675
rs71490102
rs73024785
rs111795511
rs112250539
rs17128065
rs17128069
rs1453656
rs4391827
rs10893123
rs79273287
rs11826200
rs75270614
rs10750252
rs17759886
rs10790620
rs10790621
rs1453654
rs73024802
rs17128083
rs61908587
rs17128086
11:123865086_A_T
rs7944434
rs17128087
rs10790622
rs71491803
rs78898518
rs112465310
rs145827642
rs1823822
rs78817789
rs61908588
rs56225134
rs10750253
rs11219397
rs11219398
rs60224746
rs12577664
rs11219399
rs11219400
rs17128094
rs4936872
rs117792458
rs10790623
rs61908589
rs147183065
rs61908590
rs4936873
rs4936874
rs35865025
rs61908592
rs74526358
rs10893124
rs11600075
rs7120473
rs4936875
rs73026818
rs73026820
rs10893125
rs17687161
rs11603189
rs10750254
rs10750255
rs4936876
rs78423671
rs4936877
rs4936878
rs695022
rs7102393
rs7102719
rs1947406
rs9787913
rs11600498
rs10750256
rs75269916
rs61908593
rs10893126
rs35316117
rs10790624
rs11607713
rs11601573
rs61908594
rs17760637
rs17128126
rs11219406
rs55700020
rs4936879
rs7119447
rs4935854
rs4935855
rs4935856
rs150692768
rs7106094
rs7123574
rs11602793
rs6590033
rs6590034
rs12273623
rs61908595
rs10893127
rs6590035
rs57094086
rs10502277
rs7925793
rs73028904
rs6590036
rs7928970
rs73028906
rs78900177
rs73028907
rs66605425
rs1893766
rs4084209
rs4936880
rs4936881
rs61908597
rs4936882
rs150059707
rs144810572
rs61908598
rs78294880
rs78158860
rs10893128
rs1318750
rs11219411
rs2076941
rs73028922
rs28734900
rs11219413
rs12363627
rs12221656
rs61908612
rs12574086
```
