## Supplementary material for "Characterization of shared and ancestry-specific signals driving complex traits using multi-ancestry fine-mapping": orig_s2_snps

```
rs7944480
rs73608668
rs11218925
rs4542425
rs10458987
rs138925612
rs11820454
rs74749324
rs736973
rs12576582
rs2012271
rs4631891
rs12574704
rs76379555
rs10790553
rs11218926
rs76213259
rs4936766
rs6589965
rs188526859
rs35076880
rs11218928
rs10750230
rs117217993
rs11825576
rs12273037
rs12286407
rs11218930
rs11825773
rs922252
rs141446843
rs922253
rs7952418
rs7939203
rs191579815
rs10892955
rs11218932
rs10892956
rs60576349
rs57088882
rs11218933
rs111595802
rs113186636
rs148452394
rs12288965
rs117467034
rs12282109
rs12289206
rs58822282
rs10892957
rs4323879
rs11218934
rs143765705
rs11218935
rs12788858
rs74329579
rs7943107
rs7943123
rs115390033
rs74939851
rs12420012
rs12420026
rs3892259
rs7126108
rs7126682
rs11218936
rs11605702
rs117049730
rs12574868
rs12573932
rs11826861
rs112650695
rs113830786
rs9665920
rs7931114
rs60405069
rs73608698
rs73608699
rs10160839
rs9704283
rs11600486
rs11600517
rs4936767
rs77274954
rs116852495
rs73610509
rs185768417
rs111706621
rs73610510
rs116365065
rs7941944
rs7942063
rs7942164
rs530260798
rs17127018
rs7128812
rs7128932
rs7102045
rs79846733
rs56131320
rs77426690
rs7929869
rs61158837
rs60659602
rs139918207
rs7111590
rs7111598
rs12418736
rs7122466
rs1841580
rs1461495
rs7123232
rs114923478
rs7109336
rs75927620
rs115026276
rs7109348
rs7949127
rs7949220
rs7948948
rs4802
rs3763897
rs4936770
rs1064585
rs1461496
rs56828988
rs1461497
rs60104917
rs41361350
rs10892958
rs11823704
rs41302367
rs4935825
rs11218941
rs72488031
rs79563213
rs75882958
rs2276074
rs1136141
rs2276075
rs2276077
rs190423677
rs2236658
rs2236659
rs80291945
rs2236660
11:122933750_C_A
11:122933750_C_G
rs11218943
rs2276078
rs12225163
rs112744581
rs112666455
rs11218944
rs78385105
rs7131452
rs11218945
11:122936449_C_G
rs79261381
rs11218946
rs12575564
rs77876049
rs60397091
rs12224973
rs57630504
rs113954756
rs146638853
rs76088419
rs190733142
rs73610550
rs74526153
rs7943796
rs7933208
rs7111596
rs11825490
rs76347323
rs10892959
rs80047973
rs73610554
rs3763896
rs11218948
rs1129056
rs116274621
rs10892960
rs115214030
rs114901619
rs11218950
rs138029442
rs7949414
rs11218951
rs4936771
rs12226705
rs4936772
rs11608035
rs4936773
rs73610557
rs201177297
rs4936774
rs11218953
rs11218954
rs116227398
rs142531839
rs76813965
rs76381550
rs75592753
rs75738626
rs11218955
rs144815819
rs11218956
rs11218957
rs114514950
rs80078512
rs7115313
rs7115329
rs11218959
rs11218960
rs74581495
rs7941144
rs115280794
rs77467414
rs74236722
rs12417502
rs11218961
rs7949583
rs11825955
rs144480288
rs117282560
rs56154230
rs12222562
rs3829272
rs11218962
rs2276348
rs11218963
rs74946342
rs77485665
rs112221133
rs116076860
rs201926307
rs76561142
rs143172004
rs11218965
rs11218966
rs75665886
rs11218967
rs11218968
rs139074057
rs149425310
rs77444923
rs7130164
rs11218973
rs149954267
rs59958180
rs60236427
rs7104473
rs111295957
rs78988848
rs7123187
rs11218976
rs12361252
rs7113273
rs112938964
rs7938792
rs7952655
rs10892961
rs147399355
rs11218978
rs7109445
rs11218979
rs141412888
rs7121616
rs75581711
rs150310458
rs80271152
rs75228513
rs7122306
rs79401687
rs4936775
rs111538248
rs113712713
rs11218980
rs7104160
rs4936776
rs55653765
rs56266115
rs55910302
rs74494176
rs74743786
rs11218981
rs10892962
rs140765244
rs11218982
rs111727295
rs74994098
rs28526591
rs78031809
rs117471617
rs12286213
rs149202801
rs12287454
rs11218985
rs11218986
rs7933576
rs7933934
rs12279824
rs77859246
rs76079260
rs113058453
rs552636298
rs540295423
rs111569801
rs112365107
rs113912672
rs12283333
rs539232
rs12283600
rs10892964
rs12283819
rs12283772
rs12283776
rs112492529
rs111260380
rs12287002
rs11218988
rs10458940
rs111881976
rs10458941
rs80197279
rs77669620
rs113016928
rs140675677
rs9666251
rs949155
rs12290985
rs4936777
rs7948719
rs78124657
rs11218990
rs12275310
rs11218991
rs12277105
rs11607961
rs74377334
rs11607965
rs11605822
rs11607994
rs61140679
rs11820867
rs11218992
rs12293887
rs12280650
rs11602055
rs143414188
rs7122440
rs11822892
rs141625091
rs147664692
rs12286532
rs12286620
rs11601567
rs11218996
rs12289987
rs149964181
rs2169355
rs1563964
rs75609645
rs149130839
rs7126295
rs77561902
rs11218998
rs77418215
rs118037412
rs11825379
rs57151221
rs10892966
rs117379156
rs75132621
rs11218999
rs11219000
rs11219001
rs11219002
rs60036029
rs76695767
rs79360760
rs77642139
rs12281757
rs145098821
rs11219003
rs11219004
rs11219005
rs12289830
rs79129722
rs77603361
rs7931136
rs7945938
rs11219006
rs147399235
rs10892967
rs10790554
rs12286925
rs11603215
rs12280247
rs12293323
rs12287160
rs12280271
rs1563965
rs1975890
rs1975891
rs11219008
rs11219009
rs11219010
rs4454733
rs4442564
rs11219011
rs12270464
rs12290670
rs12270481
rs184564167
rs10892969
rs6589966
rs79540989
rs78476572
rs113451750
rs12274172
rs7947919
rs12274236
rs12287615
rs12287518
rs12287633
rs12287708
rs12274492
rs142841013
rs7130674
rs10892970
rs11219013
rs11219014
rs12279677
rs77420429
rs35705706
rs7937767
rs7938017
rs11219015
rs7925085
rs12283343
rs77358864
rs12283311
rs4438047
rs4345978
rs4475932
rs75362838
rs11601147
rs4936778
rs74776234
rs10892971
rs11219016
rs4435015
rs4304791
rs4584587
rs4935826
rs78864852
rs7106843
rs7106958
rs6589967
rs6589968
rs6589969
rs7127338
rs7127455
rs7111575
rs75567373
rs2008043
rs4435010
rs7937991
rs7937909
rs61586682
rs12418137
rs59135714
rs7120168
rs58942901
rs57399908
rs7131073
rs7131518
rs11219021
rs7924892
rs7927861
rs7105909
rs12290580
rs117892730
rs78973283
rs12280662
rs11219022
rs11219023
rs12578013
rs11219024
rs11219025
rs11219026
rs11219027
rs11822793
rs11219031
rs11219032
rs74554984
rs4581460
rs12574703
rs118069020
rs11821710
rs11821683
rs11824132
rs11219033
rs11824151
rs11219034
rs73612440
rs10790555
rs11219035
rs10790556
rs10892972
rs9943547
rs9943585
rs9943479
rs4935827
rs4935828
rs4935829
rs11600359
rs11600361
rs10400330
rs10400222
rs10400223
rs10400282
rs10400332
rs10400224
rs10400227
rs10400285
rs11603148
rs9943615
rs2212521
rs10400356
rs140226546
rs200415752
rs10790557
rs80131309
rs75362811
rs74536964
rs117981027
rs141486335
rs78113761
rs78737917
rs10892974
rs76347411
rs76089227
rs11219036
rs79708253
rs79538794
rs76194217
rs77511720
rs10892975
rs75904295
rs12290632
rs78826291
rs10892976
rs74740004
rs79341961
rs10502265
rs12272626
rs12285884
rs4936780
rs77006577
rs76692255
rs12802926
rs79219458
rs7933163
rs76294729
rs117571900
rs6589970
rs7115567
rs10750232
rs192377036
rs185519025
rs10790558
rs117854606
rs4936781
rs4936782
rs11219040
rs144348401
rs7102292
rs117216977
rs12290606
rs118084058
rs116950633
rs118004753
rs11602910
rs4259834
rs10790559
rs4379860
rs117360929
rs12419041
rs4370954
rs117480187
rs4372465
rs11219042
rs7104894
rs11219043
rs12573887
rs35483681
rs7105425
rs76443436
rs117482204
rs12787411
rs11828777
rs10892977
rs7928609
rs11219047
rs7929006
rs11219048
rs78040104
rs11219049
rs80211940
rs11219050
rs117046892
rs59327612
rs11219051
rs11219052
rs59577304
rs75831739
rs17737079
rs1944605
rs75308854
rs7113140
rs7130937
rs75093728
rs11219053
rs6589971
rs73017874
rs117370850
rs10892978
rs12417700
rs12420454
rs7952397
rs6589972
rs76719175
rs78195833
rs12272176
rs61904434
rs61904435
rs12801982
rs57085814
rs11607969
rs2002871
rs878296
rs949065
rs12417318
rs10892981
rs73017877
rs7129640
rs6589973
rs4403817
rs61904437
rs4936783
rs4936784
rs7941947
rs7942068
rs57671678
rs7927622
rs61904439
rs77817614
rs2302605
rs11219061
rs61904440
rs4554898
rs4282989
rs4429068
rs4488207
rs2155572
rs7946718
rs7946719
rs145369941
rs117799501
rs1944607
rs961278
rs116344461
rs76088472
rs57170132
rs61904442
rs116928584
rs61904443
rs61904444
rs111957943
rs7934131
rs12575714
rs78731071
rs11824555
rs3819212
rs61904445
rs4267083
rs4285881
rs485345
rs11219068
rs482919
rs28445684
rs28714447
rs551345
rs513314
rs577777
rs117498337
rs471973
rs577432
rs526199
rs186541917
rs530763
rs3017931
rs12284852
rs11219072
rs12284903
rs117539201
rs3763892
rs3763893
rs3763894
rs557660
rs59247361
rs59209193
rs11219074
rs112307705
rs543302
rs80081315
rs492248
rs144127641
rs139986998
rs1790229
rs560993
rs491500
rs1790230
rs3016599
rs3018106
rs557272
rs513136
rs544310
rs488943
rs497366
rs560192
rs56291236
rs4245047
rs17127163
rs58431808
rs7120082
rs550113
rs559254
rs3018105
rs493642
rs565734
rs496446
rs479000
rs524658
rs525854
rs17127167
rs11219080
rs557652
rs471086
rs471209
rs471320
rs57500292
rs58348134
rs78381976
rs73614699
rs73614702
rs112397861
rs73616403
rs73616405
rs56162316
rs7116219
rs77960375
rs182246089
rs74628777
rs73616409
rs76837396
rs73616412
rs471296
rs3898437
rs142293534
rs75092957
rs560152
rs492816
rs76291676
rs484580
rs184747699
rs540774
rs75073241
rs4936785
rs73019826
rs528208
rs12577467
rs75870427
rs558362
rs558560
rs482099
rs74416975
rs505272
rs76210542
rs508661
rs191919599
rs512391
rs118052086
rs513205
rs58101364
rs10790562
rs489029
rs528990
rs490230
rs532690
rs532826
rs59260161
rs7926057
rs7942543
rs7942547
rs77908625
rs76829591
rs116853494
rs61361630
rs503587
rs79558309
rs10892985
rs117036986
rs10892986
rs7109177
rs10790565
rs10790566
rs10892987
rs79456456
rs7125436
rs7125472
rs7128842
rs17127188
rs59560502
rs17127191
rs73019854
rs7103191
rs4936788
rs4936789
rs4936790
rs6589979
rs7929678
rs7930149
rs7929924
rs77326709
rs145838065
rs112340701
rs113134355
rs113945745
rs79292548
rs7115792
rs112587190
rs79865419
rs117310319
rs7949765
rs146449609
rs7950320
rs2000795
rs2000796
rs12576528
rs12421414
rs17127202
rs17127205
rs75178946
rs883410
rs883411
rs3935933
rs4073050
rs7940505
rs7940634
rs7927484
rs7940974
rs4280007
rs4280008
rs4351827
rs4303242
rs4503563
rs4499014
rs59132402
rs10790567
rs2156448
rs2156447
rs139757469
rs4936793
rs6589983
rs7927988
rs7928409
rs4323880
rs7928227
rs4402299
rs4325322
rs4325323
rs4307735
rs12271070
rs11219096
rs4936794
rs4936795
rs4936796
rs4936797
rs4936798
rs7935648
rs12280623
rs140575151
rs7130207
rs7130567
rs10892988
rs117617959
rs7941914
rs117404621
rs79490271
rs7946530
rs7934887
rs12806349
rs111318420
rs35678992
rs11518410
rs111910505
rs117620954
rs75899480
rs11219100
rs11219101
rs7125324
rs55888036
rs7111169
rs35055985
rs35802135
rs17127226
rs7947203
rs6589984
rs6589985
rs6589986
rs6589987
rs143780918
rs10892992
rs10892993
rs10892995
rs113143623
rs7124862
rs10892996
rs10892997
rs10892998
rs10892999
rs11219104
rs7945589
rs7930806
rs10790569
rs10790570
rs1943463
rs4548632
rs73021813
rs7116218
rs151081138
rs10736527
rs10750233
rs10750234
rs10750235
rs11600167
rs10790571
rs11219106
rs7932286
rs7945779
rs7946395
rs2187325
rs11821954
rs7119190
rs7926273
rs7926507
rs6589991
rs7107288
rs6589992
rs7107994
rs140661294
rs6589993
rs77661461
rs6589994
rs7123177
rs118108742
rs11219107
rs117438737
rs12273510
rs117396147
rs56834197
rs61907365
rs73021837
rs78498120
rs117480877
rs11602287
rs78095763
rs11602348
rs7947161
rs4303243
rs11219108
rs188345745
rs2156444
rs2156445
rs4619156
rs11602677
rs10893004
rs948838
rs948839
rs61904671
rs61904672
rs11603794
rs76968238
rs11219109
rs11219110
rs9888300
rs9888204
rs11604346
rs7943399
rs10893005
rs61904673
rs13377457
rs184140620
rs10750236
rs10790573
rs10790574
rs10790575
rs10893006
rs10893007
rs10893008
rs138484153
rs61904675
rs11219111
rs76489069
rs10893009
rs4578399
rs4280009
rs4631892
rs1893674
rs11606158
rs11606195
rs948840
rs948841
rs35297284
rs11606684
rs11606676
rs12797279
rs56122130
rs55692500
rs56197134
rs12577582
rs10160306
rs10160307
rs10160308
rs7115555
rs7115445
rs7101428
rs7116171
rs7101668
rs7116078
rs4450184
rs4567480
rs4421758
rs61904681
rs7120003
rs7105805
rs11820616
rs10893010
rs11219113
rs10736528
rs10893011
rs10736529
rs35202387
rs56330917
rs80081788
rs12275698
rs11219114
rs10893013
rs10893014
rs10893015
rs10893016
rs10750237
rs10893017
rs7107396
rs7119283
rs7119209
rs7119204
rs117600716
rs7931366
rs7945055
rs6589997
rs7123956
rs7123833
rs75428173
rs7127332
rs117349716
rs7113570
rs58802593
rs11219115
rs11219116
rs7114021
rs11219117
rs117942634
rs138803470
rs148956428
rs142136084
rs17670852
rs112302984
rs76140243
rs57830495
rs7102914
rs78448032
rs17127271
rs7112931
rs73023713
rs17127272
rs7103133
rs146689142
rs17127281
rs2156446
rs4281493
rs10893019
rs111925642
rs113793872
rs10893020
rs10893021
rs10893022
rs60774892
rs10893023
rs7120111
rs7120742
rs74364156
rs10893024
rs7123457
rs9943503
rs2156442
rs9666197
rs948842
rs6589998
rs7105674
rs58046759
rs9971486
rs10893025
rs10893026
rs10893027
rs10893028
rs7130954
rs10893029
rs7934888
rs7948443
rs12225861
rs10893030
rs12223538
rs17738808
rs35475086
rs11219121
rs12221651
rs11219122
rs4267084
rs57596880
rs11822822
rs79345607
rs117611937
rs10893031
rs10893032
rs61904728
rs117937367
rs17738936
rs56996228
rs75211719
rs79128007
rs34967728
rs12574231
rs61904730
rs11219124
rs11219125
rs12224823
rs77051819
rs10893034
rs12226119
rs11219126
rs7927064
rs59757547
rs183176060
rs61904733
rs1943465
rs1943466
rs7121824
rs7105884
rs7106228
rs1943467
rs1985916
rs4936803
rs6589999
rs1943468
rs7951557
rs7120872
rs11219128
rs7946337
rs6590000
rs6590001
rs6590002
rs73023763
rs12290808
rs61904737
rs4582988
rs61904738
rs17127340
rs17127342
rs61904739
rs55741849
rs11219131
rs77678259
rs59666488
rs61904741
rs2282560
rs113828677
rs2282561
rs7950886
rs2714062
rs17127350
rs17127353
rs2846063
rs2714061
rs2714060
rs2714059
rs2714058
rs2714057
rs12575737
rs2953192
rs2953191
rs2953190
rs56242539
rs77368232
rs76119960
rs58347505
rs56293557
rs2846060
rs61306487
rs4935838
rs501837
rs2714056
rs2156443
rs61904754
rs520811
rs7126829
rs17127356
rs10893035
rs79557064
rs7925235
rs80030871
rs4402305
rs77669564
rs56177337
rs118129327
rs10893036
rs11219137
rs4936805
rs11219138
rs74425602
rs79460025
rs4078010
rs948003
rs58979012
rs78206655
rs76854774
rs113563621
rs76536397
rs111655335
rs10893037
rs2714055
rs3016380
rs35081962
rs111541795
rs1892967
rs948130
rs2846054
rs17671708
rs11602517
rs2846294
rs2846293
rs12418712
rs2714054
rs146442073
rs11219139
rs2846290
rs10790577
rs56832445
rs733353
rs733352
rs751949
rs1892968
rs7949719
rs77819801
rs60581103
rs2714053
rs2846307
rs75252611
rs11606180
rs74859128
rs117184387
rs10893038
rs2714051
rs56284028
rs78664463
rs141234655
rs2846295
rs73025917
rs2846062
rs7105246
rs11219141
rs117886383
rs12292072
rs143639708
rs12421839
rs73607991
rs75881735
rs12574150
rs79876829
rs57488305
rs4936807
rs188076670
rs55991135
rs12222157
rs7949223
rs4936808
rs77277044
rs73025923
rs75510751
rs11219143
rs12365030
rs12577963
rs11219144
rs114325309
rs11219145
rs146337035
rs117582289
rs111271941
rs113124284
rs147923416
rs12574068
rs11219147
rs11600841
rs12417308
rs73025928
rs12274596
rs10893040
rs56383769
rs7395738
rs55848228
rs55772907
rs116825223
rs56355382
rs10893041
rs73025931
rs56404409
rs55917769
rs17127387
rs7104456
rs55837399
rs55779641
rs74851036
rs11219148
rs11219149
rs17127388
rs79030460
rs11219150
rs11219151
rs140242368
rs7112745
rs11219153
rs10893042
rs201726377
rs113804901
rs73025942
rs1892969
rs12576499
rs17127395
rs12277776
rs113288907
rs7107803
rs73025948
rs4936810
rs17127396
rs12364650
rs3016381
rs10893043
rs2846322
rs12787189
rs2714039
rs11219158
rs11219159
rs34057425
rs7128579
rs2714042
rs2714043
rs11219161
rs2714044
rs2714045
rs10893044
rs11219162
rs2714046
rs12790721
rs36020612
rs36051450
rs149925698
rs74746603
rs2714048
rs2714049
rs11219164
rs2714050
rs56042230
rs75819971
rs12225257
rs186378272
rs1012849
rs75047015
rs1012850
rs57734038
rs115988551
rs2714088
rs2846059
rs17672334
rs75884489
rs141188603
rs11219166
rs112221755
rs11219167
rs144561210
rs67982647
rs12798553
rs2846065
rs78399694
rs117195763
rs2953198
11:123357278_C_A
rs2953197
rs2714087
rs11219168
rs10790578
rs2846321
rs2846320
rs73025984
rs75950719
rs2846319
rs2846318
rs77951400
rs2846317
rs61062195
rs2846315
rs12293377
rs2714086
rs2846314
rs2714085
rs11219169
rs2846313
rs2714084
rs117550899
rs2846291
rs2714083
rs2714082
rs2846292
rs73025994
rs12364429
rs3016471
rs58642401
rs10893046
rs2714081
rs10893047
rs147327827
rs2953196
rs3016472
rs116992057
rs2714080
rs2714079
rs7125665
rs11219171
rs76821967
rs7129308
rs2714078
rs2714077
rs11219172
rs3016473
rs67351341
rs2714076
rs12362253
rs12285068
rs17127419
rs10893048
rs9737362
rs59536683
rs34477248
rs2846296
rs2714074
rs2846298
rs77682135
rs2846299
rs11219173
rs11219174
rs11219175
rs2846300
rs2714073
rs11822401
rs11219176
rs2714072
rs4936811
rs11219177
rs2714071
rs11219179
rs149611064
rs2714070
rs116918386
rs76649507
rs4936812
rs2846302
rs7945117
rs11219180
rs57133971
rs4936813
rs11219181
rs151110152
rs12574747
rs75323411
rs12577152
rs2953194
rs7947491
rs117659998
rs4936815
rs4936816
rs17127433
rs4936817
rs4935839
rs66737129
rs11219182
rs4258388
rs2846304
rs4936819
rs7935823
rs11219183
rs11219184
rs61123830
rs7125805
rs4936820
rs76924654
rs77502336
rs4525246
rs17127435
rs4936821
rs4936822
rs4936823
rs7927176
rs7927437
rs35709687
rs17740690
rs4258391
rs2846310
rs73027922
rs2846309
rs7110875
rs73027925
rs11601260
rs17672997
rs2714068
rs11219187
rs2714067
rs144840566
rs12223064
rs2846297
rs2714064
rs2714063
rs3016475
rs7119938
rs111454416
rs2673329
rs73027933
rs17673113
rs58861339
rs76694006
rs78409794
rs7951407
rs56801270
rs4936824
rs850291
rs850289
rs2508964
rs4936825
rs743633
rs2465460
rs1295755
rs1290821
rs1290820
rs1794187
rs1290819
rs112875189
rs141764858
rs12291955
rs1784356
rs1290818
rs12226103
rs76456786
rs11219192
rs2673332
rs1290814
rs1290813
rs1290812
rs78451755
rs11219193
rs1290811
rs7126747
rs7126446
rs10893051
rs1296498
rs73027952
rs73027953
rs2673331
rs1290810
rs2856250
rs12786915
rs58084348
rs1290809
rs7129323
rs73027960
rs1290808
rs76370993
rs1029278
rs1290807
rs73027964
rs865407
rs79043899
rs73027966
rs12225013
rs863731
rs11219195
rs11219196
rs73027972
rs73027973
rs11219197
rs60794807
rs702738
rs73027975
rs2003795
rs1784358
rs2852845
rs743631
rs948126
rs702736
rs190223712
rs79092903
rs3862612
rs61167858
rs57502471
rs17127467
rs1794173
11:123436955_G_A
11:123436955_G_C
rs74236743
rs113421677
rs71490020
rs1784360
rs17455332
rs1784359
rs73027988
rs73027990
rs140376498
rs76775056
rs850285
rs4936831
rs1792006
rs1792005
rs72645486
rs7939777
rs1784362
rs1791710
rs79729901
rs72645487
rs57553855
rs2078158
rs11219202
rs78802461
rs117966099
rs2673330
rs2852732
rs117110435
rs17127472
rs1275056
rs117207290
rs56278918
rs73615847
rs77687849
rs73615848
rs1709890
rs1709889
rs73615850
rs73615853
rs73615857
rs73615858
rs111844696
rs139958395
rs73615860
rs73615862
rs1148122
rs12295337
rs12295394
rs7117990
rs75308153
rs7121651
rs116911570
rs1148121
rs75609353
rs1148120
rs55870190
rs1557423
rs1557424
rs11219204
rs4936832
rs117452517
rs192206092
rs4936833
rs115099850
rs58457879
rs73029822
rs55804602
rs80166579
rs73029826
rs1720332
rs1148104
rs7110733
rs11603554
rs142825006
rs1274211
rs1148103
rs79990380
rs74386788
rs1148102
rs2271631
11:123465036_C_T
rs143603357
rs59677928
rs79074374
rs7104389
rs1274210
rs77102674
rs3816868
rs1148094
rs12420909
rs78208824
rs1148093
rs12291891
rs10790580
rs75854564
rs7114319
rs1709901
rs1274214
rs12578065
rs3851094
rs1274213
rs75111500
11:123477240_T_G
rs2279519
rs74803458
rs17741341
rs75585623
rs1148088
rs2306971
rs12422025
rs11219207
rs10893053
rs11219208
rs938378
rs74681328
rs1148086
rs1791990
rs77620496
rs1783903
rs745037
rs745038
rs183262233
rs732211
rs77039947
rs1275061
rs2306972
rs1275062
rs1275063
rs1275064
rs75974320
rs1275065
rs1275066
rs1275067
rs1275068
rs1275069
rs1275070
rs1275071
rs1275072
rs144731884
rs1275075
rs1001545
rs1001546
rs75431905
rs113366369
rs1275076
rs12225236
rs12224033
rs12222537
rs73617605
rs12279179
rs1275078
rs1275079
rs1275080
rs34333709
rs1148118
rs1148117
rs1533392
rs11219210
rs79274363
rs4936835
rs7924813
rs3741112
rs1274204
rs3741118
rs3187433
rs3741116
rs1720347
rs1676630
rs1148114
rs72553914
rs1148113
11:123499499_G_C
rs78206889
rs72552134
rs72552139
rs12286568
rs2027767
rs80274943
rs72552174
rs72552176
rs10400374
rs41497645
rs72552201
rs72552202
rs72553910
rs72552198
rs1148111
rs1148110
rs72552145
rs1148109
rs1148108
rs74236746
rs7103714
rs79506361
rs60093289
rs78564934
rs1274205
rs138929797
rs7111859
rs4554899
rs2276022
rs2276023
rs7112258
rs56655956
rs75474128
rs61374905
rs59729072
rs74421140
rs58071488
rs1720344
rs72552141
rs78513518
rs73031610
rs67208860
rs73031614
rs1275087
rs1275086
rs76323658
rs1275085
rs1783901
rs2280582
rs72552170
rs1477825
rs11822049
rs1709886
rs117946181
rs117597320
rs1720343
rs118163803
rs947915
rs80344752
rs947916
rs1274215
rs11604797
rs11219214
rs12421510
rs11605312
rs1296514
rs75241151
rs5023548
rs117288122
rs7109479
rs28550270
rs28500703
rs12418987
rs1720341
rs113610821
rs113118953
rs139022408
rs192114895
rs112248163
rs1720340
rs115579682
rs143495936
rs1792016
rs1720339
rs1720338
rs11219215
rs1783902
rs1720337
rs75821015
rs1612588
rs1613394
rs142328257
rs151281499
rs116850014
rs1720329
rs1720328
rs148990499
rs143487593
rs180864547
rs73031641
rs73031642
rs73031645
rs73031648
rs73031649
rs80249747
rs3862613
rs17127500
rs3851095
rs3851096
rs79048900
rs12419505
rs76766794
rs3862614
rs3781904
rs3851097
rs3851098
rs3851099
rs3851100
rs3851101
rs72552182
rs68105605
rs8192616
rs3851102
rs3851103
rs3851104
rs7483687
rs12420563
rs12420603
rs12422066
rs7925076
rs72552132
rs55820109
rs56327912
rs56066654
rs72552179
rs150447663
rs56037734
rs187918561
rs55648229
rs12575613
rs74490124
rs1148085
rs188017552
rs74514855
rs3887312
rs7481662
rs34571151
rs35700471
rs35080956
rs189777382
rs10893054
rs35402345
rs73013311
rs55820039
rs55980129
rs11219218
rs4936837
rs79924689
rs12419737
rs148051314
rs12417316
rs12420072
rs73013317
rs73013318
rs141790377
rs12574384
rs150549214
rs56383565
rs55925800
rs12574402
rs139593359
rs12420547
rs10893055
rs12577081
rs10893056
rs73617640
rs11219219
rs12416865
rs12420938
rs10893057
rs11219220
rs111446772
rs12792528
rs12793042
rs116567806
rs1148106
rs113668453
rs1828940
rs1828941
rs2199571
rs12800696
rs12802137
rs10893058
rs10893059
rs10893061
rs11219221
rs185368921
rs2027769
rs12226826
rs10893062
rs73617644
rs10893063
rs10790582
rs12416995
rs146849585
rs12574109
rs10893064
rs11219223
rs57733143
rs35333123
rs140740842
rs55898146
rs4935840
rs7945134
rs7945504
rs7945510
rs7930574
rs1903822
rs1903824
rs10893065
rs12577878
rs73617650
rs10790583
rs10790584
rs12577909
rs10893066
rs1148105
rs11219224
rs10893067
rs10893068
rs3741115
rs3919865
rs73017443
rs1275096
rs1111906
rs1275097
rs17127533
rs12418011
rs1275098
rs1275099
rs1275100
rs4586179
rs4491232
rs7107548
rs7124162
rs1290018
rs1275050
rs10893069
rs10750238
rs75728790
rs10790585
rs113986909
rs1275051
rs117724123
rs1975922
rs7128268
rs7113899
rs1275052
rs1111905
rs1111904
rs10790586
rs10790587
rs10790588
rs10790589
rs1841876
rs34591296
rs61904896
rs10790590
rs11219229
rs7127157
rs11605663
rs11607607
rs1720327
rs11219231
rs10790591
rs10790592
rs12289745
rs12289746
rs1791698
rs2298809
rs1720326
rs2256714
rs2298810
rs2298811
rs2298812
rs1676623
rs1631727
rs192113629
rs1783900
rs10893070
rs1676637
rs1783899
rs61904933
rs1792012
rs1299132
rs111969875
rs1275095
rs1275094
rs77142475
rs1275093
rs1540122
rs1275092
rs7946492
rs61904935
rs61904936
rs1894092
rs1894093
rs11823554
rs1275091
rs7114006
rs1275090
rs3901231
rs71490084
rs3901232
rs1275089
rs4372466
rs10790593
rs12576271
rs10893071
rs1275088
rs1074339
rs3901307
rs3901306
rs3851105
rs10893072
rs1617377
rs1720324
rs61904937
rs1625876
rs1624234
rs11219240
rs10893073
rs10790594
rs77463603
rs1676624
rs113018888
rs1783891
rs143597554
rs12422042
rs4430519
rs4519103
rs12419599
rs4936839
rs4406833
rs7121606
rs7946804
rs73017488
rs10893076
rs150302367
rs12576771
rs1275055
rs7103749
rs7120416
rs111552296
rs566702626
rs146248233
rs77462319
rs1275054
rs1275053
rs59884071
rs116416443
rs113912976
rs79860085
rs10893077
rs552820
rs527200
rs61904947
rs116894786
rs146782700
rs143876782
rs475710
rs139230231
rs141682794
rs4936840
rs552467
rs557862
rs558021
rs78305547
rs655756
rs75522719
rs12271464
rs503766
rs627134
rs625888
rs1791700
rs570664
rs4935841
rs148801387
rs56752464
rs2276410
rs75111799
rs12224104
rs2282646
rs597530
rs17127619
rs146443156
rs481168
rs1077911
rs17127621
rs2126709
rs10904
rs12223520
rs3183878
rs679597
rs687414
rs687335
rs2282644
rs675172
rs1144507
rs75975034
rs34819525
rs2282643
rs2282642
rs2282641
rs1144506
rs1144505
rs1144504
rs1144503
rs1144502
rs1880058
rs141196378
rs34875118
rs4935842
rs4935843
rs145616030
rs138268828
rs57227485
rs1791715
rs138953778
rs9326264
rs6590005
rs149396753
rs144788408
rs77303532
rs10502267
rs187108455
rs192847556
rs184864474
rs189272784
rs184680886
rs181471338
rs189016011
rs10893078
rs149918164
rs10893079
rs11219262
rs76575174
rs1940185
rs143249784
rs10466599
rs148364828
rs10466600
rs150453583
rs571546685
rs10466601
rs143500186
rs147175233
rs3741114
rs3741113
rs138738981
rs528325214
rs546790743
rs1557429
rs1557428
rs1557427
rs1557425
rs10893080
rs11219263
rs80235231
rs10750239
rs10790595
rs11219264
rs1939924
rs1939925
rs1893061
rs76719744
rs11219265
rs77484422
rs145730315
rs10893081
rs10736530
rs11219267
rs61545033
rs79302263
rs11824885
rs10893082
rs76172222
rs11219268
rs11219269
rs12794996
rs11602936
rs191309937
rs58794262
rs57659000
rs17127661
rs10893083
rs77286281
rs11219270
rs34251861
rs11603175
rs10893084
rs11601032
rs10893085
rs10790597
rs10893086
rs11219272
rs58524431
rs7110051
rs116864003
rs17127665
rs11219274
rs112760139
rs11219277
rs117768844
rs12295819
rs12282787
rs17676038
rs12364099
rs4935844
rs10502268
rs10502269
rs10502270
rs143900849
rs146616426
rs768747
rs11219279
rs75403778
rs75515514
rs12577516
rs12576483
rs12577778
rs150941415
rs118103301
rs77837476
rs11219280
rs117733191
rs4935845
rs61137652
rs533119242
rs7103374
rs9943634
rs9943538
rs148094431
rs35567685
rs10893087
rs12575754
rs7938271
rs75472194
rs144880195
rs189945238
rs11219281
rs4936841
rs11219283
rs146363347
rs1940189
rs7110581
rs11219284
rs4935846
rs118145155
rs6590007
rs10893088
rs60093720
rs78990054
rs12575277
rs58865771
rs117568876
rs4936842
rs12575065
rs12577221
rs139622818
rs146781396
rs75247402
11:123646058_T_G
11:123646058_T_C
rs80218928
rs17744026
rs7130648
rs12576820
rs75004667
rs4245048
rs74732207
rs1939919
rs78328004
rs141722530
rs10893089
rs17127684
rs17127687
rs190622653
rs11219286
rs12801252
rs76900764
rs10790598
rs184237987
rs1893064
rs76853302
rs7947089
rs74939579
rs191961313
rs140062536
rs138709199
rs1939921
rs149302582
rs113824266
rs189618725
rs12576451
rs17744235
rs11219288
rs11219289
rs11219290
rs11219291
rs1940196
rs61442763
rs115557625
rs11219292
rs11219293
rs189958201
rs11518411
rs11219294
rs78932740
rs117055141
rs137899181
rs77644292
rs35011523
rs10736531
rs1940198
rs192780538
rs4936843
rs4936844
rs75632549
rs118167159
rs12574296
rs117500737
rs17127704
rs12281133
rs111820928
rs1940190
rs7944946
rs4460824
rs4285882
rs6590009
rs1893020
rs74968499
rs1893021
rs12098960
rs11601121
rs11605363
rs12099237
rs77581632
rs78802534
rs4935847
rs117540763
rs17744407
rs1939916
rs1939917
rs1939920
rs73028800
rs34071746
rs10893090
rs1939923
rs4936845
rs76301014
rs7952150
rs10750240
rs10750241
rs1893022
rs75042917
rs74690701
rs75406752
rs77556372
rs7113762
rs11219300
rs183987455
rs1939910
rs1939911
rs724467
rs4936846
rs17682559
rs17127748
rs1893063
rs1893062
rs2096789
rs76647391
rs4345979
rs114994852
rs1807079
rs733407
rs733406
rs17744893
rs5023166
rs948161
rs948160
rs17127760
rs11219307
rs11219308
rs2186744
rs2155362
rs2212473
rs7950658
rs35784244
rs7103696
rs35387734
rs4935848
rs10790599
rs9988869
rs10790600
rs10750242
rs11219309
rs34345116
rs34820797
rs10732862
rs11826594
rs78082664
rs11219310
rs182177074
rs185432806
rs7942781
rs12284006
rs17120
rs61904764
rs35360136
rs149984593
rs149229480
rs4935849
rs11219311
rs138637859
rs11518245
rs79407270
rs11518246
rs7937932
rs7924446
rs144963299
rs147961608
rs11219312
rs4936847
rs4936848
rs35885297
rs61904769
rs181060285
rs11219313
rs140681112
rs4424679
rs4447187
rs60866008
rs4432034
rs12286996
rs61904770
rs12288627
rs11500886
rs11500887
rs75314028
rs12290757
rs1940200
rs56264926
rs74938364
rs140183953
rs10790601
rs12273101
rs10750245
rs4528342
rs4936849
rs79608926
rs4936850
rs4578400
rs11219314
rs17682723
rs61904790
rs12225240
rs55849219
rs55677447
rs189693702
rs7942936
rs7928288
rs4936851
rs12278684
rs12278838
rs12292062
rs12272739
rs7480204
rs79122287
rs4348914
rs17682849
rs75859445
rs12280615
rs12293910
rs12294069
rs10790602
rs7114725
rs12276313
rs10502272
rs2186743
rs76687530
rs61908461
rs4936852
rs7126738
rs112643155
rs7126541
rs35354060
rs4936853
rs7126836
rs11219316
rs10893092
rs11219318
rs11219319
rs11219320
rs11219321
rs12288009
rs12281910
rs12288122
rs12288134
rs17683143
rs12574929
rs1940186
rs1940187
rs10502273
rs12278537
rs10502274
rs75213980
rs1939915
rs2155359
rs2155360
rs34435469
rs2155361
rs2155363
rs2186745
rs11219322
rs4387357
rs4400826
rs12274215
rs12281269
rs11219323
rs4121463
rs75344474
rs76473701
rs75810679
rs34582915
rs12276568
rs75444328
rs7927203
rs77040415
rs7927316
rs7927317
rs7927035
rs7930045
rs7930177
rs57063490
rs35795440
rs11219324
rs4409843
rs75980773
rs7937848
rs4936854
rs4935850
rs79461941
rs12283915
rs78932563
rs12283877
rs7110337
rs12285555
rs2096791
rs76279571
rs75138946
rs75261499
rs56317131
rs35759233
rs111826020
rs12805176
11:123728065_C_T
rs1940195
rs7937718
rs1893065
rs2212474
rs2000582
rs2000581
rs34820456
rs115793027
rs56005168
rs79009705
rs10736533
rs948159
rs76503826
rs17683381
rs36091826
rs7951825
rs17745685
rs4936855
rs78163774
rs17683495
rs79820101
rs151308198
rs111917555
rs112330847
rs7952126
rs111989366
rs61908499
rs7484238
rs4429069
rs10790603
rs4322405
rs113520583
rs34332315
rs35886617
rs12418512
rs138225108
rs12418513
rs12421338
rs35679831
rs10893097
rs11219332
rs113562207
rs61908530
rs35097365
rs61908532
rs61908533
rs71490092
rs11600339
rs4936856
rs12272852
rs75116684
rs4572149
rs12273131
rs35875746
rs12274847
rs12417791
rs12787173
rs4936857
rs12786898
rs10790604
rs4366500
rs113853304
rs7121265
rs1812428
rs7124726
rs1939913
rs77658906
rs11219333
rs76524449
rs60134279
rs10502284
rs7129450
rs7130197
rs12808043
rs12276179
rs10893098
rs12799399
rs12800512
rs12799157
rs12805527
rs74857358
rs7938156
rs12804559
rs10502283
rs1054041
rs1939928
rs1939927
rs35551906
rs4587739
rs61908536
rs7121426
rs117704000
rs728178
rs728177
rs6590016
rs10502281
rs7941883
rs12277373
rs35201121
rs7946585
rs17683920
rs11219335
rs10893100
rs1982460
rs1598017
rs1453632
rs1453633
rs17746262
rs17127899
rs7131308
rs73020736
rs2315026
rs12285115
rs1453634
rs17127907
rs1453635
rs34957133
rs113972098
rs80233230
rs113666162
rs73020738
rs77467592
rs7114772
rs17746441
rs2315027
rs2315028
rs12799256
rs34492530
rs34140701
rs12803758
rs17684261
rs10502280
rs12288419
rs35809626
rs10502279
rs9804424
rs10502278
rs76590618
rs2315029
rs1563126
rs2167938
rs2315030
11:123773838_T_A
rs9804524
rs34366557
rs11828180
rs11219340
rs10750247
rs10750248
rs10790605
rs10790606
rs10790607
rs10790608
rs10790609
rs1377602
rs11219343
rs1377603
rs1377604
rs1377605
rs10893101
rs76789350
rs79215440
rs10750249
rs143176427
rs17127947
rs17127950
rs10750250
rs10893102
rs7926767
rs10790610
rs61748875
rs7942047
rs7927385
rs7120581
rs7107555
rs77578727
rs80113132
rs181425131
rs11219346
rs10893103
rs78399114
rs7925715
rs12806096
rs6590017
rs117922264
rs7939021
rs7939359
rs1584825
rs11219348
rs7126113
rs78853707
rs7951061
rs116962164
rs34644375
rs1947408
rs78934954
rs35726568
rs2100412
rs2084996
rs1453657
rs368293839
rs11219350
rs141676766
rs150750889
rs58269424
rs7945138
rs7946445
rs7946454
rs75010135
rs12274148
rs12275512
rs2000895
rs76322036
rs78056098
rs76504360
rs1545529
rs1545530
rs10893105
rs12281247
rs35330087
rs10790611
rs921660
rs12283169
rs80026897
rs11219353
rs79115878
rs10893106
rs11219354
rs10893107
rs12286706
rs12287080
rs2084995
rs1453655
rs2045070
rs2045071
rs12226080
rs17684986
rs2078440
rs10790612
rs1901879
rs12282739
rs1901878
rs12099152
rs11219355
rs10750251
rs1453648
rs78143027
rs1453647
rs6590018
rs58643149
rs10790613
rs7130616
rs7130730
rs7130744
rs1453646
rs970586
rs970585
rs970584
rs12574963
rs1377607
rs1377606
rs77473021
rs12574984
rs6590019
rs4936858
rs1598018
rs59636433
rs58927919
rs10893109
rs12421718
rs12418918
rs113977160
rs186888149
rs191761665
rs116646501
rs80315493
rs78629713
rs12576706
rs12577802
rs12576708
rs10736534
rs12269978
rs4935851
rs11219358
rs11219359
rs11219360
rs1840215
rs74449751
rs74891634
rs141071785
rs77785597
rs79378241
rs11219361
rs7111954
rs113231310
rs35895451
rs12280058
rs149721746
rs17127996
rs11219362
rs17128001
rs11219363
rs41469648
rs76029656
rs118081269
rs76721319
rs79393275
rs11219364
rs7110848
rs11219365
rs4935852
rs41364544
rs75868888
rs76898395
rs7937317
rs7129884
rs7130003
rs6590020
rs6590021
rs6590022
rs4936859
rs7926144
rs61907224
rs1476203
rs61907225
rs77012571
rs12574876
rs12574892
rs12576092
rs4300403
rs140999954
rs12577270
rs991535
rs1476202
rs76530795
rs143002721
rs76380199
rs79423485
rs77303708
rs1453644
rs4936860
rs1453643
rs1453642
rs11219369
rs4936861
rs4936862
rs113544136
rs112830185
rs6590023
rs6590024
rs114042872
rs114595416
rs7128735
rs11219371
rs9651700
rs117626070
rs9651701
rs7102269
rs7102193
rs79949546
rs74810801
rs10893111
rs78257166
rs77881142
rs12279094
rs78326048
rs41367144
rs7933073
rs7932987
rs6590025
rs60388873
rs11219373
rs10893112
rs10790614
rs76033534
rs4486646
rs4486647
rs4519104
rs112139114
rs7124306
rs7124447
rs55771049
rs7128649
rs1453649
rs4936863
rs10893113
rs4315090
rs2084994
rs12794540
rs145219100
rs6590027
rs7114486
rs6590028
rs12419370
rs12224081
rs7118507
rs1584824
rs79633186
rs61907242
rs11219376
rs10893114
rs1598014
rs7126609
rs61907243
rs2123713
rs59751774
rs10790618
rs56224738
rs1453658
rs7104862
rs7943298
rs61245896
rs56156475
rs118032969
rs57517335
rs7112950
rs7935772
rs6590029
rs75966366
rs79451923
rs11537155
rs60043958
rs1453651
rs11560863
rs10893116
rs11501181
rs139474694
rs185233547
rs60560049
rs55832412
rs183705603
rs11821086
rs60791561
rs59027003
rs112303912
rs144843420
rs4936865
rs75812385
rs4335558
rs7102069
rs4517534
rs1598019
rs7124936
rs11219379
rs11501183
rs34239418
rs58051506
rs79726442
rs117502825
rs79665309
rs79563269
rs78207343
rs111624708
rs9326268
rs79042562
rs71490099
rs12285209
rs763641
rs7941292
rs763640
rs723488
rs71490100
rs12416791
rs10893117
rs55944888
rs17686210
rs17759513
rs11219385
rs35674999
rs7127903
rs17686304
rs10893118
rs10893119
rs74788753
rs76245195
rs76865899
rs10893120
rs111419155
rs116091686
rs73024719
rs11219389
rs76332739
rs2123711
rs2123710
rs143212467
rs11530582
rs116978925
rs115028828
rs115175326
rs112528708
rs10893121
rs79672755
rs79323255
rs1598020
rs73024782
rs12276629
rs4936870
rs17759675
rs17128060
rs73024785
rs80094008
rs112250539
rs12574443
rs34825132
rs17128065
rs17128069
rs1453656
rs4391827
rs79146706
rs10893123
rs11826200
rs139690028
rs10750252
rs17759886
rs10790620
rs10790621
rs1453654
rs11219395
rs73024802
rs17128083
rs17128086
rs7944434
rs10790622
rs7127148
rs71491803
rs1823822
rs56225134
rs10750253
rs11219397
rs11219398
rs60224746
rs12577664
rs12575798
rs11219399
rs11219400
rs79220827
rs17128094
rs4936872
rs10790623
rs61908589
rs61908590
rs12576274
rs118068896
rs4936873
rs4936874
rs35865025
rs61908592
rs17128104
rs80001429
rs10893124
rs11219403
rs17093013
rs11600075
rs7120473
rs4936875
rs73026818
rs73026820
rs11219404
rs10893125
rs17687161
rs11603189
rs10750254
rs10750255
rs4936876
rs4936877
rs4936878
rs181972715
rs695022
rs7102393
rs7102719
rs1947406
rs9787913
rs11600498
rs10750256
rs10893126
rs35316117
rs10790624
rs11607713
rs11601573
rs61908594
rs17760637
rs17128126
rs11219406
rs55700020
rs4936879
rs7119447
rs4935854
rs4935855
rs4935856
rs7106094
rs75351630
rs7123574
rs11602793
rs6590033
rs6590034
rs12273623
rs61908595
rs191668128
rs78121493
rs10893127
rs6590035
rs57094086
rs7925793
rs73028904
rs6590036
rs7928970
rs73028906
rs73028907
rs66605425
rs1893766
rs1893764
rs4084209
rs4936880
rs4936881
rs4936882
rs78325497
rs7358357
rs114130111
rs114568511
rs117667308
rs200033174
rs11219409
rs7935095
rs7948619
rs7951833
rs7938723
rs7952148
rs4935857
rs4935858
rs78294880
rs78158860
rs10893128
rs12290321
rs76287230
rs76415383
rs75674325
rs1318750
rs11219411
rs76190553
rs58869593
rs58505150
rs2076941
rs73028922
rs79715120
rs28734900
rs11219413
rs79669172
rs77206991
rs79417294
rs12221656
rs61908612
rs12574086
```
