## Supplementary material for "Characterization of shared and ancestry-specific signals driving complex traits using multi-ancestry fine-mapping": s1.afreq

```
#CHROM	ID	REF	ALT	ALT_FREQS	OBS_CT
11	rs7944480	T	G	0.643141	1006
11	rs73608668	G	C	0.176938	1006
11	rs11218925	G	A	0.128231	1006
11	rs4542425	C	T	0.0328032	1006
11	rs113638160	C	T	0.0248509	1006
11	rs10458987	G	A	0.0437376	1006
11	rs138925612	C	T	0.0119284	1006
11	rs736973	T	G	0.432406	1006
11	rs736972	C	A	0.422465	1006
11	rs12576582	A	G	0.166004	1006
11	rs2077542	A	G	0.423459	1006
11	rs2012271	C	T	0.427435	1006
11	rs4631891	C	T	0.0437376	1006
11	rs12574704	G	A	0.166998	1006
11	rs76379555	A	G	0.0119284	1006
11	rs10790553	A	G	0.606362	1006
11	rs11218926	G	A	0.184891	1006
11	rs4936766	A	G	0.65507	1006
11	rs112836126	A	C	0.00994036	1006
11	rs6589965	A	G	0.426441	1006
11	rs11218927	C	T	0.421471	1006
11	rs35076880	C	T	0.171968	1006
11	rs190694277	A	G	0.0129225	1006
11	rs11218928	C	T	0.233598	1006
11	rs10750230	C	T	0.654076	1006
11	rs117217993	G	T	0.0119284	1006
11	rs10892954	G	A	0.40159	1006
11	rs12273037	A	T	0.609344	1006
11	rs12286407	G	T	0.609344	1006
11	rs11218930	C	T	0.0437376	1006
11	rs11825773	G	A	0.178926	1006
11	rs922252	T	C	0.61332	1006
11	rs11218931	T	C	0.360835	1006
11	rs191579815	C	T	0.0228628	1006
11	rs60576349	G	T	0.178926	1006
11	rs57088882	C	T	0.178926	1006
11	rs117467034	A	C	0.0119284	1006
11	rs10892957	T	C	0.612326	1006
11	rs4323879	A	G	0.604374	1006
11	rs80087013	T	C	0.0576541	1006
11	rs12788858	A	G	0.378728	1006
11	rs150786526	T	C	0.0188867	1006
11	rs3892259	A	G	0.449304	1006
11	rs7126108	C	T	0.0636183	1006
11	rs7126682	G	A	0.0407555	1006
11	rs11218936	G	A	0.446322	1006
11	rs11605702	G	T	0.168986	1006
11	rs12574868	A	G	0.16998	1006
11	rs12573932	T	C	0.16998	1006
11	rs11826861	G	A	0.168986	1006
11	rs112650695	T	C	0.167992	1006
11	rs113830786	T	C	0.167992	1006
11	rs9665920	T	C	0.168986	1006
11	rs141780088	A	C	0.00795229	1006
11	rs138669837	T	C	0.0149105	1006
11	rs7931114	C	T	0.168986	1006
11	rs73017806	C	T	0.0646123	1006
11	rs11218939	C	T	0.0129225	1006
11	rs60405069	G	C	0.158052	1006
11	rs73608698	G	A	0.137177	1006
11	rs73608699	C	T	0.158052	1006
11	rs10160839	T	C	0.977137	1006
11	rs9704283	A	C	0.0427435	1006
11	rs11600486	T	A	0.158052	1006
11	rs11600517	T	C	0.158052	1006
11	rs4936767	A	G	0.218688	1006
11	rs77274954	A	C	0.0516899	1006
11	rs116852495	C	T	0.0119284	1006
11	rs73610509	G	A	0.157058	1006
11	rs185768417	G	A	0.0218688	1006
11	rs111706621	C	T	0.0516899	1006
11	rs73610510	C	T	0.16004	1006
11	rs116365065	G	A	0.0188867	1006
11	rs7941944	C	T	0.0188867	1006
11	rs7942063	C	T	0.159046	1006
11	rs7942164	C	A	0.159046	1006
11	rs73017808	G	A	0.00894632	1006
11	rs7128812	A	G	0.159046	1006
11	rs7128932	C	T	0.159046	1006
11	rs7102045	C	T	0.159046	1006
11	rs79846733	G	A	0.0119284	1006
11	rs56131320	C	T	0.159046	1006
11	rs79824361	G	A	0.0417495	1006
11	rs118172907	T	A	0.0168986	1006
11	rs77426690	G	A	0.0188867	1006
11	rs12791065	G	A	0.0387674	1006
11	rs139918207	G	A	0.0119284	1006
11	rs7111590	C	G	0.159046	1006
11	rs7111598	C	T	0.159046	1006
11	rs12418736	C	T	0.0119284	1006
11	rs76535928	A	G	0.0576541	1006
11	rs7122466	A	G	0.638171	1006
11	rs1841580	G	A	0.159046	1006
11	rs1461495	T	C	0.159046	1006
11	rs7123232	C	T	0.159046	1006
11	rs7109336	T	C	0.159046	1006
11	rs75927620	C	A	0.0516899	1006
11	rs115026276	G	A	0.0188867	1006
11	rs7109348	T	C	0.159046	1006
11	rs7949127	G	A	0.159046	1006
11	rs7949220	G	T	0.159046	1006
11	rs7948948	A	G	0.159046	1006
11	rs4802	A	G	0.222664	1006
11	rs3763897	A	T	0.0119284	1006
11	rs4936770	C	T	0.222664	1006
11	rs77374206	G	T	0.0188867	1006
11	rs113288257	G	A	0.00894632	1006
11	rs1064585	T	G	0.159046	1006
11	rs1461496	A	G	0.640159	1006
11	rs76100066	C	T	0.0258449	1006
11	rs56828988	G	A	0.0119284	1006
11	rs117269401	G	A	0.0248509	1006
11	rs1461497	C	T	0.159046	1006
11	rs74852789	G	A	0.0308151	1006
11	rs41361350	G	A	0.159046	1006
11	rs10892958	C	G	0.171968	1006
11	rs41302369	C	A	0.00994036	1006
11	rs4935825	A	C	0.416501	1006
11	rs11218941	A	G	0.171968	1006
11	rs72488031	G	C	0.0506958	1006
11	rs79563213	G	C	0.0218688	1006
11	rs75882958	T	C	0.0208748	1006
11	rs146867887	C	A	0.0119284	1006
11	rs2276074	G	C	0.0347913	1006
11	rs1136141	G	A	0.139165	1006
11	rs2276075	G	A	0.0506958	1006
11	rs2276077	C	T	0.0506958	1006
11	rs2236658	T	C	0.0337972	1006
11	rs2236659	A	G	0.0328032	1006
11	rs80291945	G	A	0.0208748	1006
11	rs2236660	A	G	0.0328032	1006
11	rs41302371	C	T	0.0258449	1006
11	rs7944075	C	T	0.0188867	1006
11	rs11218943	A	G	0.0119284	1006
11	rs78493120	T	G	0.054672	1006
11	rs73017811	T	C	0.0576541	1006
11	rs12225163	C	G	0.0119284	1006
11	rs112744581	C	T	0.0487078	1006
11	rs112666455	C	T	0.0129225	1006
11	rs11218944	A	G	0.0129225	1006
11	rs78385105	C	T	0.191849	1006
11	rs7131452	A	G	0.22664	1006
11	rs11218945	A	T	0.0119284	1006
11	rs11218946	A	G	0.0129225	1006
11	rs12575564	G	A	0.142147	1006
11	rs77876049	G	A	0.0477137	1006
11	rs12224973	T	A	0.0129225	1006
11	rs113954756	G	A	0.0337972	1006
11	rs146638853	C	T	0.0208748	1006
11	rs76088419	T	G	0.142147	1006
11	rs190733142	T	C	0.0337972	1006
11	rs73610550	T	C	0.224652	1006
11	rs74526153	G	A	0.142147	1006
11	rs7943796	G	A	0.410537	1006
11	rs7933208	T	C	0.0337972	1006
11	rs7111596	T	A	0.224652	1006
11	rs76347323	G	A	0.190855	1006
11	rs10892959	G	C	0.0129225	1006
11	rs117096809	C	T	0.0149105	1006
11	rs80047973	G	A	0.0477137	1006
11	rs1361	C	A	0.027833	1006
11	rs11218948	C	T	0.0119284	1006
11	rs1129056	G	A	0.0208748	1006
11	rs116274621	C	A	0.0208748	1006
11	rs10892960	A	G	0.224652	1006
11	rs115214030	C	T	0.0208748	1006
11	rs114901619	T	G	0.0208748	1006
11	rs11218950	G	A	0.0328032	1006
11	rs7949414	T	C	0.224652	1006
11	rs11218951	T	C	0.0119284	1006
11	rs117702536	A	G	0.0188867	1006
11	rs4936771	A	T	0.0328032	1006
11	rs12226705	C	T	0.0119284	1006
11	rs4936772	C	T	0.0119284	1006
11	rs147579139	C	T	0.0308151	1006
11	rs11608035	G	A	0.142147	1006
11	rs4936773	T	C	0.0119284	1006
11	rs4936774	T	G	0.0119284	1006
11	rs11218953	A	C	0.0328032	1006
11	rs11218954	A	G	0.201789	1006
11	rs116227398	C	G	0.0208748	1006
11	rs142531839	T	G	0.0119284	1006
11	rs76813965	C	T	0.0487078	1006
11	rs76381550	T	C	0.0328032	1006
11	rs75738626	G	T	0.143141	1006
11	rs11218955	C	G	0.409543	1006
11	rs11218956	C	T	0.0119284	1006
11	rs11218957	A	G	0.0119284	1006
11	rs114514950	G	T	0.0208748	1006
11	rs80078512	C	T	0.142147	1006
11	rs7115313	G	A	0.0328032	1006
11	rs7115329	C	G	0.0328032	1006
11	rs11218959	C	T	0.0119284	1006
11	rs11218960	A	G	0.0328032	1006
11	rs74581495	T	A	0.0208748	1006
11	rs7941144	A	G	0.223658	1006
11	rs75961927	T	C	0.00894632	1006
11	rs115280794	C	T	0.0228628	1006
11	rs77467414	C	A	0.190855	1006
11	rs74236722	A	C	0.0487078	1006
11	rs12417502	C	A	0.0119284	1006
11	rs11218961	A	G	0.409543	1006
11	rs7949583	A	G	0.636183	1006
11	rs10750231	T	C	0.985089	1006
11	rs61904419	C	T	0.0516899	1006
11	rs117282560	G	A	0.0119284	1006
11	rs56154230	G	A	0.190855	1006
11	rs12222562	C	G	0.224652	1006
11	rs3829272	G	A	0.0119284	1006
11	rs11218962	A	G	0.190855	1006
11	rs2276348	C	T	0.0119284	1006
11	rs11218963	G	A	0.0119284	1006
11	rs74946342	G	A	0.0487078	1006
11	rs112728802	C	T	0.0308151	1006
11	rs77485665	C	A	0.190855	1006
11	rs116076860	G	A	0.0208748	1006
11	rs76561142	C	T	0.142147	1006
11	rs143172004	T	C	0.0119284	1006
11	rs11218965	G	A	0.0119284	1006
11	rs11218966	T	C	0.142147	1006
11	rs75665886	C	A	0.142147	1006
11	rs191075805	A	G	0.0159046	1006
11	rs11218967	A	G	0.224652	1006
11	rs11218968	A	G	0.0318091	1006
11	rs149425310	T	C	0.0119284	1006
11	rs77444923	C	A	0.0198807	1006
11	rs7130164	T	C	0.224652	1006
11	rs11218973	T	C	0.0119284	1006
11	rs149954267	C	T	0.0208748	1006
11	rs60236427	G	A	0.0129225	1006
11	rs7104473	T	C	0.0974155	1006
11	rs111295957	A	G	0.0497018	1006
11	rs78988848	G	A	0.0487078	1006
11	rs7123187	G	A	0.275348	1006
11	rs11218976	A	G	0.28827	1006
11	rs12361252	G	A	0.227634	1006
11	rs76138306	C	T	0.00894632	1006
11	rs7113273	T	C	0.275348	1006
11	rs112938964	G	A	0.0477137	1006
11	rs7938792	T	C	0.0576541	1006
11	rs7952655	G	A	0.0477137	1006
11	rs7131609	G	A	0.083499	1006
11	rs10892961	A	G	0.295229	1006
11	rs147399355	G	A	0.0119284	1006
11	rs11218978	A	C	0.0119284	1006
11	rs7109445	A	C	0.294235	1006
11	rs11218979	G	A	0.0129225	1006
11	rs7121616	A	G	0.285288	1006
11	rs75581711	C	T	0.225646	1006
11	rs150310458	C	T	0.0119284	1006
11	rs80271152	C	G	0.285288	1006
11	rs75228513	C	T	0.225646	1006
11	rs7122306	G	T	0.285288	1006
11	rs79401687	G	T	0.225646	1006
11	rs4936775	G	A	0.412525	1006
11	rs111538248	G	A	0.0477137	1006
11	rs113712713	C	T	0.0487078	1006
11	rs186636230	T	A	0.0208748	1006
11	rs111672098	C	G	0.0109344	1006
11	rs7104160	C	T	0.147117	1006
11	rs4936776	G	A	0.0119284	1006
11	rs55653765	T	C	0.10835	1006
11	rs56266115	G	A	0.10835	1006
11	rs7121089	T	C	0.0775348	1006
11	rs55910302	A	G	0.10835	1006
11	rs74394148	G	A	0.0248509	1006
11	rs74494176	T	A	0.147117	1006
11	rs74743786	C	G	0.10835	1006
11	rs11218981	G	A	0.119284	1006
11	rs10892962	C	A	0.34493	1006
11	rs192431638	G	T	0.0139165	1006
11	rs11218982	A	T	0.353877	1006
11	rs111727295	T	C	0.107356	1006
11	rs74994098	G	C	0.106362	1006
11	rs111911622	G	A	0.0765408	1006
11	rs75123566	C	A	0.0765408	1006
11	rs565242561	C	A	0.0149105	1006
11	rs117471617	G	A	0.106362	1006
11	rs12286213	G	A	0.106362	1006
11	rs149202801	C	T	0.0119284	1006
11	rs12287454	C	G	0.106362	1006
11	rs11218985	T	C	0.106362	1006
11	rs11218986	T	C	0.0119284	1006
11	rs7933576	C	T	0.106362	1006
11	rs7933934	G	A	0.106362	1006
11	rs12279824	G	A	0.106362	1006
11	rs77859246	T	A	0.133201	1006
11	rs76079260	C	T	0.106362	1006
11	rs79741699	A	G	0.0765408	1006
11	rs113058453	G	A	0.107356	1006
11	rs111569801	T	G	0.106362	1006
11	rs112365107	G	C	0.106362	1006
11	rs113912672	C	T	0.106362	1006
11	rs111323421	C	T	0.0576541	1006
11	rs12283333	G	A	0.106362	1006
11	rs539232	G	A	0.106362	1006
11	rs12283600	C	T	0.106362	1006
11	rs10892964	C	A	0.0119284	1006
11	rs12283819	G	A	0.106362	1006
11	rs12283772	C	T	0.106362	1006
11	rs12283776	C	T	0.106362	1006
11	rs75546972	A	T	0.0576541	1006
11	rs112492529	C	A	0.106362	1006
11	rs111260380	C	G	0.106362	1006
11	rs74807714	T	C	0.027833	1006
11	rs78817148	C	G	0.0576541	1006
11	rs12287002	G	A	0.106362	1006
11	rs11218988	C	G	0.175944	1006
11	rs10458940	C	T	0.0119284	1006
11	rs111881976	C	T	0.106362	1006
11	rs10458941	C	T	0.178926	1006
11	rs147505463	T	G	0.0139165	1006
11	rs80197279	C	T	0.106362	1006
11	rs77669620	G	A	0.106362	1006
11	rs113016928	C	A	0.106362	1006
11	rs9666251	A	G	0.0119284	1006
11	rs949155	C	G	0.131213	1006
11	rs12290985	C	A	0.106362	1006
11	rs4936777	A	G	0.178926	1006
11	rs192203033	C	T	0.00894632	1006
11	rs7948719	T	G	0.700795	1006
11	rs78124657	A	G	0.0775348	1006
11	rs79189146	G	A	0.028827	1006
11	rs11218990	A	G	0.196819	1006
11	rs12275310	T	C	0.195825	1006
11	rs112149267	G	A	0.028827	1006
11	rs11218991	C	A	0.0119284	1006
11	rs12277105	T	C	0.253479	1006
11	rs77967386	T	C	0.0586481	1006
11	rs11607961	T	C	0.195825	1006
11	rs74377334	T	C	0.026839	1006
11	rs11607965	T	C	0.194831	1006
11	rs11605822	G	A	0.194831	1006
11	rs11607994	T	C	0.194831	1006
11	rs76262366	C	G	0.0586481	1006
11	rs144127870	T	C	0.00994036	1006
11	rs150661174	T	C	0.0228628	1006
11	rs61140679	G	A	0.0119284	1006
11	rs11820867	T	C	0.194831	1006
11	rs11218992	C	T	0.0119284	1006
11	rs12293887	G	C	0.194831	1006
11	rs12280650	A	G	0.0636183	1006
11	rs80240999	G	A	0.0586481	1006
11	rs147031705	C	T	0.027833	1006
11	rs11602055	T	C	0.194831	1006
11	rs143414188	C	T	0.0636183	1006
11	rs75611897	T	C	0.0586481	1006
11	rs7122440	C	T	0.131213	1006
11	rs66978038	C	T	0.11829	1006
11	rs11822892	T	A	0.194831	1006
11	rs79928501	T	C	0.0586481	1006
11	rs12286532	A	T	0.0636183	1006
11	rs12286620	A	G	0.194831	1006
11	rs11601567	G	A	0.131213	1006
11	rs11218996	T	C	0.250497	1006
11	rs77987004	T	C	0.027833	1006
11	rs80310749	A	G	0.028827	1006
11	rs12289987	A	G	0.0626243	1006
11	rs61043674	A	T	0.0596421	1006
11	rs78868029	A	G	0.028827	1006
11	rs75059925	C	T	0.028827	1006
11	rs112885140	T	G	0.028827	1006
11	rs149964181	T	C	0.0129225	1006
11	rs2169355	A	G	0.710736	1006
11	rs1563964	C	T	0.157058	1006
11	rs115544789	G	A	0.028827	1006
11	rs75609645	C	T	0.128231	1006
11	rs147694187	T	C	0.00994036	1006
11	rs75239147	G	A	0.0646123	1006
11	rs7126295	T	C	0.38668	1006
11	rs77561902	G	A	0.129225	1006
11	rs11218998	T	C	0.27336	1006
11	rs77418215	T	C	0.0298211	1006
11	rs76000277	G	A	0.0646123	1006
11	rs118000676	A	G	0.026839	1006
11	rs11825379	A	G	0.217694	1006
11	rs57151221	A	G	0.0934394	1006
11	rs10892966	G	A	0.217694	1006
11	rs117379156	T	C	0.0606362	1006
11	rs75132621	T	C	0.0636183	1006
11	rs11218999	C	T	0.0934394	1006
11	rs11219000	G	A	0.0934394	1006
11	rs11219001	A	G	0.0934394	1006
11	rs11219002	A	G	0.0934394	1006
11	rs60036029	T	C	0.0944334	1006
11	rs76695767	A	G	0.0944334	1006
11	rs142816903	C	G	0.0198807	1006
11	rs79360760	C	T	0.0944334	1006
11	rs77642139	G	A	0.0944334	1006
11	rs79576595	C	T	0.028827	1006
11	rs570434	T	C	0.027833	1006
11	rs12281757	T	C	0.0934394	1006
11	rs11219003	A	G	0.0944334	1006
11	rs11219004	G	T	0.0944334	1006
11	rs11219005	A	G	0.0944334	1006
11	rs12289830	A	C	0.0656064	1006
11	rs191869011	A	G	0.027833	1006
11	rs79129722	T	C	0.0944334	1006
11	rs77603361	A	G	0.0944334	1006
11	rs7931136	G	C	0.0934394	1006
11	rs7945938	T	C	0.0934394	1006
11	rs147399235	G	A	0.0129225	1006
11	rs10892967	T	C	0.286282	1006
11	rs10790554	A	G	0.286282	1006
11	rs12286925	T	C	0.0934394	1006
11	rs11603215	G	C	0.193837	1006
11	rs12280247	G	A	0.0934394	1006
11	rs12293323	A	G	0.0934394	1006
11	rs12287160	T	G	0.0934394	1006
11	rs12280271	C	A	0.0934394	1006
11	rs145807713	C	T	0.027833	1006
11	rs80282008	C	T	0.028827	1006
11	rs1563965	A	C	0.0934394	1006
11	rs1975890	G	A	0.0934394	1006
11	rs1975891	T	C	0.0934394	1006
11	rs11219008	C	T	0.0934394	1006
11	rs11219009	C	T	0.0934394	1006
11	rs11219010	G	A	0.0934394	1006
11	rs4454733	G	T	0.0934394	1006
11	rs4442564	T	C	0.0934394	1006
11	rs12270464	A	G	0.0636183	1006
11	rs12290670	T	C	0.0636183	1006
11	rs12270481	A	C	0.0636183	1006
11	rs184564167	T	C	0.0656064	1006
11	rs10892969	A	G	0.0944334	1006
11	rs6589966	C	G	0.206759	1006
11	rs79540989	G	T	0.0159046	1006
11	rs113451750	A	G	0.218688	1006
11	rs12274172	A	G	0.217694	1006
11	rs7947919	G	A	0.0367793	1006
11	rs12274236	A	G	0.217694	1006
11	rs12287615	G	T	0.218688	1006
11	rs112075412	C	T	0.0616302	1006
11	rs12287518	C	T	0.318091	1006
11	rs12287633	C	T	0.218688	1006
11	rs12287708	C	T	0.219682	1006
11	rs12274492	A	G	0.219682	1006
11	rs75028411	A	G	0.0616302	1006
11	rs7130674	G	A	0.493042	1006
11	rs10892970	C	T	0.219682	1006
11	rs75778936	T	C	0.0606362	1006
11	rs11219013	C	T	0.218688	1006
11	rs11219014	G	T	0.218688	1006
11	rs12279677	C	A	0.218688	1006
11	rs148580290	T	C	0.0139165	1006
11	rs35705706	T	G	0.336978	1006
11	rs117113806	C	T	0.0745527	1006
11	rs7937767	G	A	0.272366	1006
11	rs7938017	G	A	0.332008	1006
11	rs11219015	G	A	0.235586	1006
11	rs12283343	G	C	0.233598	1006
11	rs12283311	C	G	0.233598	1006
11	rs4438047	G	A	0.237575	1006
11	rs4345978	G	T	0.237575	1006
11	rs4475932	A	G	0.269384	1006
11	rs11601147	A	G	0.501988	1006
11	rs11607565	T	C	0.146123	1006
11	rs4936778	G	T	0.270378	1006
11	rs4936779	T	G	0.0139165	1006
11	rs10892971	C	G	0.270378	1006
11	rs11219016	C	G	0.501988	1006
11	rs4435015	T	C	0.340954	1006
11	rs4304791	A	G	0.340954	1006
11	rs4584587	C	T	0.341948	1006
11	rs111321660	G	A	0.159046	1006
11	rs4935826	T	C	0.317097	1006
11	rs78864852	A	G	0.0318091	1006
11	rs78837657	T	C	0.0705765	1006
11	rs7106843	G	A	0.340954	1006
11	rs7106958	G	A	0.343936	1006
11	rs6589967	T	C	0.350895	1006
11	rs6589968	C	T	0.350895	1006
11	rs6589969	T	C	0.436382	1006
11	rs7127338	T	C	0.350895	1006
11	rs7127455	T	C	0.239563	1006
11	rs7111575	C	T	0.240557	1006
11	rs75567373	C	G	0.111332	1006
11	rs7115102	C	T	0.154076	1006
11	rs2008043	G	A	0.351889	1006
11	rs4435010	C	T	0.238569	1006
11	rs7937991	G	A	0.0407555	1006
11	rs7937909	C	G	0.238569	1006
11	rs12418137	T	G	0.111332	1006
11	rs59135714	G	C	0.111332	1006
11	rs7120168	G	A	0.318091	1006
11	rs58942901	C	T	0.0318091	1006
11	rs57399908	C	T	0.0318091	1006
11	rs7131073	A	G	0.349901	1006
11	rs7131518	G	T	0.349901	1006
11	rs11219021	T	G	0.349901	1006
11	rs7924892	C	A	0.269384	1006
11	rs7927861	A	C	0.349901	1006
11	rs7105909	A	G	0.350895	1006
11	rs12290580	C	T	0.350895	1006
11	rs78973283	A	G	0.0337972	1006
11	rs12280662	A	G	0.11332	1006
11	rs11219022	G	C	0.11332	1006
11	rs11219023	T	C	0.11332	1006
11	rs12578013	C	T	0.11332	1006
11	rs11219024	T	C	0.11332	1006
11	rs191738701	C	T	0.0139165	1006
11	rs11219025	T	C	0.0328032	1006
11	rs11219026	T	C	0.11332	1006
11	rs11219027	G	A	0.0328032	1006
11	rs149226354	G	C	0.0805169	1006
11	rs77412627	T	C	0.0457256	1006
11	rs11822793	T	C	0.23161	1006
11	rs11219031	A	G	0.313121	1006
11	rs78372576	A	C	0.0805169	1006
11	rs141518433	C	A	0.0198807	1006
11	rs11219032	G	A	0.0337972	1006
11	rs74554984	C	T	0.0695825	1006
11	rs34809680	C	T	0.193837	1006
11	rs4581460	G	A	0.232604	1006
11	rs34115002	G	T	0.192843	1006
11	rs12574703	G	A	0.0417495	1006
11	rs11821710	G	A	0.313121	1006
11	rs112873339	C	A	0.0775348	1006
11	rs11821683	C	A	0.314115	1006
11	rs11824132	T	C	0.314115	1006
11	rs74845252	G	C	0.0775348	1006
11	rs11219033	G	A	0.314115	1006
11	rs11824151	T	C	0.313121	1006
11	rs11219034	A	C	0.236581	1006
11	rs73612440	C	T	0.0377734	1006
11	rs10790555	C	T	0.236581	1006
11	rs78197563	G	A	0.0765408	1006
11	rs75986508	C	T	0.0775348	1006
11	rs60208101	C	T	0.0775348	1006
11	rs11219035	T	C	0.0377734	1006
11	rs12278652	C	T	0.0785288	1006
11	rs12278689	C	T	0.0785288	1006
11	rs12278752	C	T	0.0785288	1006
11	rs79654275	A	G	0.0775348	1006
11	rs10790556	T	C	0.516899	1006
11	rs12278850	C	T	0.0785288	1006
11	rs10892972	G	C	0.236581	1006
11	rs9943547	G	A	0.236581	1006
11	rs9943585	A	G	0.236581	1006
11	rs9943479	C	A	0.236581	1006
11	rs4935827	G	T	0.237575	1006
11	rs4935828	A	G	0.248509	1006
11	rs4935829	C	G	0.528827	1006
11	rs11600359	G	A	0.244533	1006
11	rs11600361	G	A	0.244533	1006
11	rs10400330	A	G	0.214712	1006
11	rs10400222	C	T	0.193837	1006
11	rs10400223	G	T	0.193837	1006
11	rs10400282	T	G	0.193837	1006
11	rs10400332	A	G	0.193837	1006
11	rs10400224	C	T	0.185885	1006
11	rs10400227	G	A	0.185885	1006
11	rs10400285	T	C	0.185885	1006
11	rs11603148	T	A	0.185885	1006
11	rs9943615	A	G	0.185885	1006
11	rs149249789	G	A	0.0228628	1006
11	rs150643370	G	A	0.0168986	1006
11	rs149777408	C	T	0.0168986	1006
11	rs12281746	T	C	0.05666	1006
11	rs79932610	C	T	0.0228628	1006
11	rs10400356	A	G	0.0765408	1006
11	rs4393328	G	A	0.0576541	1006
11	rs10790557	A	T	0.593439	1006
11	rs113723266	C	T	0.0129225	1006
11	rs80131309	G	A	0.0765408	1006
11	rs74847454	A	G	0.0168986	1006
11	rs117981027	G	T	0.0178926	1006
11	rs10892974	T	C	0.539761	1006
11	rs11219036	A	T	0.534791	1006
11	rs10892975	C	A	0.530815	1006
11	rs12290632	T	C	0.0626243	1006
11	rs78826291	G	A	0.0367793	1006
11	rs10892976	G	A	0.593439	1006
11	rs11219037	C	T	0.0576541	1006
11	rs12285884	C	T	0.0606362	1006
11	rs4936780	A	G	0.777336	1006
11	rs12802926	C	A	0.135189	1006
11	rs7933163	A	G	0.148111	1006
11	rs117143074	C	T	0.0308151	1006
11	rs76294729	C	T	0.0636183	1006
11	rs6589970	A	G	0.579523	1006
11	rs12281599	G	A	0.0159046	1006
11	rs10750232	T	C	0.884692	1006
11	rs143626713	G	A	0.00994036	1006
11	rs10790558	A	G	0.538767	1006
11	rs11219040	T	C	0.586481	1006
11	rs144348401	A	T	0.0218688	1006
11	rs7102292	G	C	0.606362	1006
11	rs117280470	C	T	0.0248509	1006
11	rs117982387	G	A	0.0258449	1006
11	rs11602910	A	G	0.586481	1006
11	rs4259834	T	G	0.596421	1006
11	rs10790559	C	T	0.5	1006
11	rs4370954	T	A	0.597416	1006
11	rs4372465	T	C	0.597416	1006
11	rs11219042	T	G	0.597416	1006
11	rs7104894	T	C	0.597416	1006
11	rs11219043	C	T	0.583499	1006
11	rs35483681	C	T	0.571571	1006
11	rs7105425	T	C	0.597416	1006
11	rs12787411	G	A	0.582505	1006
11	rs11828777	T	C	0.586481	1006
11	rs10892977	A	C	0.596421	1006
11	rs7928609	G	C	0.591451	1006
11	rs7929006	G	T	0.589463	1006
11	rs118117028	G	A	0.0109344	1006
11	rs11219050	T	C	0.578529	1006
11	rs76735255	A	C	0.055666	1006
11	rs17737079	A	G	0.557654	1006
11	rs1944605	G	A	0.0298211	1006
11	rs7113140	T	C	0.600398	1006
11	rs73017873	C	T	0.00795229	1006
11	rs7130937	G	A	0.0298211	1006
11	rs190410354	A	C	0.00994036	1006
11	rs11219053	A	G	0.570577	1006
11	rs141554724	C	T	0.0119284	1006
11	rs76333875	G	A	0.0129225	1006
11	rs73017874	C	T	0.0626243	1006
11	rs10892978	T	G	0.0427435	1006
11	rs7952397	G	A	0.0437376	1006
11	rs78195833	G	T	0.0805169	1006
11	rs12272176	T	C	0.0298211	1006
11	rs61904434	C	G	0.105368	1006
11	rs61904435	G	A	0.66501	1006
11	rs7935259	C	T	0.0228628	1006
11	rs12801982	T	C	0.128231	1006
11	rs57085814	G	C	0.105368	1006
11	rs11607969	G	C	0.133201	1006
11	rs7939743	G	T	0.0228628	1006
11	rs2002871	C	G	0.573559	1006
11	rs878296	T	C	0.587475	1006
11	rs76795657	G	A	0.0298211	1006
11	rs114432314	T	C	0.0228628	1006
11	rs75427041	A	G	0.0228628	1006
11	rs949065	G	A	0.722664	1006
11	rs949064	G	C	0.027833	1006
11	rs10892981	T	C	0.720676	1006
11	rs73017877	C	G	0.589463	1006
11	rs7948088	G	A	0.0228628	1006
11	rs7129640	A	G	0.595427	1006
11	rs6589973	A	G	0.72167	1006
11	rs4403817	A	G	0.722664	1006
11	rs7951447	G	A	0.0228628	1006
11	rs61904437	G	A	0.0904573	1006
11	rs34891228	C	T	0.0228628	1006
11	rs4936783	A	G	0.72167	1006
11	rs4936784	A	C	0.724652	1006
11	rs7941947	T	C	0.701789	1006
11	rs7942068	T	C	0.696819	1006
11	rs57671678	A	T	0.127237	1006
11	rs7927622	C	T	0.614314	1006
11	rs61904439	A	T	0.10338	1006
11	rs2302605	C	T	0.592445	1006
11	rs11219061	C	A	0.110338	1006
11	rs61904440	T	G	0.105368	1006
11	rs4554898	T	A	0.616302	1006
11	rs4282989	C	T	0.72664	1006
11	rs4429068	A	G	0.740557	1006
11	rs76768790	C	G	0.0228628	1006
11	rs4488207	G	T	0.596421	1006
11	rs2155572	G	T	0.622266	1006
11	rs7946718	A	G	0.628231	1006
11	rs7946719	A	C	0.628231	1006
11	rs145369941	C	A	0.0208748	1006
11	rs1944607	A	T	0.594433	1006
11	rs71490004	C	T	0.0298211	1006
11	rs961278	T	A	0.728628	1006
11	rs35743456	T	C	0.0298211	1006
11	rs76088472	A	G	0.582505	1006
11	rs57170132	C	T	0.101392	1006
11	rs61904442	T	G	0.101392	1006
11	rs34253590	G	A	0.0298211	1006
11	rs76829461	G	T	0.0139165	1006
11	rs61904443	G	A	0.100398	1006
11	rs61904444	C	A	0.100398	1006
11	rs35303205	C	A	0.0298211	1006
11	rs149575970	C	T	0.0208748	1006
11	rs11827966	A	G	0.0308151	1006
11	rs111957943	G	A	0.0467197	1006
11	rs7934131	A	G	0.749503	1006
11	rs78731071	C	A	0.0467197	1006
11	rs149684209	C	T	0.0109344	1006
11	rs11824555	C	T	0.0894632	1006
11	rs12283437	C	G	0.0347913	1006
11	rs71490005	G	A	0.0298211	1006
11	rs35828676	A	T	0.0308151	1006
11	rs61904445	A	T	0.141153	1006
11	rs4267083	T	C	0.55169	1006
11	rs4285881	G	C	0.527833	1006
11	rs113285046	G	A	0.0367793	1006
11	rs11820556	A	G	0.10338	1006
11	rs485345	G	A	0.759443	1006
11	rs11219068	G	A	0.16004	1006
11	rs482919	C	T	0.564612	1006
11	rs28445684	T	C	0.606362	1006
11	rs28714447	G	T	0.76839	1006
11	rs551345	T	C	0.76839	1006
11	rs513314	A	G	0.76839	1006
11	rs577777	G	A	0.767396	1006
11	rs117498337	C	G	0.0377734	1006
11	rs471973	T	A	0.76839	1006
11	rs577432	A	C	0.542744	1006
11	rs526199	T	C	0.517893	1006
11	rs530763	C	G	0.764414	1006
11	rs3017931	T	C	0.763419	1006
11	rs12284852	G	A	0.0536779	1006
11	rs11219072	C	T	0.055666	1006
11	rs12284903	G	A	0.055666	1006
11	rs117539201	G	A	0.0119284	1006
11	rs3763892	A	G	0.055666	1006
11	rs3763893	C	G	0.055666	1006
11	rs3763894	G	T	0.055666	1006
11	rs557660	T	C	0.797217	1006
11	rs59247361	A	C	0.136183	1006
11	rs11219074	C	T	0.05666	1006
11	rs112307705	T	C	0.137177	1006
11	rs76859702	G	A	0.0596421	1006
11	rs543302	T	A	0.568588	1006
11	rs78359976	T	C	0.117296	1006
11	rs7105990	G	C	0.0407555	1006
11	rs12290463	C	T	0.0407555	1006
11	rs12290466	C	T	0.0407555	1006
11	rs117216161	C	T	0.0129225	1006
11	rs77115993	G	T	0.107356	1006
11	rs112254799	C	T	0.0596421	1006
11	rs76330420	A	G	0.105368	1006
11	rs35040533	A	G	0.10835	1006
11	rs492248	T	C	0.624254	1006
11	rs149282062	A	G	0.0129225	1006
11	rs77311370	G	A	0.0119284	1006
11	rs149800002	C	T	0.0188867	1006
11	rs1790229	T	G	0.725646	1006
11	rs7927152	C	T	0.126243	1006
11	rs560993	A	G	0.599404	1006
11	rs113857229	T	G	0.126243	1006
11	rs491500	T	C	0.599404	1006
11	rs1790230	G	T	0.599404	1006
11	rs3016599	G	A	0.65507	1006
11	rs7927804	C	T	0.126243	1006
11	rs3018106	A	G	0.785288	1006
11	rs7931911	G	C	0.130219	1006
11	rs557272	C	G	0.784294	1006
11	rs78418184	T	C	0.0407555	1006
11	rs513136	A	G	0.552684	1006
11	rs10892982	G	A	0.128231	1006
11	rs544310	T	C	0.611332	1006
11	rs61904447	C	T	0.0168986	1006
11	rs4121995	G	A	0.0457256	1006
11	rs111551617	C	T	0.0586481	1006
11	rs137929048	T	C	0.00596421	1006
11	rs1944608	T	C	0.0447316	1006
11	rs10892983	C	T	0.127237	1006
11	rs17127157	G	A	0.0447316	1006
11	rs488943	A	G	0.802187	1006
11	rs67164150	G	A	0.0447316	1006
11	rs11600907	G	A	0.127237	1006
11	rs12272976	C	T	0.190855	1006
11	rs497366	T	C	0.591451	1006
11	rs7951163	A	G	0.0447316	1006
11	rs111372937	C	A	0.0129225	1006
11	rs10892984	A	T	0.188867	1006
11	rs560192	A	C	0.804175	1006
11	rs56291236	C	A	0.134195	1006
11	rs4245047	T	C	0.795229	1006
11	rs17127163	A	T	0.136183	1006
11	rs7120082	C	T	0.161034	1006
11	rs7120092	C	A	0.0248509	1006
11	rs550113	C	T	0.779324	1006
11	rs559254	A	G	0.779324	1006
11	rs77480896	G	A	0.0248509	1006
11	rs3018105	A	G	0.780318	1006
11	rs493642	C	T	0.60338	1006
11	rs565734	G	A	0.780318	1006
11	rs496446	G	A	0.60338	1006
11	rs479000	G	C	0.604374	1006
11	rs524658	G	T	0.789264	1006
11	rs525854	A	G	0.789264	1006
11	rs11219080	C	T	0.0337972	1006
11	rs557652	A	G	0.594433	1006
11	rs471086	C	G	0.594433	1006
11	rs471209	G	A	0.594433	1006
11	rs471320	G	A	0.594433	1006
11	rs57500292	C	T	0.197813	1006
11	rs58348134	A	G	0.197813	1006
11	rs73614699	A	G	0.197813	1006
11	rs73614702	A	G	0.197813	1006
11	rs73616403	A	G	0.197813	1006
11	rs73616405	T	G	0.197813	1006
11	rs75084941	G	A	0.0248509	1006
11	rs56162316	G	A	0.192843	1006
11	rs77960375	T	C	0.0347913	1006
11	rs73616409	T	G	0.0487078	1006
11	rs117712364	T	C	0.0188867	1006
11	rs117039279	C	T	0.0188867	1006
11	rs73616412	T	A	0.027833	1006
11	rs471296	C	G	0.784294	1006
11	rs148080250	G	C	0.0218688	1006
11	rs3898437	G	A	0.15507	1006
11	rs142293534	A	G	0.0387674	1006
11	rs562010757	C	T	0.00695825	1006
11	rs560152	T	C	0.813121	1006
11	rs191029319	G	A	0.0168986	1006
11	rs492816	A	G	0.785288	1006
11	rs117542322	A	G	0.0228628	1006
11	rs484580	G	A	0.793241	1006
11	rs7935323	T	C	0.0258449	1006
11	rs540774	C	T	0.766402	1006
11	rs7131276	G	A	0.0188867	1006
11	rs7939126	T	C	0.0258449	1006
11	rs73019826	A	C	0.0805169	1006
11	rs116998761	C	T	0.0188867	1006
11	rs528208	G	C	0.767396	1006
11	rs558362	G	A	0.794235	1006
11	rs77155503	T	A	0.0347913	1006
11	rs558560	C	T	0.767396	1006
11	rs139253612	G	A	0.0188867	1006
11	rs76323479	C	A	0.0188867	1006
11	rs181146697	C	T	0.0168986	1006
11	rs482099	A	C	0.77833	1006
11	rs505272	A	G	0.797217	1006
11	rs76210542	G	A	0.135189	1006
11	rs508661	G	A	0.776342	1006
11	rs512391	A	G	0.795229	1006
11	rs513205	A	G	0.796223	1006
11	rs187185677	C	G	0.0188867	1006
11	rs58101364	G	C	0.124254	1006
11	rs185756475	G	A	0.0188867	1006
11	rs10790562	A	G	0.7833	1006
11	rs489029	C	T	0.78827	1006
11	rs528990	C	A	0.785288	1006
11	rs490230	C	T	0.785288	1006
11	rs532690	A	G	0.785288	1006
11	rs532826	A	C	0.784294	1006
11	rs503587	T	C	0.78827	1006
11	rs117761158	C	G	0.0178926	1006
11	rs142709245	C	A	0.0129225	1006
11	rs117913434	C	T	0.0188867	1006
11	rs10892985	G	A	0.614314	1006
11	rs113838205	G	T	0.0347913	1006
11	rs10892986	G	T	0.765408	1006
11	rs10790565	G	A	0.786282	1006
11	rs10790566	C	G	0.786282	1006
11	rs10892987	C	T	0.786282	1006
11	rs7125436	G	A	0.786282	1006
11	rs7125472	G	T	0.0238569	1006
11	rs7128842	C	T	0.213718	1006
11	rs17127188	A	T	0.214712	1006
11	rs59560502	C	T	0.217694	1006
11	rs17127191	T	C	0.217694	1006
11	rs73019854	C	T	0.217694	1006
11	rs7103191	C	A	0.217694	1006
11	rs4936788	A	G	0.217694	1006
11	rs4936789	A	G	0.217694	1006
11	rs4936790	G	A	0.217694	1006
11	rs11219092	C	T	0.0228628	1006
11	rs6589979	G	A	0.213718	1006
11	rs7929678	C	T	0.217694	1006
11	rs7930149	G	C	0.218688	1006
11	rs7929924	C	T	0.217694	1006
11	rs113134355	G	T	0.213718	1006
11	rs145365127	G	A	0.00994036	1006
11	rs79292548	G	A	0.0238569	1006
11	rs79538685	A	G	0.0198807	1006
11	rs7115792	G	A	0.182903	1006
11	rs118153754	G	A	0.0198807	1006
11	rs150760112	G	A	0.0198807	1006
11	rs138126658	A	G	0.0208748	1006
11	rs117441450	G	A	0.0129225	1006
11	rs7949765	G	A	0.343936	1006
11	rs7129257	G	C	0.00695825	1006
11	rs7950320	C	T	0.194831	1006
11	rs145464316	G	A	0.0218688	1006
11	rs2000795	G	A	0.382704	1006
11	rs2000796	T	C	0.161034	1006
11	rs12576528	T	C	0.196819	1006
11	rs12421414	A	C	0.196819	1006
11	rs883410	G	A	0.17495	1006
11	rs883411	A	T	0.17495	1006
11	rs3935933	T	A	0.17495	1006
11	rs4073050	T	G	0.17495	1006
11	rs7940505	A	G	0.185885	1006
11	rs7940634	A	G	0.185885	1006
11	rs7927484	T	C	0.186879	1006
11	rs7940974	G	A	0.172962	1006
11	rs4280007	T	C	0.194831	1006
11	rs4280008	T	C	0.194831	1006
11	rs4351827	C	T	0.194831	1006
11	rs4303242	G	A	0.194831	1006
11	rs4503563	C	T	0.360835	1006
11	rs4499014	C	T	0.195825	1006
11	rs10790567	C	T	0.367793	1006
11	rs73616489	G	A	0.0218688	1006
11	rs2156448	C	T	0.337972	1006
11	rs73616492	A	C	0.0218688	1006
11	rs2156447	C	T	0.364811	1006
11	rs4936793	C	T	0.365805	1006
11	rs6589983	T	G	0.387674	1006
11	rs7927988	C	G	0.365805	1006
11	rs7928409	G	C	0.365805	1006
11	rs4323880	G	A	0.365805	1006
11	rs7928227	A	G	0.366799	1006
11	rs4402299	A	G	0.366799	1006
11	rs4325322	G	A	0.366799	1006
11	rs4325323	G	A	0.365805	1006
11	rs4307735	T	C	0.366799	1006
11	rs12271070	T	A	0.161034	1006
11	rs11219096	A	G	0.365805	1006
11	rs4936794	G	A	0.365805	1006
11	rs4936795	T	C	0.365805	1006
11	rs4936796	G	T	0.365805	1006
11	rs4936797	C	A	0.365805	1006
11	rs4936798	A	C	0.184891	1006
11	rs7935648	A	G	0.387674	1006
11	rs12280623	A	C	0.387674	1006
11	rs117607359	A	G	0.0168986	1006
11	rs148383206	C	T	0.0178926	1006
11	rs56980254	T	C	0.0218688	1006
11	rs61121686	A	T	0.0228628	1006
11	rs553186174	C	T	0.00298211	1006
11	rs35736088	G	T	0.0387674	1006
11	rs7130207	C	T	0.388668	1006
11	rs7130567	G	C	0.364811	1006
11	rs10892988	G	A	0.363817	1006
11	rs7941914	T	C	0.388668	1006
11	rs117404621	C	T	0.0417495	1006
11	rs79490271	C	T	0.082505	1006
11	rs79862545	C	T	0.00795229	1006
11	rs78771695	A	C	0.0198807	1006
11	rs7934887	G	T	0.233598	1006
11	rs12806349	G	A	0.336978	1006
11	rs111318420	G	A	0.0308151	1006
11	rs188282492	C	A	0.0328032	1006
11	rs35678992	C	A	0.32505	1006
11	rs143970619	A	G	0.00894632	1006
11	rs11518410	C	T	0.0159046	1006
11	rs11601902	T	G	0.0178926	1006
11	rs111910505	G	A	0.0407555	1006
11	rs150328798	T	C	0.0308151	1006
11	rs117620954	C	T	0.0685885	1006
11	rs75899480	A	G	0.0646123	1006
11	rs11219100	T	C	0.0238569	1006
11	rs56021828	G	T	0.0198807	1006
11	rs11219101	C	A	0.0914513	1006
11	rs7125324	C	T	0.489066	1006
11	rs55888036	G	A	0.385686	1006
11	rs7111169	T	G	0.027833	1006
11	rs35055985	G	C	0.399602	1006
11	rs35802135	C	T	0.397614	1006
11	rs17127226	G	T	0.397614	1006
11	rs7947203	A	G	0.424453	1006
11	rs6589984	C	T	0.0904573	1006
11	rs6589985	A	G	0.423459	1006
11	rs6589986	C	T	0.431412	1006
11	rs6589987	C	T	0.424453	1006
11	rs144567555	T	C	0.0159046	1006
11	rs10892992	A	C	0.0984095	1006
11	rs10892993	G	T	0.455268	1006
11	rs10892995	A	G	0.028827	1006
11	rs17659397	G	C	0.0695825	1006
11	rs113143623	A	G	0.506958	1006
11	rs7124862	T	G	0.440358	1006
11	rs75369306	G	A	0.0715706	1006
11	rs73618351	C	T	0.0636183	1006
11	rs10892996	T	C	0.457256	1006
11	rs10892997	G	A	0.449304	1006
11	rs10892998	C	T	0.457256	1006
11	rs10892999	A	C	0.532803	1006
11	rs11219104	C	A	0.520875	1006
11	rs58781690	C	T	0.0636183	1006
11	rs7945589	T	C	0.532803	1006
11	rs7930806	G	A	0.449304	1006
11	rs7948752	T	C	0.0188867	1006
11	rs60478698	G	C	0.0636183	1006
11	rs10790569	C	T	0.457256	1006
11	rs10790570	T	A	0.520875	1006
11	rs148058013	C	T	0.00695825	1006
11	rs78387851	C	A	0.0218688	1006
11	rs58395005	G	A	0.0198807	1006
11	rs117993454	C	A	0.0636183	1006
11	rs1943463	T	A	0.512922	1006
11	rs4548632	T	G	0.520875	1006
11	rs73021813	C	T	0.40159	1006
11	rs7116218	C	T	0.449304	1006
11	rs75265278	C	A	0.0636183	1006
11	rs10736527	G	T	0.449304	1006
11	rs10750233	A	G	0.450298	1006
11	rs10750234	T	C	0.449304	1006
11	rs73618371	A	G	0.0636183	1006
11	rs10750235	G	A	0.520875	1006
11	rs11600167	G	T	0.398608	1006
11	rs10790571	T	C	0.449304	1006
11	rs11219106	C	T	0.400596	1006
11	rs73618373	T	A	0.0636183	1006
11	rs7932286	T	A	0.449304	1006
11	rs7945779	C	T	0.449304	1006
11	rs188701486	G	T	0.0159046	1006
11	rs7946395	G	A	0.44831	1006
11	rs181753815	G	C	0.0636183	1006
11	rs2187325	T	G	0.452286	1006
11	rs145611839	G	A	0.0109344	1006
11	rs57877076	G	A	0.0606362	1006
11	rs11821954	C	G	0.255467	1006
11	rs7119190	T	G	0.322068	1006
11	rs7926273	C	T	0.333002	1006
11	rs7926507	G	A	0.321074	1006
11	rs117200604	G	A	0.0159046	1006
11	rs113281441	G	T	0.0208748	1006
11	rs6589991	A	G	0.321074	1006
11	rs7107288	A	C	0.39165	1006
11	rs6589992	T	C	0.382704	1006
11	rs7107994	G	A	0.321074	1006
11	rs140661294	G	A	0.0357853	1006
11	rs6589993	A	T	0.383698	1006
11	rs77661461	T	A	0.0298211	1006
11	rs6589994	T	A	0.383698	1006
11	rs7123177	A	G	0.383698	1006
11	rs75098306	G	A	0.0616302	1006
11	rs76960497	C	T	0.0616302	1006
11	rs118108742	G	A	0.026839	1006
11	rs11219107	C	T	0.39165	1006
11	rs78907576	C	T	0.0616302	1006
11	rs73618393	T	C	0.0616302	1006
11	rs12273510	C	A	0.33002	1006
11	rs56834197	T	C	0.314115	1006
11	rs61907365	C	T	0.294235	1006
11	rs73021837	C	T	0.027833	1006
11	rs113950834	G	A	0.0626243	1006
11	rs76935227	T	C	0.0616302	1006
11	rs80043230	C	T	0.0626243	1006
11	rs78498120	G	A	0.161034	1006
11	rs142217848	C	T	0.0188867	1006
11	rs11602287	C	T	0.294235	1006
11	rs78095763	T	C	0.0536779	1006
11	rs11602348	G	T	0.294235	1006
11	rs7947161	T	C	0.410537	1006
11	rs74348295	C	T	0.0616302	1006
11	rs55841385	T	C	0.0626243	1006
11	rs57205642	G	A	0.0626243	1006
11	rs73618398	T	C	0.0626243	1006
11	rs75798184	G	A	0.0616302	1006
11	rs4303243	C	A	0.306163	1006
11	rs11219108	C	G	0.415507	1006
11	rs73619904	A	G	0.0198807	1006
11	rs73619907	G	A	0.0198807	1006
11	rs75227299	C	T	0.0139165	1006
11	rs145066072	C	T	0.00695825	1006
11	rs2156444	C	G	0.329026	1006
11	rs2156445	T	C	0.380716	1006
11	rs4619156	G	A	0.329026	1006
11	rs11602677	G	A	0.263419	1006
11	rs10893004	C	T	0.027833	1006
11	rs948838	C	T	0.027833	1006
11	rs948839	A	T	0.380716	1006
11	rs73021853	C	G	0.0238569	1006
11	rs61904671	C	A	0.263419	1006
11	rs61904672	T	C	0.284294	1006
11	rs11603794	G	A	0.328032	1006
11	rs77218908	C	G	0.0129225	1006
11	rs76968238	C	T	0.0347913	1006
11	rs11219109	C	A	0.293241	1006
11	rs112148707	A	G	0.0109344	1006
11	rs11219110	G	A	0.370775	1006
11	rs9888300	A	C	0.38171	1006
11	rs9888204	C	A	0.027833	1006
11	rs73619920	T	G	0.0805169	1006
11	rs11604346	C	G	0.263419	1006
11	rs7943399	A	G	0.027833	1006
11	rs10893005	G	A	0.371769	1006
11	rs61904673	G	A	0.0427435	1006
11	rs13377457	G	A	0.027833	1006
11	rs75789367	C	T	0.0516899	1006
11	rs60140325	G	A	0.0805169	1006
11	rs17127237	C	T	0.0805169	1006
11	rs10750236	G	A	0.370775	1006
11	rs78875103	A	G	0.0516899	1006
11	rs78093004	C	T	0.0109344	1006
11	rs113915546	T	G	0.0805169	1006
11	rs10790573	A	G	0.370775	1006
11	rs10790574	A	G	0.370775	1006
11	rs112325616	A	G	0.0805169	1006
11	rs139221417	A	C	0.0805169	1006
11	rs144094198	T	C	0.0805169	1006
11	rs112221380	G	A	0.0805169	1006
11	rs73619931	C	A	0.0805169	1006
11	rs10790575	C	A	0.370775	1006
11	rs61595086	T	C	0.028827	1006
11	rs60613622	T	C	0.0805169	1006
11	rs10893006	C	T	0.34493	1006
11	rs60177703	A	G	0.0805169	1006
11	rs10893007	G	C	0.027833	1006
11	rs73619938	C	A	0.0805169	1006
11	rs79495594	T	C	0.0208748	1006
11	rs78901373	C	T	0.0795229	1006
11	rs73619940	T	C	0.0805169	1006
11	rs73619942	G	T	0.0795229	1006
11	rs10893008	C	A	0.107356	1006
11	rs117229746	A	C	0.0139165	1006
11	rs61904675	G	A	0.232604	1006
11	rs11219111	G	C	0.333002	1006
11	rs138080244	C	T	0.00994036	1006
11	rs10893009	T	G	0.94831	1006
11	rs4578399	A	G	0.027833	1006
11	rs60601759	T	A	0.0755467	1006
11	rs4280009	C	A	0.261431	1006
11	rs4631892	A	G	0.232604	1006
11	rs1893674	T	G	0.337972	1006
11	rs11606158	G	A	0.234592	1006
11	rs59900896	G	A	0.0755467	1006
11	rs11606195	G	T	0.233598	1006
11	rs948840	A	T	0.028827	1006
11	rs948841	T	C	0.338966	1006
11	rs113610480	T	C	0.0457256	1006
11	rs35297284	A	G	0.0248509	1006
11	rs11606684	G	A	0.233598	1006
11	rs11606676	C	G	0.338966	1006
11	rs118047366	C	T	0.0218688	1006
11	rs142635481	G	C	0.0129225	1006
11	rs12797279	G	C	0.234592	1006
11	rs56122130	C	A	0.234592	1006
11	rs55692500	T	C	0.234592	1006
11	rs56197134	C	A	0.234592	1006
11	rs12577582	G	A	0.234592	1006
11	rs10160306	T	C	0.027833	1006
11	rs10160307	T	C	0.263419	1006
11	rs10160308	T	C	0.028827	1006
11	rs7115555	C	T	0.028827	1006
11	rs7115445	A	G	0.263419	1006
11	rs7101428	T	C	0.263419	1006
11	rs7116171	G	A	0.234592	1006
11	rs7101668	T	C	0.234592	1006
11	rs7116078	C	A	0.263419	1006
11	rs4450184	T	C	0.028827	1006
11	rs4567480	G	A	0.263419	1006
11	rs4421758	A	G	0.263419	1006
11	rs61904681	C	A	0.234592	1006
11	rs7120003	C	T	0.337972	1006
11	rs7105805	T	C	0.234592	1006
11	rs73619970	G	A	0.0735586	1006
11	rs73603903	C	T	0.0735586	1006
11	rs11820616	C	T	0.234592	1006
11	rs10893010	A	G	0.264414	1006
11	rs11219113	A	G	0.028827	1006
11	rs10736528	T	G	0.263419	1006
11	rs7949435	A	G	0.0735586	1006
11	rs10893011	G	A	0.234592	1006
11	rs10736529	G	A	0.263419	1006
11	rs7936483	T	G	0.0745527	1006
11	rs35202387	G	A	0.234592	1006
11	rs56330917	A	T	0.234592	1006
11	rs12275698	C	A	0.263419	1006
11	rs11219114	A	C	0.263419	1006
11	rs10893013	A	G	0.263419	1006
11	rs10893014	T	C	0.263419	1006
11	rs10893015	C	T	0.263419	1006
11	rs10893016	T	C	0.263419	1006
11	rs10750237	T	C	0.263419	1006
11	rs17127253	G	T	0.0526839	1006
11	rs10893017	T	C	0.264414	1006
11	rs7107396	A	G	0.235586	1006
11	rs7119283	G	A	0.284294	1006
11	rs7119209	C	T	0.264414	1006
11	rs7119204	A	G	0.264414	1006
11	rs117600716	G	A	0.0248509	1006
11	rs187289027	C	T	0.00795229	1006
11	rs7931366	T	A	0.337972	1006
11	rs7945055	C	T	0.264414	1006
11	rs6589997	C	T	0.264414	1006
11	rs7123956	C	T	0.263419	1006
11	rs7123833	A	G	0.263419	1006
11	rs7127332	C	A	0.264414	1006
11	rs117349716	G	A	0.0149105	1006
11	rs7113570	T	C	0.337972	1006
11	rs139845788	T	C	0.0119284	1006
11	rs11219115	G	A	0.027833	1006
11	rs117896619	C	T	0.00596421	1006
11	rs117800638	G	C	0.0337972	1006
11	rs7114021	C	G	0.246521	1006
11	rs112963632	G	A	0.0218688	1006
11	rs190021453	C	T	0.0149105	1006
11	rs79341298	C	G	0.0586481	1006
11	rs11219117	G	C	0.272366	1006
11	rs117942634	A	G	0.0328032	1006
11	rs73603930	G	A	0.0785288	1006
11	rs148956428	C	A	0.0178926	1006
11	rs17670852	G	A	0.0974155	1006
11	rs112302984	C	A	0.0308151	1006
11	rs57830495	A	C	0.245527	1006
11	rs7102914	T	G	0.274354	1006
11	rs78448032	G	A	0.0626243	1006
11	rs73603932	G	A	0.0198807	1006
11	rs77139973	G	A	0.0467197	1006
11	rs17127271	C	T	0.247515	1006
11	rs117069795	T	G	0.0248509	1006
11	rs7112931	A	G	0.256461	1006
11	rs73023713	A	G	0.0188867	1006
11	rs17127272	C	G	0.0188867	1006
11	rs7103133	T	C	0.275348	1006
11	rs146689142	A	G	0.0258449	1006
11	rs17127281	C	T	0.0188867	1006
11	rs2156446	G	A	0.248509	1006
11	rs4281493	T	C	0.355865	1006
11	rs60003207	G	A	0.0198807	1006
11	rs10893019	A	G	0.276342	1006
11	rs111925642	A	T	0.0308151	1006
11	rs139281565	C	A	0.00994036	1006
11	rs118093639	T	C	0.00894632	1006
11	rs113793872	G	A	0.0308151	1006
11	rs17738649	G	A	0.0149105	1006
11	rs10893020	G	C	0.026839	1006
11	rs10893021	T	C	0.354871	1006
11	rs10893022	A	T	0.274354	1006
11	rs60774892	T	C	0.104374	1006
11	rs113156220	C	T	0.0417495	1006
11	rs150956902	G	A	0.0238569	1006
11	rs140779596	A	G	0.0119284	1006
11	rs10893023	A	G	0.353877	1006
11	rs7120111	C	T	0.246521	1006
11	rs7120742	C	T	0.353877	1006
11	rs60146789	A	C	0.0218688	1006
11	rs10893024	T	G	0.354871	1006
11	rs117701226	C	T	0.0198807	1006
11	rs7123457	T	C	0.354871	1006
11	rs58921735	C	G	0.0208748	1006
11	rs112856352	C	T	0.0795229	1006
11	rs73023720	C	T	0.0149105	1006
11	rs73023722	C	G	0.0178926	1006
11	rs189203480	C	T	0.00596421	1006
11	rs2156442	A	G	0.903579	1006
11	rs9666197	G	A	0.232604	1006
11	rs948842	G	A	0.949304	1006
11	rs6589998	A	G	0.906561	1006
11	rs7105674	A	C	0.28827	1006
11	rs58046759	G	T	0.260437	1006
11	rs10893025	T	C	0.286282	1006
11	rs10893026	C	G	0.369781	1006
11	rs10893027	C	G	0.289264	1006
11	rs10893028	A	G	0.289264	1006
11	rs7130954	T	C	0.284294	1006
11	rs17127284	T	C	0.0536779	1006
11	rs10893029	T	G	0.151093	1006
11	rs7109102	T	C	0.054672	1006
11	rs7934778	T	A	0.0526839	1006
11	rs7934888	T	G	0.195825	1006
11	rs7948443	A	G	0.194831	1006
11	rs12225861	A	G	0.210736	1006
11	rs10893030	G	A	0.171968	1006
11	rs12223538	G	A	0.171968	1006
11	rs17738808	C	T	0.101392	1006
11	rs150615810	T	G	0.0168986	1006
11	rs35475086	G	A	0.026839	1006
11	rs11219121	C	T	0.141153	1006
11	rs12221651	A	G	0.315109	1006
11	rs11219122	T	C	0.327038	1006
11	rs149167346	C	G	0.0427435	1006
11	rs4267084	T	C	0.329026	1006
11	rs139495549	G	T	0.0198807	1006
11	rs144428327	C	T	0.0139165	1006
11	rs57596880	C	G	0.141153	1006
11	rs11822822	A	G	0.210736	1006
11	rs7949966	T	C	0.0666004	1006
11	rs10893031	A	G	0.305169	1006
11	rs10893032	G	A	0.305169	1006
11	rs61904728	T	C	0.141153	1006
11	rs17738936	T	C	0.142147	1006
11	rs56996228	C	T	0.141153	1006
11	rs75211719	A	G	0.0149105	1006
11	rs191859137	G	A	0.0129225	1006
11	rs7944977	T	C	0.0526839	1006
11	rs117083044	G	A	0.0258449	1006
11	rs79128007	T	C	0.0417495	1006
11	rs34967728	C	T	0.0437376	1006
11	rs10893033	G	C	0.0298211	1006
11	rs12574231	C	T	0.0427435	1006
11	rs61904730	T	C	0.0427435	1006
11	rs61904731	A	T	0.0178926	1006
11	rs59715108	A	G	0.0228628	1006
11	rs11219125	A	C	0.11829	1006
11	rs111391138	C	A	0.0228628	1006
11	rs724738	C	T	0.0427435	1006
11	rs12224823	C	A	0.0934394	1006
11	rs77051819	G	A	0.11829	1006
11	rs80137258	G	T	0.0238569	1006
11	rs10893034	T	A	0.227634	1006
11	rs60911557	T	C	0.0238569	1006
11	rs115973707	C	T	0.0427435	1006
11	rs12226119	G	A	0.227634	1006
11	rs56663656	T	A	0.0139165	1006
11	rs11219126	C	G	0.22664	1006
11	rs75820525	T	C	0.0139165	1006
11	rs7927064	T	C	0.0755467	1006
11	rs59757547	T	C	0.43837	1006
11	rs61904733	A	G	0.0705765	1006
11	rs76583376	T	G	0.0417495	1006
11	rs76448531	C	G	0.0218688	1006
11	rs1943465	G	A	0.287276	1006
11	rs1943466	C	A	0.292247	1006
11	rs474771	G	A	0.979125	1006
11	rs80195744	T	C	0.0417495	1006
11	rs7121824	T	C	0.293241	1006
11	rs7105884	C	A	0.293241	1006
11	rs7106228	G	A	0.293241	1006
11	rs58689076	C	T	0.0298211	1006
11	rs1943467	C	A	0.293241	1006
11	rs1985916	C	G	0.437376	1006
11	rs4936803	A	G	0.293241	1006
11	rs6589999	C	G	0.392644	1006
11	rs114173720	C	G	0.0308151	1006
11	rs1943468	T	C	0.249503	1006
11	rs61904735	C	T	0.0298211	1006
11	rs7951557	C	T	0.393638	1006
11	rs74919962	C	T	0.0298211	1006
11	rs116495072	A	T	0.0298211	1006
11	rs7120872	T	C	0.437376	1006
11	rs11219128	G	A	0.250497	1006
11	rs78597932	T	G	0.0308151	1006
11	rs111398854	G	A	0.00596421	1006
11	rs7946337	T	C	0.393638	1006
11	rs6590000	T	C	0.382704	1006
11	rs6590001	G	T	0.38171	1006
11	rs6590002	A	G	0.382704	1006
11	rs146525590	G	A	0.0228628	1006
11	rs142998501	G	A	0.0109344	1006
11	rs118083026	G	A	0.027833	1006
11	rs73023763	T	C	0.0705765	1006
11	rs12290808	T	C	0.445328	1006
11	rs61904737	G	A	0.0705765	1006
11	rs73605966	C	T	0.0417495	1006
11	rs12284170	G	A	0.0417495	1006
11	rs4582988	T	C	0.0705765	1006
11	rs141325823	C	T	0.0228628	1006
11	rs61904738	A	G	0.0705765	1006
11	rs115512617	G	A	0.0308151	1006
11	rs57117717	T	A	0.0417495	1006
11	rs17127340	G	C	0.11332	1006
11	rs141856821	C	T	0.0228628	1006
11	rs17127342	C	T	0.112326	1006
11	rs73023769	G	A	0.00994036	1006
11	rs61904739	A	G	0.0695825	1006
11	rs73605976	C	T	0.0308151	1006
11	rs73605979	G	A	0.0308151	1006
11	rs55741849	G	T	0.0725646	1006
11	rs11219131	T	C	0.111332	1006
11	rs59666488	T	G	0.0695825	1006
11	rs61904741	T	A	0.0695825	1006
11	rs2282560	A	T	0.0695825	1006
11	rs113828677	T	A	0.0208748	1006
11	rs2282561	C	T	0.0994036	1006
11	rs190427450	C	T	0.0228628	1006
11	rs7950886	G	A	0.0984095	1006
11	rs2714062	T	C	0.249503	1006
11	rs17127350	C	T	0.0984095	1006
11	rs17127353	A	G	0.0984095	1006
11	rs2846063	A	C	0.152087	1006
11	rs2714061	T	C	0.162028	1006
11	rs2714060	C	A	0.162028	1006
11	rs2714059	T	C	0.294235	1006
11	rs2714058	T	C	0.162028	1006
11	rs2714057	A	G	0.162028	1006
11	rs12575737	A	G	0.131213	1006
11	rs2953192	C	T	0.151093	1006
11	rs2953191	A	G	0.472167	1006
11	rs2953190	A	C	0.294235	1006
11	rs56242539	T	C	0.131213	1006
11	rs151104519	C	T	0.00497018	1006
11	rs76119960	G	A	0.0357853	1006
11	rs58347505	G	C	0.15507	1006
11	rs56293557	C	T	0.0685885	1006
11	rs2846060	G	A	0.151093	1006
11	rs61306487	A	G	0.154076	1006
11	rs4935838	G	A	0.138171	1006
11	rs501837	T	C	0.971173	1006
11	rs141371320	A	G	0.0149105	1006
11	rs2714056	C	T	0.261431	1006
11	rs142605559	C	T	0.0139165	1006
11	rs73606001	T	C	0.0308151	1006
11	rs2156443	G	A	0.0685885	1006
11	rs61904754	A	G	0.132207	1006
11	rs117035403	C	A	0.0188867	1006
11	rs520811	A	G	0.941352	1006
11	rs7126829	A	G	0.219682	1006
11	rs10893035	T	C	0.164016	1006
11	rs7925235	G	C	0.0864811	1006
11	rs117219584	G	A	0.0208748	1006
11	rs4402305	G	C	0.784294	1006
11	rs77669564	C	T	0.127237	1006
11	rs56177337	C	T	0.127237	1006
11	rs118129327	C	T	0.026839	1006
11	rs10893036	G	A	0.175944	1006
11	rs11219137	T	C	0.0497018	1006
11	rs4936805	G	A	0.470179	1006
11	rs117666138	T	C	0.0129225	1006
11	rs11219138	G	C	0.0487078	1006
11	rs74425602	T	C	0.0497018	1006
11	rs141392598	T	C	0.0119284	1006
11	rs4078010	G	C	0.0487078	1006
11	rs560924981	G	A	0.0129225	1006
11	rs948003	T	C	0.502982	1006
11	rs58979012	T	G	0.130219	1006
11	rs79614428	T	C	0.0129225	1006
11	rs78206655	G	T	0.130219	1006
11	rs76854774	C	G	0.130219	1006
11	rs113563621	A	G	0.130219	1006
11	rs111655335	A	G	0.130219	1006
11	rs10893037	C	T	0.340954	1006
11	rs2714055	A	T	0.501988	1006
11	rs147489401	G	C	0.0238569	1006
11	rs3016380	T	C	0.158052	1006
11	rs111541795	C	T	0.129225	1006
11	rs150886767	C	T	0.0238569	1006
11	rs948130	C	A	0.932406	1006
11	rs2846054	T	G	0.480119	1006
11	rs17671708	T	C	0.126243	1006
11	rs192467017	C	T	0.0119284	1006
11	rs11602517	G	A	0.308151	1006
11	rs2846294	A	C	0.390656	1006
11	rs2846293	A	G	0.516899	1006
11	rs2714054	T	C	0.516899	1006
11	rs146442073	C	T	0.0208748	1006
11	rs11219139	C	T	0.230616	1006
11	rs2846290	C	A	0.16004	1006
11	rs10790577	C	T	0.356859	1006
11	rs733353	A	G	0.368787	1006
11	rs733352	G	A	0.368787	1006
11	rs751949	A	G	0.161034	1006
11	rs1892968	C	T	0.357853	1006
11	rs150471183	C	T	0.00894632	1006
11	rs138574514	C	T	0.0149105	1006
11	rs7949719	C	T	0.327038	1006
11	rs60581103	C	T	0.0357853	1006
11	rs2714053	A	G	0.614314	1006
11	rs2846307	G	C	0.517893	1006
11	rs75252611	A	G	0.0367793	1006
11	rs11606180	G	A	0.131213	1006
11	rs74859128	C	T	0.224652	1006
11	rs117184387	A	G	0.0357853	1006
11	rs10893038	G	A	0.209742	1006
11	rs185054963	C	T	0.00795229	1006
11	rs2714051	T	C	0.437376	1006
11	rs117791926	T	C	0.0139165	1006
11	rs56284028	T	A	0.121272	1006
11	rs78664463	T	C	0.0397614	1006
11	rs73025913	G	A	0.0228628	1006
11	rs2846295	A	G	0.570577	1006
11	rs73025917	T	C	0.0477137	1006
11	rs2846062	G	A	0.60338	1006
11	rs7105246	A	G	0.150099	1006
11	rs11219141	T	C	0.141153	1006
11	rs143639708	G	C	0.0129225	1006
11	rs12421839	G	A	0.350895	1006
11	rs146875062	A	G	0.0248509	1006
11	rs73607991	G	A	0.0705765	1006
11	rs75881735	G	T	0.131213	1006
11	rs12574150	G	A	0.147117	1006
11	rs79876829	G	A	0.0506958	1006
11	rs57488305	T	C	0.0675944	1006
11	rs2846057	T	C	0.972167	1006
11	rs4936807	C	G	0.241551	1006
11	rs55991135	G	A	0.131213	1006
11	rs12222157	G	A	0.241551	1006
11	rs112402363	C	T	0.0656064	1006
11	rs7949223	C	T	0.244533	1006
11	rs113208791	C	T	0.0656064	1006
11	rs113679003	T	C	0.0666004	1006
11	rs4936808	T	C	0.241551	1006
11	rs17127377	C	T	0.0656064	1006
11	rs77277044	A	C	0.132207	1006
11	rs75848431	C	T	0.131213	1006
11	rs73025923	A	C	0.0576541	1006
11	rs11219143	G	A	0.241551	1006
11	rs12365030	A	G	0.0139165	1006
11	rs12577963	G	A	0.497018	1006
11	rs56222026	G	A	0.132207	1006
11	rs11219144	A	G	0.497018	1006
11	rs12806644	A	C	0.0139165	1006
11	rs56027383	C	T	0.132207	1006
11	rs11219145	T	C	0.241551	1006
11	rs12360751	G	A	0.132207	1006
11	rs113124284	G	A	0.0576541	1006
11	rs12574068	C	T	0.299205	1006
11	rs11219147	G	A	0.126243	1006
11	rs11600841	G	A	0.0347913	1006
11	rs12417308	C	T	0.241551	1006
11	rs74834522	A	G	0.0656064	1006
11	rs73025928	C	T	0.0576541	1006
11	rs2846058	A	G	0.972167	1006
11	rs12274596	C	T	0.0586481	1006
11	rs79114739	G	T	0.0218688	1006
11	rs56383769	T	A	0.197813	1006
11	rs7395738	T	C	0.644135	1006
11	rs55848228	C	G	0.197813	1006
11	rs55772907	A	G	0.197813	1006
11	rs56355382	G	T	0.197813	1006
11	rs10893041	C	G	0.299205	1006
11	rs73025931	C	G	0.0576541	1006
11	rs56404409	G	A	0.197813	1006
11	rs56328670	A	T	0.132207	1006
11	rs55917769	C	A	0.197813	1006
11	rs17127387	T	G	0.197813	1006
11	rs7104456	G	A	0.127237	1006
11	rs55837399	A	T	0.197813	1006
11	rs55779641	G	A	0.197813	1006
11	rs11219148	T	C	0.127237	1006
11	rs11219149	G	T	0.126243	1006
11	rs17127389	C	T	0.0188867	1006
11	rs11219150	G	T	0.0178926	1006
11	rs113740647	A	G	0.0666004	1006
11	rs112309634	G	A	0.0666004	1006
11	rs149068595	C	T	0.0129225	1006
11	rs11219151	A	G	0.0188867	1006
11	rs112139071	T	C	0.0666004	1006
11	rs113706147	T	C	0.0675944	1006
11	rs112249715	T	C	0.0685885	1006
11	rs7112745	C	G	0.300199	1006
11	rs111971830	C	T	0.0666004	1006
11	rs11219153	T	C	0.380716	1006
11	rs10893042	G	C	0.628231	1006
11	rs113804901	A	T	0.05666	1006
11	rs12788072	A	G	0.147117	1006
11	rs73025942	G	C	0.05666	1006
11	rs1892969	G	C	0.642147	1006
11	rs12576499	G	A	0.127237	1006
11	rs17127395	C	T	0.294235	1006
11	rs144012382	G	A	0.0298211	1006
11	rs113288907	G	C	0.128231	1006
11	rs7107803	C	T	0.294235	1006
11	rs73025948	T	A	0.05666	1006
11	rs4936810	G	T	0.642147	1006
11	rs17127396	A	G	0.257455	1006
11	rs144065255	C	T	0.0576541	1006
11	rs12364650	T	C	0.141153	1006
11	rs3016381	C	A	0.0526839	1006
11	rs10893043	A	T	0.224652	1006
11	rs2846322	T	C	0.780318	1006
11	rs12787189	C	T	0.0984095	1006
11	rs2714039	G	A	0.0666004	1006
11	rs76125074	G	A	0.026839	1006
11	rs11219158	G	A	0.245527	1006
11	rs11219159	C	T	0.141153	1006
11	rs34057425	T	A	0.294235	1006
11	rs2714042	G	A	0.644135	1006
11	rs2714043	T	G	0.646123	1006
11	rs11219161	C	A	0.125249	1006
11	rs2714044	T	C	0.647117	1006
11	rs2714045	A	G	0.293241	1006
11	rs10893044	A	G	0.338966	1006
11	rs2714046	C	A	0.507952	1006
11	rs12790721	T	C	0.184891	1006
11	rs36020612	C	T	0.164016	1006
11	rs12797056	A	G	0.0934394	1006
11	rs36051450	T	C	0.164016	1006
11	rs2714048	T	C	0.616302	1006
11	rs2714049	G	A	0.624254	1006
11	rs145406077	G	C	0.0129225	1006
11	rs2714050	A	T	0.758449	1006
11	rs61906271	G	A	0.0218688	1006
11	rs56042230	G	A	0.126243	1006
11	rs75819971	T	G	0.109344	1006
11	rs12225257	C	T	0.134195	1006
11	rs149241038	G	A	0.0129225	1006
11	rs148409037	C	A	0.026839	1006
11	rs1012849	C	T	0.757455	1006
11	rs1012850	G	A	0.757455	1006
11	rs2714088	G	A	0.322068	1006
11	rs148932521	C	G	0.0149105	1006
11	rs2846059	T	C	0.730616	1006
11	rs17672334	C	T	0.0178926	1006
11	rs75884489	C	T	0.0914513	1006
11	rs141188603	C	G	0.0178926	1006
11	rs116460231	C	A	0.0109344	1006
11	rs115089156	C	A	0.0109344	1006
11	rs112221755	T	C	0.0934394	1006
11	rs143420013	C	T	0.0198807	1006
11	rs11219167	G	C	0.126243	1006
11	rs144561210	G	A	0.0914513	1006
11	rs67982647	G	A	0.135189	1006
11	rs12798553	G	A	0.194831	1006
11	rs139514513	G	A	0.0178926	1006
11	rs2846065	A	G	0.337972	1006
11	rs35923643	A	G	0.166998	1006
11	rs3016478	A	G	0.987078	1006
11	rs2953198	C	G	0.33996	1006
11	rs77413340	G	A	0.026839	1006
11	rs117553712	C	T	0.0198807	1006
11	rs2714087	C	A	0.337972	1006
11	rs138903293	G	A	0.0139165	1006
11	rs11219168	C	T	0.534791	1006
11	rs10790578	T	C	0.66004	1006
11	rs115371191	A	G	0.028827	1006
11	rs2846321	A	C	0.431412	1006
11	rs2846320	C	T	0.335984	1006
11	rs73025984	G	A	0.126243	1006
11	rs75950719	C	A	0.101392	1006
11	rs2846319	C	T	0.33002	1006
11	rs2846318	G	A	0.17495	1006
11	rs75610316	C	T	0.0437376	1006
11	rs2846317	A	G	0.350895	1006
11	rs61062195	G	A	0.0178926	1006
11	rs2846315	A	C	0.335984	1006
11	rs12293377	C	T	0.0178926	1006
11	rs2714086	G	A	0.335984	1006
11	rs2846314	G	A	0.335984	1006
11	rs2714085	G	A	0.335984	1006
11	rs2846313	G	A	0.084493	1006
11	rs2714084	A	G	0.335984	1006
11	rs735665	G	A	0.166004	1006
11	rs141135545	G	A	0.0139165	1006
11	rs117550899	C	T	0.0437376	1006
11	rs2846291	T	A	0.33499	1006
11	rs2714083	C	G	0.335984	1006
11	rs2714082	C	G	0.335984	1006
11	rs2846292	A	G	0.33499	1006
11	rs73025994	C	T	0.0536779	1006
11	rs12364429	A	G	0.109344	1006
11	rs61906275	A	G	0.0238569	1006
11	rs3016471	T	C	0.767396	1006
11	rs115307677	T	C	0.027833	1006
11	rs58642401	A	G	0.0387674	1006
11	rs10893046	G	A	0.227634	1006
11	rs138639502	T	C	0.00994036	1006
11	rs73025999	C	T	0.026839	1006
11	rs2714081	G	A	0.167992	1006
11	rs10893047	T	G	0.254473	1006
11	rs147327827	G	A	0.0218688	1006
11	rs2953196	A	G	0.770378	1006
11	rs3016472	G	A	0.167992	1006
11	rs114611200	C	T	0.026839	1006
11	rs2714080	T	C	0.170974	1006
11	rs2714079	C	T	0.170974	1006
11	rs7125665	C	G	0.230616	1006
11	rs11219171	T	A	0.135189	1006
11	rs2714078	T	C	0.698807	1006
11	rs2714077	A	G	0.703777	1006
11	rs11219172	C	A	0.0606362	1006
11	rs3016473	G	A	0.16501	1006
11	rs67351341	A	G	0.159046	1006
11	rs2714076	G	A	0.694831	1006
11	rs12362253	C	T	0.194831	1006
11	rs12285068	T	A	0.0606362	1006
11	rs61906276	T	C	0.0149105	1006
11	rs17127419	C	T	0.137177	1006
11	rs10893048	A	G	0.696819	1006
11	rs9737362	A	G	0.696819	1006
11	rs59536683	G	A	0.187873	1006
11	rs34477248	C	A	0.176938	1006
11	rs2846296	A	G	0.564612	1006
11	rs150416131	C	T	0.0198807	1006
11	rs2714074	A	G	0.764414	1006
11	rs2846298	T	G	0.763419	1006
11	rs17092996	A	G	0.0208748	1006
11	rs117685485	C	T	0.026839	1006
11	rs12789243	T	C	0.176938	1006
11	rs2846299	A	G	0.702783	1006
11	rs11219173	C	T	0.144135	1006
11	rs11219174	T	C	0.144135	1006
11	rs11219175	C	G	0.145129	1006
11	rs139107205	A	T	0.0228628	1006
11	rs2846300	G	A	0.553678	1006
11	rs2714073	G	A	0.55169	1006
11	rs17127421	G	C	0.0119284	1006
11	rs146582003	G	A	0.026839	1006
11	rs11219176	G	A	0.143141	1006
11	rs2714072	T	C	0.184891	1006
11	rs4936811	G	A	0.054672	1006
11	rs11219177	A	C	0.143141	1006
11	rs2714071	T	C	0.555666	1006
11	rs11219178	C	T	0.026839	1006
11	rs11219179	T	C	0.143141	1006
11	rs149611064	C	T	0.0168986	1006
11	rs2714070	A	G	0.761431	1006
11	rs116918386	C	T	0.0705765	1006
11	rs4936812	A	C	0.143141	1006
11	rs2846302	C	A	0.700795	1006
11	rs7945117	C	T	0.0586481	1006
11	rs11219180	T	C	0.117296	1006
11	rs4936813	C	A	0.055666	1006
11	rs11219181	G	C	0.153082	1006
11	rs12574747	A	G	0.152087	1006
11	rs12577152	C	T	0.152087	1006
11	rs76406784	G	T	0.0894632	1006
11	rs2953194	A	G	0.761431	1006
11	rs12417333	T	C	0.182903	1006
11	rs61906277	A	G	0.182903	1006
11	rs34666228	G	T	0.183897	1006
11	rs7947491	G	A	0.152087	1006
11	rs73027917	G	A	0.0198807	1006
11	rs4936815	G	C	0.153082	1006
11	rs4936816	C	T	0.147117	1006
11	rs17127433	A	G	0.0208748	1006
11	rs4936817	T	G	0.145129	1006
11	rs4935839	A	C	0.152087	1006
11	rs66737129	A	G	0.143141	1006
11	rs11219182	G	A	0.359841	1006
11	rs2714069	A	G	0.962227	1006
11	rs12799226	C	T	0.190855	1006
11	rs4258388	A	G	0.368787	1006
11	rs12799466	A	C	0.190855	1006
11	rs2846304	A	G	0.180915	1006
11	rs4936818	G	T	0.0328032	1006
11	rs4936819	C	A	0.0626243	1006
11	rs7935823	A	G	0.362823	1006
11	rs11219183	A	G	0.150099	1006
11	rs11219184	C	G	0.130219	1006
11	rs61123830	G	A	0.336978	1006
11	rs7125805	C	G	0.252485	1006
11	rs4936820	C	T	0.15507	1006
11	rs182329209	A	G	0.0218688	1006
11	rs117111316	G	A	0.0139165	1006
11	rs77502336	G	C	0.300199	1006
11	rs4525246	G	C	0.230616	1006
11	rs17127435	A	G	0.149105	1006
11	rs4936821	G	C	0.265408	1006
11	rs4936822	A	G	0.718688	1006
11	rs4936823	T	G	0.262425	1006
11	rs7927176	A	G	0.305169	1006
11	rs7927437	C	T	0.304175	1006
11	rs11219186	C	G	0.0258449	1006
11	rs35709687	G	C	0.228628	1006
11	rs17740690	C	T	0.05666	1006
11	rs75513277	G	A	0.0208748	1006
11	rs4258391	T	G	0.172962	1006
11	rs2846310	G	A	0.625249	1006
11	rs73027922	G	A	0.0457256	1006
11	rs2846309	A	G	0.574553	1006
11	rs7110875	T	G	0.277336	1006
11	rs73027925	T	C	0.0337972	1006
11	rs11601260	G	A	0.276342	1006
11	rs17672997	C	T	0.276342	1006
11	rs2714068	A	G	0.572565	1006
11	rs188602017	C	G	0.00695825	1006
11	rs11219187	T	C	0.641153	1006
11	rs2714067	A	G	0.571571	1006
11	rs2714066	G	A	0.929423	1006
11	rs3016474	C	T	0.929423	1006
11	rs12223064	G	A	0.0337972	1006
11	rs2846308	G	A	0.927435	1006
11	rs2846297	C	A	0.354871	1006
11	rs146529683	T	G	0.00497018	1006
11	rs2714065	C	T	0.928429	1006
11	rs2714064	G	C	0.354871	1006
11	rs2714063	A	G	0.328032	1006
11	rs3016475	A	G	0.928429	1006
11	rs2673329	A	G	0.592445	1006
11	rs2673328	G	A	0.928429	1006
11	rs73027933	G	A	0.235586	1006
11	rs17673113	A	G	0.236581	1006
11	rs2953193	C	T	0.928429	1006
11	rs3016476	A	G	0.928429	1006
11	rs1794192	C	T	0.928429	1006
11	rs1794191	T	G	0.979125	1006
11	rs3016477	G	C	0.928429	1006
11	rs7951407	T	C	0.238569	1006
11	rs116912913	T	C	0.0238569	1006
11	rs4936824	T	C	0.238569	1006
11	rs75940648	A	G	0.0178926	1006
11	rs850291	C	T	0.336978	1006
11	rs850289	T	A	0.104374	1006
11	rs2508964	G	T	0.480119	1006
11	rs4936825	G	C	0.238569	1006
11	rs2846311	A	G	0.928429	1006
11	rs2846312	G	C	0.928429	1006
11	rs743633	G	A	0.329026	1006
11	rs1709893	A	T	0.0298211	1006
11	rs2465460	G	A	0.600398	1006
11	rs146267286	A	G	0.028827	1006
11	rs1295755	A	C	0.611332	1006
11	rs1290821	G	T	0.10338	1006
11	rs1290820	G	C	0.102386	1006
11	rs1794187	C	T	0.705765	1006
11	rs1290819	G	A	0.100398	1006
11	rs112875189	G	A	0.114314	1006
11	rs1784356	A	G	0.706759	1006
11	rs1290818	T	C	0.0994036	1006
11	rs12226103	C	G	0.0934394	1006
11	rs76456786	C	T	0.0208748	1006
11	rs1290815	G	A	0.0745527	1006
11	rs11219192	G	T	0.11829	1006
11	rs2673332	C	A	0.0934394	1006
11	rs117444916	C	T	0.0258449	1006
11	rs1290814	C	G	0.250497	1006
11	rs1290813	G	A	0.181909	1006
11	rs1290812	G	A	0.247515	1006
11	rs11219193	A	G	0.141153	1006
11	rs1290811	A	C	0.708748	1006
11	rs7126747	G	A	0.110338	1006
11	rs7126446	A	T	0.110338	1006
11	rs10893051	C	T	0.0119284	1006
11	rs1296498	C	T	0.242545	1006
11	rs73027952	G	A	0.100398	1006
11	rs73027953	T	G	0.101392	1006
11	rs2673331	C	T	0.684891	1006
11	rs1290810	C	T	0.246521	1006
11	rs73027957	T	C	0.0198807	1006
11	rs79109940	A	T	0.0178926	1006
11	rs2856250	A	G	0.682903	1006
11	rs12786915	G	A	0.0755467	1006
11	rs58084348	C	T	0.110338	1006
11	rs1290809	A	G	0.244533	1006
11	rs7129323	T	C	0.111332	1006
11	rs73027960	C	T	0.142147	1006
11	rs1290808	T	C	0.248509	1006
11	rs1029278	A	G	0.690855	1006
11	rs1290807	G	A	0.290258	1006
11	rs56028970	T	C	0.0606362	1006
11	rs190932458	C	G	0.00198807	1006
11	rs73027964	C	T	0.101392	1006
11	rs865407	T	C	0.290258	1006
11	rs73027966	C	T	0.0646123	1006
11	rs12225013	A	T	0.142147	1006
11	rs863731	G	T	0.255467	1006
11	rs11219195	G	C	0.0109344	1006
11	rs11219196	C	T	0.00994036	1006
11	rs73027972	T	C	0.0636183	1006
11	rs73027973	C	T	0.101392	1006
11	rs11219197	G	A	0.00994036	1006
11	rs702741	G	A	0.0795229	1006
11	rs60794807	T	C	0.101392	1006
11	rs702739	C	G	0.140159	1006
11	rs702738	C	T	0.141153	1006
11	rs73027975	C	T	0.0397614	1006
11	rs1794175	T	G	0.110338	1006
11	rs2003795	T	G	0.364811	1006
11	rs850288	A	G	0.140159	1006
11	rs1784358	G	A	0.120278	1006
11	rs2852845	G	A	0.220676	1006
11	rs743632	A	G	0.140159	1006
11	rs743631	T	C	0.363817	1006
11	rs948126	G	T	0.119284	1006
11	rs702737	G	A	0.140159	1006
11	rs702736	C	G	0.362823	1006
11	rs1612653	C	T	0.137177	1006
11	rs57502471	A	G	0.00894632	1006
11	rs1628021	C	A	0.141153	1006
11	rs17127467	C	T	0.0109344	1006
11	rs17533819	C	G	0.028827	1006
11	rs1794173	G	A	0.571571	1006
11	rs1290806	A	G	0.055666	1006
11	rs73027979	G	C	0.0487078	1006
11	rs74236743	C	T	0.00894632	1006
11	rs113421677	T	C	0.00894632	1006
11	rs71490020	G	A	0.0715706	1006
11	rs850294	C	T	0.083499	1006
11	rs1784360	A	G	0.702783	1006
11	rs117053481	G	A	0.0149105	1006
11	rs17455332	T	C	0.120278	1006
11	rs1784359	C	A	0.570577	1006
11	rs850293	A	C	0.0805169	1006
11	rs850292	G	C	0.055666	1006
11	rs73027985	A	G	0.0487078	1006
11	rs862110	C	T	0.0586481	1006
11	rs1792007	C	T	0.955268	1006
11	rs73027988	G	T	0.131213	1006
11	rs140376498	A	G	0.0188867	1006
11	rs76775056	C	T	0.00894632	1006
11	rs850285	G	A	0.0646123	1006
11	rs4936831	C	A	0.0586481	1006
11	rs73027994	G	A	0.0208748	1006
11	rs1792006	G	A	0.786282	1006
11	rs1792005	G	A	0.511928	1006
11	rs72645486	A	T	0.00994036	1006
11	rs7939777	T	C	0.373757	1006
11	rs1784362	A	G	0.284294	1006
11	rs1791710	C	T	0.577535	1006
11	rs72645487	G	A	0.0238569	1006
11	rs2078158	G	A	0.370775	1006
11	rs11219202	C	T	0.370775	1006
11	rs2673330	G	A	0.308151	1006
11	rs2852732	G	A	0.307157	1006
11	rs76968140	G	A	0.0497018	1006
11	rs17127472	G	A	0.0228628	1006
11	rs1275056	T	C	0.21173	1006
11	rs56278918	G	C	0.0228628	1006
11	rs73615847	C	T	0.0228628	1006
11	rs77687849	C	T	0.0228628	1006
11	rs73615848	A	G	0.0228628	1006
11	rs1709890	C	T	0.188867	1006
11	rs1709889	C	T	0.219682	1006
11	rs73615850	G	C	0.0228628	1006
11	rs73615853	C	T	0.0228628	1006
11	rs73615857	C	T	0.0228628	1006
11	rs73615858	T	C	0.0228628	1006
11	rs111844696	A	G	0.0228628	1006
11	rs73615860	T	C	0.0228628	1006
11	rs73615862	G	A	0.0228628	1006
11	rs1148122	G	C	0.188867	1006
11	rs12295337	C	G	0.0228628	1006
11	rs12295394	C	T	0.0228628	1006
11	rs7117990	C	T	0.0228628	1006
11	rs75308153	C	T	0.0218688	1006
11	rs7121651	G	A	0.0228628	1006
11	rs1148121	T	C	0.135189	1006
11	rs1148120	T	C	0.183897	1006
11	rs55870190	G	A	0.11332	1006
11	rs1557423	C	G	0.520875	1006
11	rs1557424	T	C	0.519881	1006
11	rs138890090	A	G	0.0178926	1006
11	rs11219204	A	G	0.0318091	1006
11	rs4936832	C	A	0.671968	1006
11	rs1148119	A	C	0.985089	1006
11	rs117452517	A	T	0.027833	1006
11	rs117432293	G	A	0.0168986	1006
11	rs4936833	C	T	0.841948	1006
11	rs75440287	C	T	0.0596421	1006
11	rs58457879	T	C	0.366799	1006
11	rs73029822	C	A	0.313121	1006
11	rs1274212	C	G	0.884692	1006
11	rs55804602	A	G	0.028827	1006
11	rs78898156	C	G	0.0168986	1006
11	rs117738581	C	T	0.027833	1006
11	rs73029826	A	T	0.319085	1006
11	rs1720332	T	G	0.126243	1006
11	rs1148104	G	A	0.126243	1006
11	rs7110733	C	T	0.319085	1006
11	rs11603554	C	A	0.384692	1006
11	rs1274211	T	C	0.127237	1006
11	rs1148103	C	G	0.121272	1006
11	rs1148102	C	T	0.12326	1006
11	rs80238317	A	T	0.027833	1006
11	rs117543097	G	A	0.0178926	1006
11	rs1148101	G	C	0.967197	1006
11	rs2271631	A	G	0.323062	1006
11	rs118067934	G	A	0.0168986	1006
11	rs1148100	A	G	0.988072	1006
11	rs59677928	A	G	0.0357853	1006
11	rs736105	C	T	0.880716	1006
11	rs79074374	G	A	0.026839	1006
11	rs7104389	T	C	0.352883	1006
11	rs1274210	T	G	0.122266	1006
11	rs1148099	A	C	0.878728	1006
11	rs1148098	T	C	0.83002	1006
11	rs1148097	A	G	0.83002	1006
11	rs1709905	A	G	0.83002	1006
11	rs1791721	A	T	0.83002	1006
11	rs1148096	T	C	0.829026	1006
11	rs1275082	C	T	0.829026	1006
11	rs1290874	G	A	0.829026	1006
11	rs1274208	T	C	0.829026	1006
11	rs1274207	A	G	0.829026	1006
11	rs1274206	G	A	0.829026	1006
11	rs1148095	T	C	0.829026	1006
11	rs1148094	C	T	0.12326	1006
11	rs12420909	C	A	0.0626243	1006
11	rs1148093	A	G	0.479125	1006
11	rs12291891	G	T	0.352883	1006
11	rs10790580	A	G	0.369781	1006
11	rs75854564	G	A	0.450298	1006
11	rs73029848	A	G	0.0497018	1006
11	rs73029849	G	T	0.0497018	1006
11	rs1709901	G	T	0.12326	1006
11	rs1274214	T	C	0.49503	1006
11	rs12578065	G	A	0.0785288	1006
11	rs77082103	G	A	0.0497018	1006
11	rs3851094	A	T	0.366799	1006
11	rs140865942	G	A	0.0248509	1006
11	rs1274213	G	A	0.114314	1006
11	rs73029853	A	G	0.0506958	1006
11	rs73029854	T	C	0.0188867	1006
11	rs2279519	G	A	0.301193	1006
11	rs74803458	A	G	0.0318091	1006
11	rs1148089	T	G	0.109344	1006
11	rs117866945	C	T	0.0109344	1006
11	rs73029856	C	T	0.0497018	1006
11	rs17741341	C	A	0.301193	1006
11	rs73029857	A	C	0.0497018	1006
11	rs1148088	G	A	0.421471	1006
11	rs1148087	C	G	0.111332	1006
11	rs12422025	C	T	0.307157	1006
11	rs146899167	C	G	0.0218688	1006
11	rs11219207	G	A	0.317097	1006
11	rs10893053	T	C	0.314115	1006
11	rs147079858	A	G	0.0129225	1006
11	rs11219208	C	G	0.314115	1006
11	rs938378	T	G	0.432406	1006
11	rs117511144	A	G	0.0258449	1006
11	rs74681328	C	T	0.083499	1006
11	rs1148086	T	C	0.431412	1006
11	rs1791990	T	C	0.432406	1006
11	rs1676610	G	A	0.0606362	1006
11	rs17741481	G	A	0.0318091	1006
11	rs1783903	A	G	0.424453	1006
11	rs73029863	A	G	0.027833	1006
11	rs141816159	C	T	0.0218688	1006
11	rs1275057	A	T	0.111332	1006
11	rs745037	A	T	0.424453	1006
11	rs745038	G	C	0.432406	1006
11	rs73029866	C	T	0.0477137	1006
11	rs732211	T	C	0.424453	1006
11	rs1275061	T	C	0.4334	1006
11	rs2306972	G	A	0.0308151	1006
11	rs1275062	G	C	0.424453	1006
11	rs1275063	C	A	0.424453	1006
11	rs1275064	G	C	0.423459	1006
11	rs75974320	G	A	0.0308151	1006
11	rs1275065	G	A	0.425447	1006
11	rs74621048	G	A	0.0258449	1006
11	rs1275066	A	G	0.424453	1006
11	rs1275067	A	C	0.423459	1006
11	rs1275068	A	C	0.4334	1006
11	rs1275069	G	A	0.424453	1006
11	rs1275070	G	C	0.435388	1006
11	rs1275071	G	A	0.424453	1006
11	rs1275072	T	C	0.423459	1006
11	rs1275074	A	G	0.957256	1006
11	rs1275075	C	T	0.424453	1006
11	rs1001545	G	T	0.424453	1006
11	rs1001546	A	G	0.424453	1006
11	rs113366369	C	T	0.0168986	1006
11	rs138967757	G	C	0.027833	1006
11	rs140263282	C	T	0.0168986	1006
11	rs1275076	T	C	0.434394	1006
11	rs12225236	A	G	0.314115	1006
11	rs12224033	T	C	0.316103	1006
11	rs12222537	G	A	0.314115	1006
11	rs1275077	C	T	0.111332	1006
11	rs73029874	C	T	0.00994036	1006
11	rs73617605	C	G	0.0308151	1006
11	rs12279179	C	T	0.353877	1006
11	rs78611978	G	A	0.0159046	1006
11	rs1275078	C	T	0.505964	1006
11	rs1275079	A	G	0.816103	1006
11	rs1275080	G	A	0.11829	1006
11	rs34333709	G	A	0.119284	1006
11	rs1148118	C	T	0.506958	1006
11	rs1148117	T	G	0.150099	1006
11	rs1533392	G	A	0.309145	1006
11	rs1148116	A	G	0.818091	1006
11	rs73029887	C	T	0.0457256	1006
11	rs117608320	C	T	0.0159046	1006
11	rs149312451	C	T	0.00695825	1006
11	rs1148115	T	C	0.869781	1006
11	rs11219210	T	C	0.699801	1006
11	rs79274363	C	A	0.0994036	1006
11	rs4936835	T	C	0.373757	1006
11	rs7924813	G	T	0.295229	1006
11	rs3741112	C	G	0.293241	1006
11	rs1274204	C	T	0.120278	1006
11	rs3187433	G	A	0.374751	1006
11	rs3741116	A	G	0.324056	1006
11	rs72552153	G	A	0.0109344	1006
11	rs72552188	C	T	0.0168986	1006
11	rs1720347	A	G	0.596421	1006
11	rs1676630	G	C	0.596421	1006
11	rs1148114	G	T	0.270378	1006
11	rs72553914	T	C	0.0516899	1006
11	rs11219212	A	C	0.0129225	1006
11	rs1709900	G	T	0.0974155	1006
11	rs1148113	A	G	0.55666	1006
11	rs12286568	G	A	0.0795229	1006
11	rs2027767	C	T	0.183897	1006
11	rs72552174	G	A	0.0228628	1006
11	rs72552176	C	T	0.028827	1006
11	rs10400374	C	T	0.0785288	1006
11	rs41497645	A	G	0.0864811	1006
11	rs72552201	G	A	0.083499	1006
11	rs72552202	C	T	0.0159046	1006
11	rs72553910	T	G	0.028827	1006
11	rs72552198	C	T	0.0159046	1006
11	rs1148111	C	G	0.55169	1006
11	rs1148110	C	G	0.54672	1006
11	rs72552145	A	G	0.0417495	1006
11	rs1148109	C	T	0.526839	1006
11	rs72552148	T	C	0.0188867	1006
11	rs1148108	G	A	0.54672	1006
11	rs7103714	C	G	0.177932	1006
11	rs148036043	T	C	0.00795229	1006
11	rs79506361	T	C	0.0705765	1006
11	rs78564934	T	C	0.0705765	1006
11	rs1274205	G	C	0.889662	1006
11	rs7111859	C	T	0.0159046	1006
11	rs4554899	G	T	0.0149105	1006
11	rs2276022	G	A	0.028827	1006
11	rs2276023	G	A	0.028827	1006
11	rs7112258	A	G	0.0159046	1006
11	rs56655956	G	A	0.0149105	1006
11	rs75474128	G	A	0.0497018	1006
11	rs61374905	C	T	0.0159046	1006
11	rs59729072	C	T	0.0159046	1006
11	rs74421140	T	C	0.0695825	1006
11	rs58071488	C	A	0.0675944	1006
11	rs1720344	T	C	0.587475	1006
11	rs78513518	A	G	0.0964215	1006
11	rs73031610	G	A	0.0964215	1006
11	rs71490081	G	A	0.0646123	1006
11	rs67208860	T	C	0.0984095	1006
11	rs73031614	G	A	0.114314	1006
11	rs1275087	G	T	0.324056	1006
11	rs1275086	T	C	0.336978	1006
11	rs1275085	G	A	0.0984095	1006
11	rs1783901	C	T	0.191849	1006
11	rs72552167	G	A	0.0168986	1006
11	rs72552169	T	C	0.0109344	1006
11	rs1477825	A	G	0.180915	1006
11	rs11822049	C	T	0.0904573	1006
11	rs1709886	A	C	0.181909	1006
11	rs1720343	T	C	0.0894632	1006
11	rs947915	G	A	0.191849	1006
11	rs947916	G	C	0.180915	1006
11	rs1274215	A	G	0.100398	1006
11	rs11604797	T	G	0.0904573	1006
11	rs11219214	G	A	0.112326	1006
11	rs12421510	A	G	0.11332	1006
11	rs1296514	C	T	0.707753	1006
11	rs5023548	C	A	0.112326	1006
11	rs1148107	C	A	0.972167	1006
11	rs7109479	T	G	0.0924453	1006
11	rs72553918	G	A	0.0168986	1006
11	rs28550270	C	A	0.180915	1006
11	rs28500703	T	C	0.180915	1006
11	rs76550750	A	G	0.0129225	1006
11	rs12418987	T	G	0.180915	1006
11	rs1720341	C	G	0.263419	1006
11	rs1720340	T	C	0.083499	1006
11	rs1792016	G	A	0.263419	1006
11	rs1720339	A	G	0.083499	1006
11	rs11219215	C	T	0.17992	1006
11	rs1783902	G	T	0.083499	1006
11	rs1720337	G	T	0.083499	1006
11	rs1612588	G	A	0.264414	1006
11	rs1613394	A	C	0.083499	1006
11	rs142328257	C	T	0.027833	1006
11	rs1720329	T	G	0.083499	1006
11	rs1720328	C	G	0.083499	1006
11	rs73031641	C	T	0.17992	1006
11	rs73031642	T	C	0.17992	1006
11	rs73031645	G	A	0.17992	1006
11	rs1791982	C	T	0.083499	1006
11	rs73031648	G	C	0.17992	1006
11	rs73031649	G	C	0.17992	1006
11	rs3862613	C	G	0.17992	1006
11	rs947913	G	A	0.083499	1006
11	rs3851095	A	G	0.17992	1006
11	rs3851096	A	G	0.17992	1006
11	rs12419505	C	T	0.180915	1006
11	rs1617513	G	T	0.0854871	1006
11	rs3862614	T	A	0.17992	1006
11	rs3781904	T	C	0.244533	1006
11	rs3851097	C	T	0.17992	1006
11	rs3851098	T	A	0.180915	1006
11	rs3851099	T	A	0.161034	1006
11	rs3851100	T	C	0.16004	1006
11	rs3851101	A	G	0.162028	1006
11	rs68105605	T	A	0.125249	1006
11	rs3851102	G	A	0.161034	1006
11	rs3851103	T	C	0.146123	1006
11	rs3851104	C	T	0.146123	1006
11	rs7483687	C	G	0.146123	1006
11	rs12420563	C	T	0.146123	1006
11	rs12420603	G	C	0.148111	1006
11	rs12422066	T	G	0.148111	1006
11	rs72552131	C	G	0.0437376	1006
11	rs55820109	T	C	0.150099	1006
11	rs56327912	T	C	0.150099	1006
11	rs56066654	T	C	0.150099	1006
11	rs56037734	G	A	0.150099	1006
11	rs55648229	T	C	0.149105	1006
11	rs12575613	G	A	0.149105	1006
11	rs1148085	C	T	0.802187	1006
11	rs74514855	G	A	0.026839	1006
11	rs3887312	G	A	0.149105	1006
11	rs7481662	C	A	0.149105	1006
11	rs34571151	C	T	0.149105	1006
11	rs35700471	C	T	0.149105	1006
11	rs35080956	C	T	0.149105	1006
11	rs10893054	C	T	0.215706	1006
11	rs35402345	A	G	0.149105	1006
11	rs73013311	A	G	0.149105	1006
11	rs55820039	C	T	0.149105	1006
11	rs55980129	A	G	0.149105	1006
11	rs11219218	A	G	0.205765	1006
11	rs4936837	A	G	0.354871	1006
11	rs189674240	T	C	0.00994036	1006
11	rs12419737	C	T	0.149105	1006
11	rs12417316	A	G	0.149105	1006
11	rs12420072	G	A	0.149105	1006
11	rs73013317	T	C	0.11332	1006
11	rs73013318	G	A	0.11332	1006
11	rs12574384	A	G	0.136183	1006
11	rs56383565	G	C	0.0685885	1006
11	rs55925800	C	T	0.136183	1006
11	rs12574402	A	G	0.136183	1006
11	rs12420547	C	T	0.136183	1006
11	rs10893055	A	G	0.341948	1006
11	rs12577081	G	A	0.136183	1006
11	rs10893056	A	T	0.205765	1006
11	rs73617640	T	G	0.0894632	1006
11	rs11219219	G	A	0.136183	1006
11	rs12416865	T	C	0.136183	1006
11	rs12420938	C	T	0.136183	1006
11	rs10893057	C	T	0.205765	1006
11	rs11219220	G	A	0.341948	1006
11	rs12792528	A	G	0.341948	1006
11	rs12793042	G	A	0.205765	1006
11	rs116567806	G	A	0.136183	1006
11	rs1148106	T	A	0.681909	1006
11	rs113668453	T	C	0.0894632	1006
11	rs1828940	T	G	0.341948	1006
11	rs1828941	C	A	0.205765	1006
11	rs2199571	T	C	0.205765	1006
11	rs12800696	C	A	0.341948	1006
11	rs12802137	T	G	0.341948	1006
11	rs10893058	G	A	0.205765	1006
11	rs10893059	T	C	0.205765	1006
11	rs10893061	T	C	0.341948	1006
11	rs11219221	G	A	0.341948	1006
11	rs2027769	G	A	0.341948	1006
11	rs12226826	C	G	0.205765	1006
11	rs10893062	T	C	0.205765	1006
11	rs73617644	G	A	0.0894632	1006
11	rs150059784	G	A	0.00994036	1006
11	rs10893063	G	C	0.341948	1006
11	rs10790582	A	G	0.341948	1006
11	rs12416995	G	A	0.341948	1006
11	rs12574109	C	G	0.136183	1006
11	rs10893064	T	C	0.341948	1006
11	rs11219223	C	G	0.341948	1006
11	rs57733143	A	G	0.341948	1006
11	rs35333123	G	A	0.341948	1006
11	rs55898146	T	G	0.136183	1006
11	rs4935840	T	C	0.341948	1006
11	rs7945134	T	C	0.341948	1006
11	rs7945504	T	A	0.341948	1006
11	rs7945510	T	G	0.136183	1006
11	rs7930574	C	T	0.341948	1006
11	rs117600181	C	T	0.0129225	1006
11	rs1903822	C	G	0.341948	1006
11	rs1903824	C	T	0.207753	1006
11	rs10893065	C	A	0.341948	1006
11	rs12577878	C	G	0.135189	1006
11	rs73617650	T	C	0.0894632	1006
11	rs10790583	A	T	0.351889	1006
11	rs10790584	C	T	0.351889	1006
11	rs12577909	G	A	0.135189	1006
11	rs10893066	C	T	0.207753	1006
11	rs1148105	T	G	0.139165	1006
11	rs11219224	G	C	0.208748	1006
11	rs10893067	G	A	0.352883	1006
11	rs10893068	A	G	0.352883	1006
11	rs3741115	G	C	0.134195	1006
11	rs12270609	C	G	0.0586481	1006
11	rs3919865	G	A	0.250497	1006
11	rs73017443	C	T	0.0884692	1006
11	rs1275096	T	C	0.456262	1006
11	rs17674621	T	C	0.00894632	1006
11	rs1111906	A	C	0.567594	1006
11	rs1275097	A	G	0.750497	1006
11	rs17127533	G	A	0.27336	1006
11	rs12418011	G	A	0.0884692	1006
11	rs1275098	T	A	0.5666	1006
11	rs1275099	C	G	0.5666	1006
11	rs1275100	G	T	0.565606	1006
11	rs4586179	G	C	0.5666	1006
11	rs4491232	C	T	0.456262	1006
11	rs147774114	G	A	0.00894632	1006
11	rs7107548	A	C	0.567594	1006
11	rs138108421	A	G	0.0318091	1006
11	rs7124162	T	C	0.384692	1006
11	rs1290018	C	T	0.567594	1006
11	rs1275050	T	C	0.657058	1006
11	rs10893069	G	A	0.27336	1006
11	rs10750238	C	T	0.340954	1006
11	rs11600478	C	A	0.0675944	1006
11	rs75728790	T	A	0.109344	1006
11	rs10790585	C	G	0.340954	1006
11	rs150671341	G	A	0.00497018	1006
11	rs113986909	A	G	0.0238569	1006
11	rs12793258	C	T	0.0675944	1006
11	rs1275051	G	A	0.657058	1006
11	rs1975922	A	G	0.110338	1006
11	rs7128268	G	A	0.109344	1006
11	rs7113899	T	C	0.451292	1006
11	rs1275052	T	A	0.657058	1006
11	rs1111905	G	A	0.340954	1006
11	rs1111904	T	A	0.204771	1006
11	rs10790586	C	T	0.340954	1006
11	rs10790587	A	T	0.340954	1006
11	rs78504668	C	T	0.0208748	1006
11	rs10790588	C	T	0.340954	1006
11	rs12282758	T	G	0.0675944	1006
11	rs10790589	G	A	0.340954	1006
11	rs1841876	C	T	0.109344	1006
11	rs34591296	G	A	0.0675944	1006
11	rs61904896	A	C	0.109344	1006
11	rs10790590	C	T	0.340954	1006
11	rs11219229	G	C	0.341948	1006
11	rs7127157	T	C	0.341948	1006
11	rs11603495	G	A	0.0675944	1006
11	rs11605663	T	C	0.340954	1006
11	rs11607607	A	G	0.340954	1006
11	rs1720327	C	G	0.205765	1006
11	rs148087847	A	C	0.00894632	1006
11	rs11219231	T	A	0.27336	1006
11	rs34221089	G	A	0.0457256	1006
11	rs10790591	G	A	0.340954	1006
11	rs10790592	T	G	0.342942	1006
11	rs12289745	T	C	0.340954	1006
11	rs12289746	T	C	0.340954	1006
11	rs147516595	G	C	0.00994036	1006
11	rs1791698	T	C	0.659046	1006
11	rs2298809	T	C	0.450298	1006
11	rs1720326	C	A	0.659046	1006
11	rs2256714	G	A	0.452286	1006
11	rs2298810	T	C	0.452286	1006
11	rs2298811	T	C	0.452286	1006
11	rs2298812	A	G	0.451292	1006
11	rs12799073	G	T	0.0666004	1006
11	rs1676623	C	G	0.206759	1006
11	rs1631727	C	G	0.162028	1006
11	rs192113629	A	T	0.027833	1006
11	rs1783900	A	G	0.206759	1006
11	rs12275251	A	G	0.0675944	1006
11	rs10893070	T	C	0.452286	1006
11	rs1676637	T	C	0.206759	1006
11	rs1783899	G	A	0.206759	1006
11	rs61904933	T	C	0.109344	1006
11	rs1792012	C	A	0.659046	1006
11	rs7123157	A	G	0.0675944	1006
11	rs1299132	C	A	0.206759	1006
11	rs111969875	C	T	0.0646123	1006
11	rs12273127	C	T	0.0675944	1006
11	rs1275095	C	G	0.659046	1006
11	rs138464080	C	T	0.00894632	1006
11	rs143353395	C	T	0.00596421	1006
11	rs1275094	T	A	0.659046	1006
11	rs13377283	C	T	0.0675944	1006
11	rs74781199	C	T	0.0198807	1006
11	rs77142475	G	A	0.0357853	1006
11	rs1275093	C	A	0.206759	1006
11	rs1540122	A	G	0.45328	1006
11	rs139908680	T	C	0.0159046	1006
11	rs1275092	C	T	0.206759	1006
11	rs7946492	T	G	0.452286	1006
11	rs11219239	C	T	0.0675944	1006
11	rs61904935	G	A	0.109344	1006
11	rs61904936	G	C	0.109344	1006
11	rs1894092	C	T	0.274354	1006
11	rs1894093	A	G	0.452286	1006
11	rs11823554	G	A	0.109344	1006
11	rs1275091	G	A	0.659046	1006
11	rs7114006	A	G	0.45328	1006
11	rs1275090	A	T	0.659046	1006
11	rs3901231	G	T	0.274354	1006
11	rs71490084	G	A	0.026839	1006
11	rs3901232	A	G	0.109344	1006
11	rs1275089	G	C	0.659046	1006
11	rs4372466	G	A	0.109344	1006
11	rs12789647	C	G	0.0685885	1006
11	rs10790593	G	T	0.452286	1006
11	rs12576271	C	T	0.109344	1006
11	rs10893071	C	A	0.274354	1006
11	rs73617702	G	A	0.0675944	1006
11	rs1275088	T	C	0.659046	1006
11	rs1074339	T	C	0.659046	1006
11	rs35268676	C	T	0.0457256	1006
11	rs3901307	C	T	0.274354	1006
11	rs3901306	G	A	0.274354	1006
11	rs3851105	G	C	0.342942	1006
11	rs10893072	A	G	0.274354	1006
11	rs1617377	A	G	0.170974	1006
11	rs3929234	G	T	0.0675944	1006
11	rs1720324	A	C	0.206759	1006
11	rs61904937	C	G	0.109344	1006
11	rs66961264	T	G	0.0675944	1006
11	rs1625876	G	A	0.207753	1006
11	rs1624234	A	G	0.659046	1006
11	rs11219240	C	G	0.274354	1006
11	rs10893073	G	A	0.27336	1006
11	rs10790594	C	T	0.275348	1006
11	rs189802387	C	G	0.0119284	1006
11	rs1676624	C	T	0.332008	1006
11	rs113018888	C	T	0.055666	1006
11	rs1783891	T	C	0.965209	1006
11	rs143597554	T	C	0.0347913	1006
11	rs12422042	A	G	0.0367793	1006
11	rs77467121	G	A	0.026839	1006
11	rs4430519	G	T	0.0646123	1006
11	rs4519103	G	T	0.0636183	1006
11	rs12419599	G	T	0.0636183	1006
11	rs4936839	A	G	0.0337972	1006
11	rs4406833	A	T	0.0636183	1006
11	rs75365803	C	T	0.0129225	1006
11	rs7121606	A	G	0.364811	1006
11	rs7946804	G	A	0.0437376	1006
11	rs73017488	C	A	0.0487078	1006
11	rs77952010	G	A	0.028827	1006
11	rs10893076	C	T	0.362823	1006
11	rs12576771	G	T	0.262425	1006
11	rs76753565	A	C	0.0318091	1006
11	rs1275055	T	A	0.936382	1006
11	rs7103749	C	G	0.0337972	1006
11	rs7120416	T	C	0.0328032	1006
11	rs74369528	A	T	0.0178926	1006
11	rs1275054	C	T	0.27336	1006
11	rs1275053	G	A	0.906561	1006
11	rs150440803	T	G	0.0129225	1006
11	rs59884071	G	A	0.33996	1006
11	rs80241721	T	C	0.0367793	1006
11	rs116416443	C	T	0.0228628	1006
11	rs113912976	T	C	0.0586481	1006
11	rs79860085	T	G	0.0626243	1006
11	rs10893077	G	A	0.746521	1006
11	rs552820	C	T	0.202783	1006
11	rs527200	A	G	0.203777	1006
11	rs61904947	T	A	0.0109344	1006
11	rs475710	C	T	0.219682	1006
11	rs80047114	G	A	0.027833	1006
11	rs4936840	G	A	0.0248509	1006
11	rs552467	C	T	0.974155	1006
11	rs557862	A	G	0.205765	1006
11	rs558021	T	C	0.605368	1006
11	rs655756	G	A	0.204771	1006
11	rs75522719	G	A	0.0636183	1006
11	rs12271464	C	T	0.356859	1006
11	rs503766	T	C	0.246521	1006
11	rs627134	G	C	0.974155	1006
11	rs625888	T	A	0.222664	1006
11	rs182770565	C	T	0.0139165	1006
11	rs1791700	T	C	0.602386	1006
11	rs570664	G	C	0.205765	1006
11	rs79242892	T	C	0.0347913	1006
11	rs4935841	C	T	0.0238569	1006
11	rs148801387	G	A	0.0238569	1006
11	rs56752464	A	T	0.372763	1006
11	rs111450226	C	T	0.027833	1006
11	rs2276410	A	C	0.373757	1006
11	rs2282646	A	G	0.369781	1006
11	rs597530	T	C	0.206759	1006
11	rs17127619	A	C	0.0238569	1006
11	rs481168	C	A	0.974155	1006
11	rs1077911	G	A	0.357853	1006
11	rs147017971	A	G	0.00894632	1006
11	rs17127621	T	G	0.0248509	1006
11	rs2126709	C	T	0.0238569	1006
11	rs10904	C	T	0.300199	1006
11	rs3183878	A	C	0.382704	1006
11	rs679597	A	G	0.703777	1006
11	rs687414	C	A	0.703777	1006
11	rs687335	A	G	0.703777	1006
11	rs2282644	T	C	0.269384	1006
11	rs675172	T	C	0.574553	1006
11	rs1144507	A	G	0.703777	1006
11	rs34819525	G	A	0.0238569	1006
11	rs2282643	G	A	0.104374	1006
11	rs2282642	G	A	0.703777	1006
11	rs2282641	T	A	0.128231	1006
11	rs1144506	T	C	0.575547	1006
11	rs1144505	T	A	0.703777	1006
11	rs1144504	G	C	0.575547	1006
11	rs1144503	T	C	0.575547	1006
11	rs1144502	A	G	0.703777	1006
11	rs1880058	T	C	0.703777	1006
11	rs34875118	T	A	0.0238569	1006
11	rs4935842	T	C	0.575547	1006
11	rs4935843	T	C	0.698807	1006
11	rs116948993	G	A	0.0109344	1006
11	rs57227485	G	C	0.0238569	1006
11	rs1791715	A	C	0.703777	1006
11	rs9326264	C	T	0.641153	1006
11	rs6590005	A	C	0.270378	1006
11	rs79213271	G	A	0.0139165	1006
11	rs77303532	T	C	0.127237	1006
11	rs10502267	G	A	0.128231	1006
11	rs117415079	T	C	0.0407555	1006
11	rs10893078	C	T	0.703777	1006
11	rs10893079	T	C	0.703777	1006
11	rs11219262	C	T	0.574553	1006
11	rs1940185	G	A	0.703777	1006
11	rs10466599	G	A	0.703777	1006
11	rs10466600	T	C	0.703777	1006
11	rs10466601	T	C	0.703777	1006
11	rs3741114	G	A	0.703777	1006
11	rs3741113	G	T	0.703777	1006
11	rs1557429	G	A	0.974155	1006
11	rs1557428	G	C	0.982107	1006
11	rs1557427	G	A	0.573559	1006
11	rs1557425	A	T	0.703777	1006
11	rs10893080	T	C	0.703777	1006
11	rs11219263	A	G	0.17992	1006
11	rs80235231	T	C	0.129225	1006
11	rs10750239	A	G	0.703777	1006
11	rs10790595	T	C	0.574553	1006
11	rs11219264	A	C	0.574553	1006
11	rs1939924	C	A	0.982107	1006
11	rs1939925	A	T	0.0238569	1006
11	rs1893061	T	G	0.703777	1006
11	rs76719744	G	T	0.129225	1006
11	rs11219265	G	A	0.574553	1006
11	rs77484422	C	T	0.0238569	1006
11	rs112826762	C	A	0.0387674	1006
11	rs10893081	C	T	0.703777	1006
11	rs10736530	T	C	0.974155	1006
11	rs11219267	T	C	0.573559	1006
11	rs61545033	C	T	0.375746	1006
11	rs79302263	G	A	0.0238569	1006
11	rs11824885	T	G	0.129225	1006
11	rs10893082	G	A	0.703777	1006
11	rs76172222	A	C	0.0238569	1006
11	rs11219268	C	T	0.573559	1006
11	rs11219269	G	A	0.129225	1006
11	rs12794996	C	A	0.270378	1006
11	rs11602936	G	A	0.129225	1006
11	rs58794262	C	A	0.0646123	1006
11	rs17127661	A	G	0.129225	1006
11	rs10893083	A	G	0.573559	1006
11	rs148741413	G	A	0.0149105	1006
11	rs77286281	C	T	0.0646123	1006
11	rs11219270	T	G	0.573559	1006
11	rs34251861	G	A	0.573559	1006
11	rs11603175	T	C	0.129225	1006
11	rs10893084	T	A	0.709742	1006
11	rs11601032	G	A	0.105368	1006
11	rs10893085	C	T	0.574553	1006
11	rs10790597	C	T	0.703777	1006
11	rs10893086	T	C	0.574553	1006
11	rs11219272	T	C	0.574553	1006
11	rs58524431	A	C	0.573559	1006
11	rs7110051	G	T	0.703777	1006
11	rs17127665	A	G	0.0238569	1006
11	rs11219274	T	C	0.574553	1006
11	rs112760139	C	T	0.129225	1006
11	rs11219277	A	G	0.574553	1006
11	rs12295819	A	T	0.573559	1006
11	rs12282787	G	A	0.703777	1006
11	rs17676038	G	T	0.105368	1006
11	rs12364099	G	T	0.17992	1006
11	rs143934026	G	A	0.0119284	1006
11	rs4935844	T	C	0.272366	1006
11	rs10502268	C	T	0.573559	1006
11	rs10502269	A	G	0.129225	1006
11	rs10502270	A	G	0.591451	1006
11	rs768747	G	A	0.17992	1006
11	rs11219279	T	A	0.17992	1006
11	rs75403778	A	G	0.0218688	1006
11	rs75515514	G	T	0.0248509	1006
11	rs77558308	C	T	0.0417495	1006
11	rs12577516	T	C	0.0656064	1006
11	rs140147658	T	C	0.0119284	1006
11	rs12576483	G	C	0.0656064	1006
11	rs78161982	G	C	0.0417495	1006
11	rs12577778	T	C	0.0238569	1006
11	rs112710662	T	C	0.0417495	1006
11	rs118103301	G	A	0.0238569	1006
11	rs77837476	G	C	0.0238569	1006
11	rs11219280	G	A	0.17992	1006
11	rs71490087	T	A	0.0188867	1006
11	rs4935845	T	A	0.0656064	1006
11	rs61137652	G	A	0.0238569	1006
11	rs111659400	C	T	0.0178926	1006
11	rs7103374	A	G	0.696819	1006
11	rs9943634	C	T	0.0656064	1006
11	rs9943538	A	C	0.0656064	1006
11	rs112928838	C	T	0.0407555	1006
11	rs148094431	G	A	0.0248509	1006
11	rs35567685	A	G	0.0656064	1006
11	rs60023486	T	C	0.0417495	1006
11	rs10893087	T	G	0.696819	1006
11	rs76502199	C	T	0.0178926	1006
11	rs77948637	T	C	0.0417495	1006
11	rs12575754	A	G	0.0238569	1006
11	rs7938271	C	A	0.0656064	1006
11	rs75472194	C	T	0.0238569	1006
11	rs7938701	C	T	0.0417495	1006
11	rs11219281	C	T	0.631213	1006
11	rs4936841	G	A	0.0238569	1006
11	rs146363347	T	C	0.0238569	1006
11	rs60424703	T	C	0.0417495	1006
11	rs1940189	G	T	0.0656064	1006
11	rs4367957	G	A	0.0417495	1006
11	rs75186598	C	T	0.0467197	1006
11	rs139518782	A	G	0.0417495	1006
11	rs147363794	A	G	0.0437376	1006
11	rs77120510	G	A	0.0407555	1006
11	rs7110581	A	G	0.631213	1006
11	rs11219284	C	T	0.195825	1006
11	rs4935846	A	G	0.696819	1006
11	rs80299237	A	T	0.0417495	1006
11	rs78118832	G	C	0.0417495	1006
11	rs6590007	T	G	0.696819	1006
11	rs7952657	T	C	0.0417495	1006
11	rs10893088	T	C	0.451292	1006
11	rs112746555	A	C	0.0407555	1006
11	rs60093720	C	T	0.0656064	1006
11	rs78990054	A	C	0.0238569	1006
11	rs61294347	C	A	0.0417495	1006
11	rs12575277	T	G	0.0238569	1006
11	rs58865771	T	C	0.0656064	1006
11	rs117568876	G	A	0.0238569	1006
11	rs4936842	C	G	0.0238569	1006
11	rs78592832	C	A	0.0417495	1006
11	rs12575065	G	A	0.0238569	1006
11	rs12577221	A	G	0.0656064	1006
11	rs117780448	C	A	0.0407555	1006
11	rs17127676	C	A	0.0407555	1006
11	rs61906570	A	G	0.082505	1006
11	rs75247402	G	T	0.0238569	1006
11	rs1940193	T	C	0.0417495	1006
11	rs80218928	T	C	0.0228628	1006
11	rs76681647	T	G	0.0516899	1006
11	rs17744026	T	G	0.27336	1006
11	rs7130648	C	T	0.631213	1006
11	rs183463724	T	C	0.0129225	1006
11	rs12576820	A	G	0.0646123	1006
11	rs75004667	G	A	0.0616302	1006
11	rs10502271	G	A	0.0407555	1006
11	rs4245048	T	C	0.0646123	1006
11	rs1939919	C	T	0.0646123	1006
11	rs78328004	T	A	0.0228628	1006
11	rs10893089	C	T	0.109344	1006
11	rs17127684	T	A	0.0238569	1006
11	rs17127687	T	A	0.0228628	1006
11	rs11219286	C	T	0.451292	1006
11	rs12801252	A	G	0.0974155	1006
11	rs76900764	A	G	0.0636183	1006
11	rs76565557	T	C	0.0407555	1006
11	rs10790598	A	T	0.695825	1006
11	rs77557259	T	C	0.0407555	1006
11	rs1893064	A	G	0.975149	1006
11	rs76853302	C	T	0.0228628	1006
11	rs17127692	C	T	0.0407555	1006
11	rs7947089	A	G	0.0646123	1006
11	rs74939579	C	T	0.0407555	1006
11	rs117178365	A	T	0.0188867	1006
11	rs77923036	G	A	0.0407555	1006
11	rs1939921	A	G	0.0646123	1006
11	rs149302582	G	A	0.0228628	1006
11	rs113824266	T	C	0.0238569	1006
11	rs112281761	G	A	0.00795229	1006
11	rs12576451	A	G	0.0228628	1006
11	rs17744235	A	G	0.272366	1006
11	rs11219288	G	A	0.0238569	1006
11	rs11219289	A	G	0.0238569	1006
11	rs11219290	C	G	0.0238569	1006
11	rs11219291	C	G	0.0238569	1006
11	rs1940196	T	C	0.952286	1006
11	rs61442763	A	G	0.0238569	1006
11	rs115557625	T	C	0.0238569	1006
11	rs1940197	A	G	0.0397614	1006
11	rs11219292	A	C	0.0238569	1006
11	rs11219293	G	A	0.0238569	1006
11	rs11518411	T	A	0.194831	1006
11	rs11219294	G	A	0.633201	1006
11	rs78932740	A	T	0.0238569	1006
11	rs117055141	C	T	0.0228628	1006
11	rs144851202	A	G	0.0437376	1006
11	rs117917792	G	A	0.00994036	1006
11	rs77644292	C	G	0.0238569	1006
11	rs35011523	C	T	0.178926	1006
11	rs10736531	T	C	0.975149	1006
11	rs1940198	T	C	0.27833	1006
11	rs145360411	C	T	0.027833	1006
11	rs4936843	A	G	0.0228628	1006
11	rs4936844	T	C	0.0238569	1006
11	rs75632549	T	C	0.0228628	1006
11	rs118167159	T	C	0.0228628	1006
11	rs186710688	A	T	0.0119284	1006
11	rs12574296	A	G	0.0238569	1006
11	rs117500737	A	G	0.0149105	1006
11	rs17127704	G	A	0.0228628	1006
11	rs998558	G	A	0.0397614	1006
11	rs7127423	T	A	0.0397614	1006
11	rs12281133	C	T	0.0626243	1006
11	rs111820928	T	C	0.0407555	1006
11	rs1940190	C	T	0.973161	1006
11	rs113744000	T	A	0.0258449	1006
11	rs7944946	A	G	0.178926	1006
11	rs4460824	A	C	0.0238569	1006
11	rs4285882	G	T	0.0238569	1006
11	rs6590009	A	G	0.73161	1006
11	rs1893020	C	A	0.0238569	1006
11	rs1893021	T	C	0.0238569	1006
11	rs12098960	A	G	0.0238569	1006
11	rs11601121	A	G	0.455268	1006
11	rs11605363	G	A	0.0656064	1006
11	rs12099237	G	A	0.0238569	1006
11	rs17682150	G	C	0.0119284	1006
11	rs77581632	T	C	0.0238569	1006
11	rs78802534	G	T	0.0238569	1006
11	rs4935847	C	T	0.276342	1006
11	rs17744407	T	C	0.178926	1006
11	rs117572823	G	A	0.0347913	1006
11	rs12288957	C	G	0.0397614	1006
11	rs1939916	A	G	0.934394	1006
11	rs1939917	C	T	0.934394	1006
11	rs1939920	T	C	0.73161	1006
11	rs73028800	T	C	0.0745527	1006
11	rs34071746	G	A	0.176938	1006
11	rs10893090	G	A	0.527833	1006
11	rs144432954	C	T	0.0139165	1006
11	rs1939923	A	G	0.900596	1006
11	rs4936845	G	T	0.285288	1006
11	rs76301014	G	A	0.196819	1006
11	rs7952150	G	A	0.186879	1006
11	rs147835876	C	T	0.0168986	1006
11	rs10750240	A	G	0.914513	1006
11	rs10750241	T	A	0.915507	1006
11	rs1893022	C	T	0.028827	1006
11	rs74690701	T	C	0.027833	1006
11	rs77556372	T	C	0.190855	1006
11	rs7113762	G	A	0.650099	1006
11	rs138979907	G	A	0.0188867	1006
11	rs11219300	T	G	0.232604	1006
11	rs1939910	T	C	0.0974155	1006
11	rs143899490	C	T	0.0636183	1006
11	rs1939911	G	A	0.0974155	1006
11	rs11219301	G	A	0.0417495	1006
11	rs724467	C	T	0.232604	1006
11	rs185682930	A	G	0.0208748	1006
11	rs4936846	A	G	0.652087	1006
11	rs17682559	C	T	0.0974155	1006
11	rs116923136	C	T	0.028827	1006
11	rs17127748	A	G	0.0974155	1006
11	rs1893063	T	C	0.321074	1006
11	rs1893062	G	A	0.652087	1006
11	rs2096789	C	T	0.0974155	1006
11	rs76647391	T	C	0.233598	1006
11	rs181054641	C	G	0.0188867	1006
11	rs4345979	G	A	0.831014	1006
11	rs1807079	C	T	0.0974155	1006
11	rs733407	T	A	0.554672	1006
11	rs733406	G	A	0.0974155	1006
11	rs17744893	A	G	0.17992	1006
11	rs148529039	C	T	0.00596421	1006
11	rs5023166	T	C	0.178926	1006
11	rs948161	A	G	0.651093	1006
11	rs948160	A	G	0.233598	1006
11	rs17127760	G	A	0.0974155	1006
11	rs11219307	G	T	0.23161	1006
11	rs11219308	C	T	0.121272	1006
11	rs2186744	G	A	0.83002	1006
11	rs2155362	G	A	0.232604	1006
11	rs2212473	A	G	0.418489	1006
11	rs7950658	G	A	0.321074	1006
11	rs79871936	T	C	0.0168986	1006
11	rs35784244	A	T	0.0974155	1006
11	rs7103696	C	G	0.597416	1006
11	rs35387734	A	G	0.0974155	1006
11	rs4935848	T	C	0.322068	1006
11	rs10790599	C	T	0.597416	1006
11	rs9988869	T	C	0.831014	1006
11	rs10790600	T	A	0.5	1006
11	rs10750242	A	G	0.831014	1006
11	rs11219309	G	A	0.322068	1006
11	rs34345116	C	T	0.0974155	1006
11	rs34820797	T	A	0.0974155	1006
11	rs10732862	G	A	0.815109	1006
11	rs11826594	T	A	0.2167	1006
11	rs141281289	A	G	0.0188867	1006
11	rs78082664	G	A	0.177932	1006
11	rs11219310	T	C	0.816103	1006
11	rs182177074	C	A	0.177932	1006
11	rs185432806	A	G	0.177932	1006
11	rs7942781	G	A	0.597416	1006
11	rs12284006	G	C	0.177932	1006
11	rs17120	G	A	0.815109	1006
11	rs61904764	C	G	0.0974155	1006
11	rs35360136	T	G	0.0974155	1006
11	rs149984593	C	T	0.178926	1006
11	rs149229480	T	G	0.0308151	1006
11	rs4935849	A	G	0.322068	1006
11	rs147938427	T	C	0.0139165	1006
11	rs11219311	A	C	0.217694	1006
11	rs138637859	G	T	0.0974155	1006
11	rs11518245	C	G	0.322068	1006
11	rs79407270	C	T	0.177932	1006
11	rs11518246	C	A	0.322068	1006
11	rs7937932	G	A	0.597416	1006
11	rs7924446	T	C	0.322068	1006
11	rs147961608	G	A	0.177932	1006
11	rs11219312	T	G	0.322068	1006
11	rs4936847	T	A	0.816103	1006
11	rs4936848	C	G	0.817097	1006
11	rs35885297	T	G	0.275348	1006
11	rs61904769	G	T	0.332008	1006
11	rs11219313	T	C	0.177932	1006
11	rs140681112	C	T	0.0695825	1006
11	rs4424679	A	G	0.814115	1006
11	rs4447187	A	G	0.816103	1006
11	rs60866008	C	T	0.177932	1006
11	rs4432034	C	G	0.597416	1006
11	rs12286996	C	T	0.217694	1006
11	rs61904770	G	A	0.0974155	1006
11	rs12288627	C	A	0.177932	1006
11	rs11500886	C	A	0.275348	1006
11	rs11500887	C	T	0.597416	1006
11	rs75314028	A	G	0.177932	1006
11	rs12290757	G	C	0.177932	1006
11	rs1940200	A	T	0.275348	1006
11	rs56264926	T	C	0.217694	1006
11	rs74938364	G	A	0.275348	1006
11	rs10790601	C	T	0.606362	1006
11	rs12273101	T	A	0.285288	1006
11	rs10750245	A	G	0.816103	1006
11	rs4528342	A	C	0.285288	1006
11	rs4936849	G	A	0.322068	1006
11	rs79608926	G	T	0.190855	1006
11	rs117637619	G	A	0.0328032	1006
11	rs4936850	C	T	0.607356	1006
11	rs4578400	G	A	0.816103	1006
11	rs11219314	T	C	0.187873	1006
11	rs117140587	T	C	0.0119284	1006
11	rs17682723	T	G	0.207753	1006
11	rs61904790	C	T	0.0974155	1006
11	rs12225240	C	A	0.321074	1006
11	rs55849219	C	T	0.187873	1006
11	rs55677447	C	T	0.187873	1006
11	rs7942936	T	G	0.417495	1006
11	rs7928288	G	T	0.321074	1006
11	rs4936851	A	G	0.418489	1006
11	rs12278684	A	G	0.187873	1006
11	rs183957951	C	T	0.0109344	1006
11	rs12278838	A	G	0.187873	1006
11	rs12292062	C	T	0.187873	1006
11	rs12272739	T	C	0.187873	1006
11	rs7480204	C	G	0.321074	1006
11	rs79122287	C	T	0.207753	1006
11	rs4348914	T	C	0.321074	1006
11	rs17682849	A	G	0.187873	1006
11	rs12280615	A	G	0.187873	1006
11	rs12293910	C	T	0.187873	1006
11	rs12294069	G	A	0.187873	1006
11	rs10790602	A	G	0.606362	1006
11	rs7114725	G	T	0.321074	1006
11	rs12276313	T	C	0.187873	1006
11	rs10502272	T	C	0.321074	1006
11	rs80297504	G	A	0.0248509	1006
11	rs2186743	C	A	0.187873	1006
11	rs76687530	C	T	0.144135	1006
11	rs61908461	G	A	0.0974155	1006
11	rs4936852	G	C	0.606362	1006
11	rs7126738	G	A	0.606362	1006
11	rs112643155	A	G	0.028827	1006
11	rs7126541	A	G	0.321074	1006
11	rs35354060	G	A	0.0974155	1006
11	rs4936853	T	C	0.813121	1006
11	rs7126836	A	C	0.606362	1006
11	rs12803203	C	G	0.00795229	1006
11	rs11219316	G	A	0.188867	1006
11	rs10893092	T	C	0.814115	1006
11	rs11219318	C	T	0.286282	1006
11	rs11219319	A	T	0.606362	1006
11	rs11219320	C	T	0.207753	1006
11	rs11219321	A	G	0.207753	1006
11	rs12288009	A	G	0.286282	1006
11	rs12281910	T	C	0.494036	1006
11	rs12288122	A	T	0.494036	1006
11	rs12288134	A	G	0.286282	1006
11	rs17683143	T	C	0.207753	1006
11	rs12574929	C	T	0.32008	1006
11	rs1940186	G	A	0.207753	1006
11	rs1940187	A	G	0.526839	1006
11	rs189007922	A	T	0.00894632	1006
11	rs10502273	C	T	0.0974155	1006
11	rs12278537	G	T	0.248509	1006
11	rs10502274	A	G	0.248509	1006
11	rs75213980	G	C	0.150099	1006
11	rs1939915	T	C	0.494036	1006
11	rs2155359	G	C	0.252485	1006
11	rs2155360	A	G	0.0974155	1006
11	rs34435469	G	A	0.494036	1006
11	rs2155361	A	T	0.464215	1006
11	rs78210180	C	T	0.0208748	1006
11	rs2155363	T	C	0.488072	1006
11	rs2186745	G	A	0.814115	1006
11	rs11219322	A	G	0.494036	1006
11	rs4387357	C	G	0.494036	1006
11	rs4400826	G	A	0.814115	1006
11	rs12274215	C	A	0.494036	1006
11	rs12281269	T	C	0.494036	1006
11	rs11219323	G	A	0.0328032	1006
11	rs4121463	T	A	0.240557	1006
11	rs76473701	G	A	0.0666004	1006
11	rs75810679	C	T	0.054672	1006
11	rs34582915	T	A	0.0974155	1006
11	rs12276568	G	T	0.494036	1006
11	rs75444328	T	C	0.241551	1006
11	rs7927203	G	A	0.494036	1006
11	rs77040415	G	A	0.154076	1006
11	rs7927316	G	A	0.49503	1006
11	rs7927317	G	A	0.494036	1006
11	rs7927035	A	C	0.494036	1006
11	rs7930045	A	G	0.494036	1006
11	rs7930177	A	C	0.494036	1006
11	rs145643955	G	T	0.0109344	1006
11	rs57063490	A	G	0.494036	1006
11	rs35795440	C	G	0.494036	1006
11	rs11219324	A	G	0.494036	1006
11	rs4409843	T	C	0.814115	1006
11	rs75980773	G	A	0.110338	1006
11	rs7937848	A	G	0.32008	1006
11	rs4936854	G	A	0.32008	1006
11	rs79151512	T	C	0.0188867	1006
11	rs4935850	G	A	0.32008	1006
11	rs138014983	C	T	0.00695825	1006
11	rs79461941	C	T	0.054672	1006
11	rs12283915	G	A	0.240557	1006
11	rs78932563	A	G	0.154076	1006
11	rs12283877	C	T	0.240557	1006
11	rs7110337	T	C	0.814115	1006
11	rs12285555	G	C	0.494036	1006
11	rs2096791	A	G	0.814115	1006
11	rs76279571	G	A	0.154076	1006
11	rs75138946	A	G	0.154076	1006
11	rs75261499	G	A	0.240557	1006
11	rs56317131	A	G	0.153082	1006
11	rs111826020	G	A	0.241551	1006
11	rs12805176	T	G	0.0974155	1006
11	rs1940195	C	G	0.814115	1006
11	rs7937718	C	T	0.319085	1006
11	rs71468786	C	G	0.0159046	1006
11	rs1893065	T	C	0.319085	1006
11	rs147728469	G	C	0.0119284	1006
11	rs147467318	C	T	0.0109344	1006
11	rs2212474	G	A	0.319085	1006
11	rs2000582	C	T	0.154076	1006
11	rs2000581	G	A	0.494036	1006
11	rs34820456	A	G	0.0974155	1006
11	rs115793027	C	T	0.0298211	1006
11	rs56005168	A	G	0.241551	1006
11	rs79009705	G	A	0.154076	1006
11	rs10736533	T	C	0.32008	1006
11	rs75766343	G	A	0.028827	1006
11	rs948159	G	A	0.814115	1006
11	rs76503826	T	C	0.110338	1006
11	rs17683381	A	C	0.154076	1006
11	rs36091826	T	C	0.494036	1006
11	rs7951825	T	C	0.0715706	1006
11	rs17745685	T	C	0.241551	1006
11	rs4936855	T	C	0.814115	1006
11	rs113339420	C	T	0.00795229	1006
11	rs17745727	A	G	0.0586481	1006
11	rs17683495	A	C	0.0974155	1006
11	rs151308198	G	A	0.240557	1006
11	rs111917555	G	A	0.239563	1006
11	rs112330847	G	A	0.15507	1006
11	rs7952126	G	A	0.252485	1006
11	rs111989366	A	G	0.15507	1006
11	rs61908499	T	A	0.251491	1006
11	rs7484238	G	A	0.0984095	1006
11	rs4429069	A	G	0.252485	1006
11	rs10790603	G	A	0.318091	1006
11	rs4322405	C	T	0.0964215	1006
11	rs113520583	G	A	0.152087	1006
11	rs34332315	C	T	0.0964215	1006
11	rs35886617	T	G	0.248509	1006
11	rs12418512	A	G	0.819085	1006
11	rs12418513	A	G	0.817097	1006
11	rs12421338	G	A	0.819085	1006
11	rs147258369	C	T	0.028827	1006
11	rs35679831	A	G	0.249503	1006
11	rs144849728	A	C	0.0109344	1006
11	rs10893097	T	C	0.579523	1006
11	rs11219332	T	C	0.579523	1006
11	rs113562207	C	T	0.579523	1006
11	rs61908530	T	C	0.138171	1006
11	rs35097365	G	A	0.137177	1006
11	rs149075273	A	G	0.0407555	1006
11	rs61908532	G	A	0.328032	1006
11	rs61908533	G	A	0.137177	1006
11	rs118040963	C	T	0.0218688	1006
11	rs71490092	G	A	0.137177	1006
11	rs11600339	G	T	0.321074	1006
11	rs4936856	C	A	0.817097	1006
11	rs12272852	C	T	0.239563	1006
11	rs4572149	T	C	0.819085	1006
11	rs12273131	C	T	0.239563	1006
11	rs35875746	T	C	0.0964215	1006
11	rs79948028	G	A	0.0407555	1006
11	rs74878198	T	C	0.0407555	1006
11	rs12274847	C	T	0.237575	1006
11	rs12417791	C	T	0.439364	1006
11	rs12787173	T	C	0.139165	1006
11	rs4936857	G	A	0.815109	1006
11	rs12786898	G	A	0.0964215	1006
11	rs74433644	C	T	0.0407555	1006
11	rs10790604	C	T	0.578529	1006
11	rs4366500	A	G	0.578529	1006
11	rs117349694	A	G	0.0208748	1006
11	rs113853304	G	A	0.122266	1006
11	rs147856800	C	T	0.0208748	1006
11	rs7121265	C	T	0.578529	1006
11	rs1812428	C	T	0.138171	1006
11	rs118181288	C	T	0.0119284	1006
11	rs7124726	A	T	0.328032	1006
11	rs1939913	G	A	0.578529	1006
11	rs77658906	G	A	0.237575	1006
11	rs11219333	A	T	0.328032	1006
11	rs76524449	C	T	0.111332	1006
11	rs10502284	A	G	0.0964215	1006
11	rs7129450	A	G	0.440358	1006
11	rs7130197	C	T	0.578529	1006
11	rs12808043	C	T	0.138171	1006
11	rs12276179	C	A	0.237575	1006
11	rs10893098	G	A	0.439364	1006
11	rs34449273	T	G	0.0218688	1006
11	rs12799399	G	A	0.139165	1006
11	rs12800512	T	C	0.138171	1006
11	rs12799157	A	T	0.138171	1006
11	rs12805527	T	C	0.0964215	1006
11	rs74857358	C	T	0.238569	1006
11	rs7938156	G	T	0.436382	1006
11	rs12804559	A	G	0.138171	1006
11	rs10502283	T	C	0.815109	1006
11	rs1054041	G	A	0.436382	1006
11	rs1939928	T	C	0.139165	1006
11	rs1939927	A	G	0.884692	1006
11	rs35551906	C	T	0.0964215	1006
11	rs4587739	A	T	0.32505	1006
11	rs61908536	A	G	0.137177	1006
11	rs7121426	G	A	0.436382	1006
11	rs117704000	G	A	0.0308151	1006
11	rs728178	C	T	0.137177	1006
11	rs728177	G	T	0.318091	1006
11	rs6590016	T	G	0.574553	1006
11	rs10502281	C	A	0.110338	1006
11	rs7941883	C	G	0.575547	1006
11	rs12277373	T	C	0.139165	1006
11	rs35201121	A	T	0.138171	1006
11	rs78636693	C	T	0.0407555	1006
11	rs7946585	G	T	0.326044	1006
11	rs17683920	C	G	0.0964215	1006
11	rs17683944	T	A	0.0129225	1006
11	rs11219335	C	T	0.104374	1006
11	rs10893100	G	T	0.575547	1006
11	rs76031878	A	G	0.0159046	1006
11	rs1982460	G	T	0.814115	1006
11	rs1598017	G	A	0.575547	1006
11	rs1453633	C	G	0.239563	1006
11	rs17127891	G	A	0.00695825	1006
11	rs17746262	C	G	0.111332	1006
11	rs17127899	G	A	0.137177	1006
11	rs7131308	T	G	0.153082	1006
11	rs73020736	C	A	0.2833	1006
11	rs112565818	G	A	0.00795229	1006
11	rs138631568	A	G	0.0407555	1006
11	rs2315026	A	C	0.814115	1006
11	rs12285115	C	T	0.238569	1006
11	rs1453634	A	T	0.153082	1006
11	rs17127907	A	G	0.138171	1006
11	rs1453635	C	T	0.153082	1006
11	rs34957133	T	C	0.138171	1006
11	rs75815719	C	G	0.0407555	1006
11	rs113972098	T	C	0.153082	1006
11	rs80233230	T	C	0.0964215	1006
11	rs113666162	T	C	0.153082	1006
11	rs73020738	G	A	0.284294	1006
11	rs77467592	G	T	0.239563	1006
11	rs118073528	A	T	0.0139165	1006
11	rs17127908	T	C	0.00497018	1006
11	rs7114772	A	T	0.2833	1006
11	rs17127917	A	G	0.0407555	1006
11	rs17746441	G	A	0.0308151	1006
11	rs2315027	A	G	0.534791	1006
11	rs2315028	A	G	0.285288	1006
11	rs12799256	T	C	0.248509	1006
11	rs34492530	G	T	0.284294	1006
11	rs34140701	G	A	0.248509	1006
11	rs12803758	A	G	0.249503	1006
11	rs17684261	C	T	0.0616302	1006
11	rs10502280	C	A	0.136183	1006
11	rs12288419	G	A	0.132207	1006
11	rs35809626	G	C	0.127237	1006
11	rs17127923	C	T	0.00596421	1006
11	rs10502279	T	C	0.0427435	1006
11	rs9804424	T	C	0.690855	1006
11	rs10502278	C	A	0.678926	1006
11	rs2315029	C	T	0.692843	1006
11	rs1563126	T	C	0.680915	1006
11	rs2167938	T	A	0.680915	1006
11	rs140818585	T	C	0.0248509	1006
11	rs9804524	A	G	0.367793	1006
11	rs34366557	A	G	0.0168986	1006
11	rs11828180	C	T	0.184891	1006
11	rs11219340	G	T	0.182903	1006
11	rs10750247	G	A	0.680915	1006
11	rs10750248	A	T	0.680915	1006
11	rs10790605	T	C	0.805169	1006
11	rs10790606	T	C	0.805169	1006
11	rs10790607	A	G	0.680915	1006
11	rs10790608	T	C	0.680915	1006
11	rs10790609	T	C	0.680915	1006
11	rs1377602	C	T	0.680915	1006
11	rs11219343	G	A	0.361829	1006
11	rs1377603	G	A	0.681909	1006
11	rs1377604	A	C	0.680915	1006
11	rs1377605	G	A	0.681909	1006
11	rs10893101	A	G	0.315109	1006
11	rs76789350	A	G	0.184891	1006
11	rs10750249	G	T	0.681909	1006
11	rs17127947	T	G	0.182903	1006
11	rs17127950	A	G	0.182903	1006
11	rs10750250	G	A	0.803181	1006
11	rs10893102	C	T	0.315109	1006
11	rs61907183	C	T	0.105368	1006
11	rs7926767	G	A	0.680915	1006
11	rs10790610	T	C	0.314115	1006
11	rs61748875	T	C	0.181909	1006
11	rs7942047	T	C	0.804175	1006
11	rs7927385	G	A	0.680915	1006
11	rs7120581	T	G	0.680915	1006
11	rs7107555	A	G	0.680915	1006
11	rs77578727	G	A	0.183897	1006
11	rs150487898	A	G	0.0178926	1006
11	rs80113132	T	A	0.183897	1006
11	rs11219346	G	T	0.182903	1006
11	rs117841376	A	C	0.0129225	1006
11	rs10893103	A	T	0.315109	1006
11	rs7925715	T	A	0.681909	1006
11	rs12806096	A	C	0.0168986	1006
11	rs6590017	G	A	0.681909	1006
11	rs144453469	C	T	0.0129225	1006
11	rs1584825	T	C	0.804175	1006
11	rs79828413	G	A	0.0198807	1006
11	rs11219348	T	C	0.185885	1006
11	rs7126113	C	T	0.491054	1006
11	rs78853707	A	G	0.185885	1006
11	rs7951061	C	T	0.675944	1006
11	rs116962164	C	T	0.106362	1006
11	rs61907184	A	G	0.0695825	1006
11	rs34644375	G	T	0.0168986	1006
11	rs1947408	C	T	0.17992	1006
11	rs61907185	A	G	0.105368	1006
11	rs78934954	A	G	0.0367793	1006
11	rs35726568	C	T	0.315109	1006
11	rs2100412	C	T	0.315109	1006
11	rs2084996	A	T	0.315109	1006
11	rs1453657	T	C	0.675944	1006
11	rs11219350	G	A	0.185885	1006
11	rs58269424	C	T	0.17992	1006
11	rs7945138	A	T	0.175944	1006
11	rs7946445	G	A	0.17495	1006
11	rs7946454	G	A	0.17495	1006
11	rs61907187	A	G	0.105368	1006
11	rs75010135	C	A	0.17495	1006
11	rs61907188	G	A	0.105368	1006
11	rs12274148	G	A	0.185885	1006
11	rs12275512	G	A	0.185885	1006
11	rs2000895	A	G	0.675944	1006
11	rs76322036	G	A	0.186879	1006
11	rs78056098	T	G	0.360835	1006
11	rs1545529	G	A	0.190855	1006
11	rs1545530	A	C	0.17992	1006
11	rs10893105	T	A	0.315109	1006
11	rs12281247	C	T	0.185885	1006
11	rs35330087	T	C	0.0168986	1006
11	rs10790611	C	G	0.315109	1006
11	rs190531923	A	G	0.0129225	1006
11	rs921660	G	C	0.185885	1006
11	rs12283169	C	T	0.17992	1006
11	rs11219353	T	A	0.315109	1006
11	rs10893106	A	G	0.315109	1006
11	rs11219354	T	C	0.17992	1006
11	rs10893107	G	T	0.49503	1006
11	rs12286706	C	T	0.17992	1006
11	rs12287080	G	C	0.17992	1006
11	rs1453655	T	A	0.67495	1006
11	rs2045070	T	C	0.67495	1006
11	rs2045071	G	A	0.500994	1006
11	rs12226080	A	T	0.314115	1006
11	rs17684986	T	A	0.315109	1006
11	rs2078440	G	A	0.17992	1006
11	rs10790612	C	T	0.49503	1006
11	rs12282739	G	A	0.17992	1006
11	rs1901878	A	G	0.675944	1006
11	rs12099152	C	G	0.316103	1006
11	rs11219355	G	A	0.17992	1006
11	rs10750251	C	G	0.675944	1006
11	rs1453648	T	G	0.316103	1006
11	rs61907223	G	T	0.105368	1006
11	rs78143027	G	T	0.17495	1006
11	rs1453647	C	T	0.49503	1006
11	rs6590018	A	G	0.17495	1006
11	rs10790613	A	G	0.664016	1006
11	rs78677464	T	A	0.105368	1006
11	rs7130616	C	A	0.500994	1006
11	rs7130730	C	A	0.315109	1006
11	rs7130744	A	C	0.540755	1006
11	rs77072870	T	A	0.0198807	1006
11	rs1453646	T	C	0.540755	1006
11	rs970586	T	G	0.17992	1006
11	rs970585	T	G	0.17992	1006
11	rs148239383	C	T	0.0139165	1006
11	rs970584	G	A	0.311133	1006
11	rs1377607	T	G	0.17992	1006
11	rs1377606	T	C	0.17992	1006
11	rs6590019	T	A	0.0477137	1006
11	rs4936858	G	A	0.314115	1006
11	rs1598018	T	A	0.17992	1006
11	rs59636433	A	G	0.185885	1006
11	rs10893109	A	C	0.5	1006
11	rs12421718	C	T	0.185885	1006
11	rs113977160	G	T	0.17992	1006
11	rs78629713	T	A	0.134195	1006
11	rs12576708	C	A	0.185885	1006
11	rs10736534	C	A	0.5	1006
11	rs4935851	A	C	0.185885	1006
11	rs11219358	A	C	0.314115	1006
11	rs11219359	C	T	0.185885	1006
11	rs11219360	A	G	0.314115	1006
11	rs1840215	T	G	0.17992	1006
11	rs74449751	C	T	0.134195	1006
11	rs74891634	C	T	0.0407555	1006
11	rs79378241	C	G	0.17992	1006
11	rs7111954	C	T	0.314115	1006
11	rs113231310	G	A	0.17992	1006
11	rs35895451	C	G	0.0178926	1006
11	rs12280058	A	C	0.17992	1006
11	rs77776318	A	C	0.0218688	1006
11	rs11219362	C	T	0.185885	1006
11	rs11219363	G	A	0.17992	1006
11	rs41469648	G	A	0.17992	1006
11	rs11219364	G	C	0.17992	1006
11	rs75969952	C	T	0.0129225	1006
11	rs7110848	T	G	0.314115	1006
11	rs11219365	C	T	0.17992	1006
11	rs41364544	T	C	0.0397614	1006
11	rs7129884	G	A	0.318091	1006
11	rs7130003	G	C	0.318091	1006
11	rs140244798	A	G	0.0129225	1006
11	rs4936859	A	G	0.318091	1006
11	rs61907224	A	G	0.12326	1006
11	rs61907225	G	A	0.12326	1006
11	rs80268381	A	T	0.0139165	1006
11	rs4300403	A	C	0.801193	1006
11	rs1476202	T	C	0.801193	1006
11	rs117517375	T	C	0.106362	1006
11	rs1453644	A	G	0.795229	1006
11	rs1453643	A	G	0.178926	1006
11	rs1453642	G	T	0.795229	1006
11	rs11219369	C	T	0.795229	1006
11	rs4936861	T	C	0.803181	1006
11	rs4936862	A	G	0.803181	1006
11	rs113544136	G	A	0.134195	1006
11	rs112830185	C	T	0.134195	1006
11	rs6590023	G	C	0.802187	1006
11	rs6590024	A	G	0.803181	1006
11	rs7128735	C	T	0.318091	1006
11	rs11219371	A	G	0.45825	1006
11	rs9651700	T	C	0.0168986	1006
11	rs117626070	G	A	0.0308151	1006
11	rs9651701	G	A	0.0168986	1006
11	rs7102269	G	T	0.802187	1006
11	rs7102193	C	G	0.776342	1006
11	rs79949546	T	A	0.456262	1006
11	rs74810801	C	T	0.284294	1006
11	rs10893111	T	G	0.785288	1006
11	rs78257166	C	A	0.284294	1006
11	rs77881142	C	G	0.0357853	1006
11	rs12279094	C	T	0.45825	1006
11	rs78738773	G	A	0.0417495	1006
11	rs7933073	C	T	0.45825	1006
11	rs7932987	A	T	0.45825	1006
11	rs6590025	T	C	0.784294	1006
11	rs60388873	A	T	0.171968	1006
11	rs11219373	A	G	0.0168986	1006
11	rs10893112	T	A	0.317097	1006
11	rs77778631	C	T	0.105368	1006
11	rs10790614	G	A	0.795229	1006
11	rs79290866	G	A	0.028827	1006
11	rs117702649	A	G	0.0178926	1006
11	rs4486646	A	T	0.45825	1006
11	rs4486647	A	C	0.316103	1006
11	rs4519104	T	C	0.316103	1006
11	rs112139114	G	A	0.134195	1006
11	rs7124306	C	T	0.800199	1006
11	rs148386714	A	T	0.0178926	1006
11	rs7124447	C	G	0.77336	1006
11	rs55771049	C	T	0.461233	1006
11	rs7128649	G	T	0.800199	1006
11	rs1453649	T	C	0.77336	1006
11	rs4936863	T	A	0.312127	1006
11	rs10893113	G	A	0.312127	1006
11	rs2084994	C	G	0.77336	1006
11	rs12794540	A	G	0.0168986	1006
11	rs6590027	A	T	0.77336	1006
11	rs7114486	C	A	0.312127	1006
11	rs6590028	A	G	0.7833	1006
11	rs12224081	C	T	0.312127	1006
11	rs7118507	A	G	0.77336	1006
11	rs1584824	A	C	0.800199	1006
11	rs79633186	C	T	0.182903	1006
11	rs61907242	G	A	0.461233	1006
11	rs11219376	T	G	0.77336	1006
11	rs10893114	G	A	0.312127	1006
11	rs7126609	G	A	0.0417495	1006
11	rs145905025	G	A	0.0129225	1006
11	rs140713354	C	T	0.0208748	1006
11	rs61907243	G	A	0.461233	1006
11	rs2123713	A	G	0.7833	1006
11	rs183392910	A	G	0.0109344	1006
11	rs10790618	A	G	0.800199	1006
11	rs1453658	A	G	0.460239	1006
11	rs111707182	A	G	0.0109344	1006
11	rs7943298	T	C	0.312127	1006
11	rs61245896	A	C	0.0417495	1006
11	rs56156475	A	G	0.182903	1006
11	rs57517335	T	C	0.461233	1006
11	rs7112950	A	G	0.800199	1006
11	rs6590029	A	C	0.800199	1006
11	rs75966366	T	C	0.182903	1006
11	rs79451923	C	T	0.130219	1006
11	rs11537155	G	A	0.312127	1006
11	rs1453651	T	C	0.800199	1006
11	rs11560863	A	G	0.312127	1006
11	rs10893116	C	T	0.800199	1006
11	rs11501181	A	T	0.0168986	1006
11	rs55832412	C	G	0.171968	1006
11	rs11821086	T	C	0.171968	1006
11	rs112303912	G	A	0.171968	1006
11	rs4936865	A	T	0.313121	1006
11	rs61907249	C	A	0.105368	1006
11	rs75812385	A	T	0.28827	1006
11	rs4335558	G	C	0.329026	1006
11	rs7102069	T	C	0.460239	1006
11	rs4517534	T	C	0.461233	1006
11	rs1598019	A	T	0.462227	1006
11	rs7124936	G	A	0.0417495	1006
11	rs11219379	C	T	0.312127	1006
11	rs192298002	A	G	0.0109344	1006
11	rs11501183	C	G	0.0168986	1006
11	rs34239418	A	G	0.0168986	1006
11	rs58051506	T	C	0.461233	1006
11	rs79726442	G	A	0.28827	1006
11	rs79665309	G	A	0.130219	1006
11	rs190173998	T	A	0.0149105	1006
11	rs79563269	G	A	0.290258	1006
11	rs78207343	T	C	0.28827	1006
11	rs111624708	G	C	0.00695825	1006
11	rs9326268	G	T	0.0168986	1006
11	rs79042562	G	A	0.28827	1006
11	rs71490099	A	G	0.0168986	1006
11	rs12285209	T	C	0.0168986	1006
11	rs7941292	C	A	0.171968	1006
11	rs763640	C	G	0.28827	1006
11	rs723488	G	T	0.171968	1006
11	rs71490100	A	T	0.0168986	1006
11	rs10893117	G	C	0.312127	1006
11	rs55944888	A	G	0.182903	1006
11	rs17759447	G	A	0.0109344	1006
11	rs17686210	T	C	0.290258	1006
11	rs17759513	C	T	0.290258	1006
11	rs11219385	C	T	0.0168986	1006
11	rs35674999	C	A	0.184891	1006
11	rs7127903	A	G	0.802187	1006
11	rs17686304	T	G	0.473161	1006
11	rs10893118	A	C	0.312127	1006
11	rs144696481	A	G	0.0109344	1006
11	rs10893119	A	T	0.312127	1006
11	rs74788753	A	T	0.184891	1006
11	rs76865899	C	T	0.0168986	1006
11	rs10893120	G	A	0.802187	1006
11	rs111419155	A	C	0.290258	1006
11	rs117110179	T	C	0.0188867	1006
11	rs73024719	G	A	0.171968	1006
11	rs11219389	C	T	0.33996	1006
11	rs76332739	T	C	0.462227	1006
11	rs61907251	A	G	0.105368	1006
11	rs2123711	C	T	0.312127	1006
11	rs2123710	A	G	0.802187	1006
11	rs11530582	G	A	0.311133	1006
11	rs112528708	C	T	0.0447316	1006
11	rs10893121	T	A	0.802187	1006
11	rs79672755	A	C	0.290258	1006
11	rs150489370	C	T	0.0258449	1006
11	rs79323255	C	G	0.291252	1006
11	rs1598020	T	C	0.841948	1006
11	rs73024782	A	G	0.0487078	1006
11	rs12276629	T	C	0.183897	1006
11	rs4936870	C	G	0.841948	1006
11	rs17759675	T	A	0.289264	1006
11	rs71490102	G	A	0.0168986	1006
11	rs73024785	C	T	0.0487078	1006
11	rs111795511	T	A	0.0427435	1006
11	rs112250539	G	T	0.166998	1006
11	rs17128065	T	C	0.349901	1006
11	rs17128069	T	A	0.0487078	1006
11	rs1453656	G	A	0.310139	1006
11	rs4391827	A	C	0.658052	1006
11	rs10893123	C	G	0.308151	1006
11	rs79273287	T	G	0.104374	1006
11	rs11826200	T	G	0.0487078	1006
11	rs75270614	C	T	0.104374	1006
11	rs10750252	C	T	0.791252	1006
11	rs17759886	A	G	0.290258	1006
11	rs10790620	C	T	0.33499	1006
11	rs10790621	A	C	0.60835	1006
11	rs1453654	T	C	0.841948	1006
11	rs73024802	A	G	0.083499	1006
11	rs17128083	C	T	0.0168986	1006
11	rs61908587	C	A	0.105368	1006
11	rs17128086	G	A	0.0487078	1006
11	rs7944434	A	C	0.840954	1006
11	rs17128087	C	T	0.00695825	1006
11	rs10790622	G	A	0.306163	1006
11	rs71491803	A	C	0.0168986	1006
11	rs78898518	G	T	0.026839	1006
11	rs112465310	A	T	0.0188867	1006
11	rs145827642	C	T	0.0139165	1006
11	rs1823822	G	A	0.189861	1006
11	rs78817789	G	A	0.0218688	1006
11	rs61908588	G	A	0.0675944	1006
11	rs56225134	C	T	0.176938	1006
11	rs10750253	T	G	0.840954	1006
11	rs11219397	A	G	0.306163	1006
11	rs11219398	G	A	0.176938	1006
11	rs60224746	T	C	0.306163	1006
11	rs12577664	A	G	0.823062	1006
11	rs11219399	C	T	0.307157	1006
11	rs11219400	T	C	0.840954	1006
11	rs17128094	A	G	0.0487078	1006
11	rs4936872	G	A	0.532803	1006
11	rs117792458	G	A	0.0119284	1006
11	rs10790623	T	C	0.522863	1006
11	rs61908589	C	T	0.307157	1006
11	rs147183065	A	G	0.0129225	1006
11	rs61908590	A	C	0.307157	1006
11	rs4936873	G	A	0.823062	1006
11	rs4936874	A	G	0.307157	1006
11	rs35865025	C	A	0.521869	1006
11	rs61908592	G	T	0.307157	1006
11	rs74526358	C	T	0.0656064	1006
11	rs10893124	C	T	0.521869	1006
11	rs11600075	T	C	0.215706	1006
11	rs7120473	T	C	0.0487078	1006
11	rs4936875	C	T	0.305169	1006
11	rs73026818	T	A	0.0477137	1006
11	rs73026820	A	G	0.21173	1006
11	rs10893125	G	A	0.520875	1006
11	rs17687161	G	A	0.212724	1006
11	rs11603189	A	T	0.213718	1006
11	rs10750254	T	C	0.521869	1006
11	rs10750255	G	A	0.520875	1006
11	rs4936876	A	C	0.521869	1006
11	rs78423671	T	G	0.0119284	1006
11	rs4936877	C	A	0.138171	1006
11	rs4936878	A	G	0.521869	1006
11	rs695022	G	A	0.937376	1006
11	rs7102393	C	T	0.308151	1006
11	rs7102719	G	A	0.308151	1006
11	rs1947406	A	C	0.522863	1006
11	rs9787913	G	T	0.853877	1006
11	rs11600498	T	C	0.213718	1006
11	rs10750256	G	A	0.521869	1006
11	rs75269916	G	A	0.0318091	1006
11	rs61908593	A	G	0.107356	1006
11	rs10893126	A	C	0.521869	1006
11	rs35316117	C	T	0.0168986	1006
11	rs10790624	T	G	0.521869	1006
11	rs11607713	G	T	0.521869	1006
11	rs11601573	T	G	0.213718	1006
11	rs61908594	C	T	0.054672	1006
11	rs17760637	T	C	0.308151	1006
11	rs17128126	C	T	0.0477137	1006
11	rs11219406	C	A	0.0178926	1006
11	rs55700020	G	A	0.213718	1006
11	rs4936879	A	G	0.531809	1006
11	rs7119447	A	G	0.0477137	1006
11	rs4935854	T	C	0.530815	1006
11	rs4935855	G	C	0.531809	1006
11	rs4935856	T	C	0.530815	1006
11	rs150692768	C	T	0.0178926	1006
11	rs7106094	T	G	0.223658	1006
11	rs7123574	A	G	0.530815	1006
11	rs11602793	T	C	0.16501	1006
11	rs6590033	G	A	0.222664	1006
11	rs6590034	C	T	0.222664	1006
11	rs12273623	G	A	0.222664	1006
11	rs61908595	T	C	0.106362	1006
11	rs10893127	T	A	0.222664	1006
11	rs6590035	G	T	0.853877	1006
11	rs57094086	G	A	0.0487078	1006
11	rs10502277	C	T	0.10835	1006
11	rs7925793	G	C	0.854871	1006
11	rs73028904	C	T	0.0487078	1006
11	rs6590036	T	G	0.727634	1006
11	rs7928970	G	A	0.421471	1006
11	rs73028906	A	G	0.414513	1006
11	rs78900177	G	A	0.0248509	1006
11	rs73028907	T	C	0.0516899	1006
11	rs66605425	A	G	0.440358	1006
11	rs4084209	T	A	0.727634	1006
11	rs4936880	A	G	0.440358	1006
11	rs4936881	A	C	0.440358	1006
11	rs61908597	G	A	0.106362	1006
11	rs4936882	T	G	0.72664	1006
11	rs150059707	A	G	0.0228628	1006
11	rs144810572	T	A	0.0119284	1006
11	rs61908598	C	G	0.106362	1006
11	rs78294880	C	T	0.380716	1006
11	rs78158860	A	G	0.380716	1006
11	rs10893128	C	T	0.294235	1006
11	rs1318750	T	A	0.727634	1006
11	rs11219411	A	G	0.434394	1006
11	rs2076941	C	T	0.292247	1006
11	rs73028922	A	G	0.0487078	1006
11	rs28734900	G	A	0.382704	1006
11	rs11219413	A	G	0.292247	1006
11	rs12363627	C	T	0.0188867	1006
11	rs12221656	A	G	0.292247	1006
11	rs61908612	G	A	0.100398	1006
11	rs12574086	A	G	0.11332	1006
```
