## Supplementary material for "Characterization of shared and ancestry-specific signals driving complex traits using multi-ancestry fine-mapping": s1_ref.bim

```
11	rs7944480	0	122894748	T	G
11	rs73608668	0	122894817	G	C
11	rs11218925	0	122894872	G	A
11	rs4542425	0	122895392	C	T
11	rs113638160	0	122895724	C	T
11	rs10458987	0	122896886	G	A
11	rs138925612	0	122896991	C	T
11	rs736973	0	122897355	T	G
11	rs736972	0	122897730	C	A
11	rs12576582	0	122897818	A	G
11	rs2077542	0	122898067	A	G
11	rs2012271	0	122898129	C	T
11	rs4631891	0	122898132	C	T
11	rs12574704	0	122898510	G	A
11	rs76379555	0	122899373	A	G
11	rs10790553	0	122899441	A	G
11	rs11218926	0	122899726	G	A
11	rs4936766	0	122900412	A	G
11	rs112836126	0	122900927	A	C
11	rs6589965	0	122900937	A	G
11	rs11218927	0	122901455	C	T
11	rs35076880	0	122902389	C	T
11	rs190694277	0	122903234	A	G
11	rs11218928	0	122903430	C	T
11	rs10750230	0	122903903	C	T
11	rs117217993	0	122904036	G	T
11	rs10892954	0	122904086	G	A
11	rs12273037	0	122904468	A	T
11	rs12286407	0	122904530	G	T
11	rs11218930	0	122904704	C	T
11	rs11825773	0	122905055	G	A
11	rs922252	0	122905059	T	C
11	rs11218931	0	122906028	T	C
11	rs191579815	0	122906354	C	T
11	rs60576349	0	122906809	G	T
11	rs57088882	0	122906847	C	T
11	rs117467034	0	122907579	A	C
11	rs10892957	0	122907942	T	C
11	rs4323879	0	122908373	A	G
11	rs80087013	0	122908422	T	C
11	rs12788858	0	122908621	A	G
11	rs150786526	0	122909531	T	C
11	rs3892259	0	122909789	A	G
11	rs7126108	0	122909950	C	T
11	rs7126682	0	122910307	G	A
11	rs11218936	0	122910392	G	A
11	rs11605702	0	122911091	G	T
11	rs12574868	0	122911532	A	G
11	rs12573932	0	122911703	T	C
11	rs11826861	0	122911915	G	A
11	rs112650695	0	122911997	T	C
11	rs113830786	0	122912010	T	C
11	rs9665920	0	122912408	T	C
11	rs141780088	0	122912710	A	C
11	rs138669837	0	122912838	T	C
11	rs7931114	0	122912990	C	T
11	rs73017806	0	122913164	C	T
11	rs11218939	0	122913519	C	T
11	rs60405069	0	122914324	G	C
11	rs73608698	0	122914772	G	A
11	rs73608699	0	122915426	C	T
11	rs10160839	0	122916430	T	C
11	rs9704283	0	122916857	A	C
11	rs11600486	0	122917768	T	A
11	rs11600517	0	122917955	T	C
11	rs4936767	0	122918159	A	G
11	rs77274954	0	122919030	A	C
11	rs116852495	0	122919222	C	T
11	rs73610509	0	122919272	G	A
11	rs185768417	0	122919802	G	A
11	rs111706621	0	122919988	C	T
11	rs73610510	0	122920073	C	T
11	rs116365065	0	122920415	G	A
11	rs7941944	0	122920990	C	T
11	rs7942063	0	122921103	C	T
11	rs7942164	0	122921167	C	A
11	rs73017808	0	122922672	G	A
11	rs7128812	0	122923059	A	G
11	rs7128932	0	122923110	C	T
11	rs7102045	0	122923421	C	T
11	rs79846733	0	122923456	G	A
11	rs56131320	0	122923766	C	T
11	rs79824361	0	122923816	G	A
11	rs118172907	0	122923965	T	A
11	rs77426690	0	122924394	G	A
11	rs12791065	0	122925210	G	A
11	rs139918207	0	122925616	G	A
11	rs7111590	0	122926127	C	G
11	rs7111598	0	122926146	C	T
11	rs12418736	0	122926165	C	T
11	rs76535928	0	122926204	A	G
11	rs7122466	0	122926473	A	G
11	rs1841580	0	122926664	G	A
11	rs1461495	0	122926844	T	C
11	rs7123232	0	122926945	C	T
11	rs7109336	0	122927238	T	C
11	rs75927620	0	122927239	C	A
11	rs115026276	0	122927254	G	A
11	rs7109348	0	122927263	T	C
11	rs7949127	0	122928116	G	A
11	rs7949220	0	122928126	G	T
11	rs7948948	0	122928175	A	G
11	rs4802	0	122928622	A	G
11	rs3763897	0	122928634	A	T
11	rs4936770	0	122928875	C	T
11	rs77374206	0	122929201	G	T
11	rs113288257	0	122929221	G	A
11	rs1064585	0	122929407	T	G
11	rs1461496	0	122929624	A	G
11	rs76100066	0	122931017	C	T
11	rs56828988	0	122931154	G	A
11	rs117269401	0	122931174	G	A
11	rs1461497	0	122931213	C	T
11	rs74852789	0	122931268	G	A
11	rs41361350	0	122931625	G	A
11	rs10892958	0	122932123	C	G
11	rs41302369	0	122932285	C	A
11	rs4935825	0	122932365	A	C
11	rs11218941	0	122932409	A	G
11	rs72488031	0	122932430	G	C
11	rs79563213	0	122932524	G	C
11	rs75882958	0	122932636	T	C
11	rs146867887	0	122932732	C	A
11	rs2276074	0	122932776	G	C
11	rs1136141	0	122932777	G	A
11	rs2276075	0	122932802	G	A
11	rs2276077	0	122932817	C	T
11	rs2236658	0	122933132	T	C
11	rs2236659	0	122933181	A	G
11	rs80291945	0	122933231	G	A
11	rs2236660	0	122933527	A	G
11	rs41302371	0	122933603	C	T
11	rs7944075	0	122933677	C	T
11	rs11218943	0	122934736	A	G
11	rs78493120	0	122934746	T	G
11	rs73017811	0	122935410	T	C
11	rs12225163	0	122935517	C	G
11	rs112744581	0	122935866	C	T
11	rs112666455	0	122935892	C	T
11	rs11218944	0	122935912	A	G
11	rs78385105	0	122936021	C	T
11	rs7131452	0	122936022	A	G
11	rs11218945	0	122936377	A	T
11	rs11218946	0	122936483	A	G
11	rs12575564	0	122936666	G	A
11	rs77876049	0	122936811	G	A
11	rs12224973	0	122936990	T	A
11	rs113954756	0	122937456	G	A
11	rs146638853	0	122937512	C	T
11	rs76088419	0	122937521	T	G
11	rs190733142	0	122937860	T	C
11	rs73610550	0	122938257	T	C
11	rs74526153	0	122939095	G	A
11	rs7943796	0	122939250	G	A
11	rs7933208	0	122939340	T	C
11	rs7111596	0	122939884	T	A
11	rs76347323	0	122939984	G	A
11	rs10892959	0	122940032	G	C
11	rs117096809	0	122940169	C	T
11	rs80047973	0	122940283	G	A
11	rs1361	0	122940883	C	A
11	rs11218948	0	122940886	C	T
11	rs1129056	0	122941911	G	A
11	rs116274621	0	122942018	C	A
11	rs10892960	0	122942097	A	G
11	rs115214030	0	122942108	C	T
11	rs114901619	0	122942284	T	G
11	rs11218950	0	122942908	G	A
11	rs7949414	0	122943495	T	C
11	rs11218951	0	122943802	T	C
11	rs117702536	0	122944128	A	G
11	rs4936771	0	122944739	A	T
11	rs12226705	0	122944769	C	T
11	rs4936772	0	122945027	C	T
11	rs147579139	0	122945084	C	T
11	rs11608035	0	122945137	G	A
11	rs4936773	0	122945278	T	C
11	rs4936774	0	122945672	T	G
11	rs11218953	0	122945908	A	C
11	rs11218954	0	122946060	A	G
11	rs116227398	0	122946134	C	G
11	rs142531839	0	122946342	T	G
11	rs76813965	0	122946343	C	T
11	rs76381550	0	122946401	T	C
11	rs75738626	0	122947589	G	T
11	rs11218955	0	122947926	C	G
11	rs11218956	0	122948124	C	T
11	rs11218957	0	122948825	A	G
11	rs114514950	0	122948913	G	T
11	rs80078512	0	122949407	C	T
11	rs7115313	0	122949414	G	A
11	rs7115329	0	122949545	C	G
11	rs11218959	0	122949640	C	T
11	rs11218960	0	122949658	A	G
11	rs74581495	0	122949995	T	A
11	rs7941144	0	122950513	A	G
11	rs75961927	0	122951507	T	C
11	rs115280794	0	122951571	C	T
11	rs77467414	0	122951627	C	A
11	rs74236722	0	122952324	A	C
11	rs12417502	0	122952484	C	A
11	rs11218961	0	122952605	A	G
11	rs7949583	0	122952823	A	G
11	rs10750231	0	122953126	T	C
11	rs61904419	0	122953264	C	T
11	rs117282560	0	122953301	G	A
11	rs56154230	0	122953504	G	A
11	rs12222562	0	122953568	C	G
11	rs3829272	0	122954011	G	A
11	rs11218962	0	122954945	A	G
11	rs2276348	0	122955402	C	T
11	rs11218963	0	122955871	G	A
11	rs74946342	0	122955941	G	A
11	rs112728802	0	122956048	C	T
11	rs77485665	0	122956120	C	A
11	rs116076860	0	122956249	G	A
11	rs76561142	0	122956601	C	T
11	rs143172004	0	122956764	T	C
11	rs11218965	0	122957062	G	A
11	rs11218966	0	122957218	T	C
11	rs75665886	0	122957786	C	A
11	rs191075805	0	122958062	A	G
11	rs11218967	0	122958259	A	G
11	rs11218968	0	122958478	A	G
11	rs149425310	0	122958806	T	C
11	rs77444923	0	122959217	C	A
11	rs7130164	0	122959457	T	C
11	rs11218973	0	122959900	T	C
11	rs149954267	0	122960409	C	T
11	rs60236427	0	122960754	G	A
11	rs7104473	0	122960784	T	C
11	rs111295957	0	122960871	A	G
11	rs78988848	0	122961206	G	A
11	rs7123187	0	122961623	G	A
11	rs11218976	0	122961658	A	G
11	rs12361252	0	122962272	G	A
11	rs76138306	0	122962787	C	T
11	rs7113273	0	122962900	T	C
11	rs112938964	0	122963251	G	A
11	rs7938792	0	122963417	T	C
11	rs7952655	0	122963558	G	A
11	rs7131609	0	122963584	G	A
11	rs10892961	0	122964100	A	G
11	rs147399355	0	122964354	G	A
11	rs11218978	0	122964594	A	C
11	rs7109445	0	122965487	A	C
11	rs11218979	0	122965906	G	A
11	rs7121616	0	122966626	A	G
11	rs75581711	0	122966836	C	T
11	rs150310458	0	122966845	C	T
11	rs80271152	0	122966846	C	G
11	rs75228513	0	122966868	C	T
11	rs7122306	0	122966962	G	T
11	rs79401687	0	122966972	G	T
11	rs4936775	0	122967340	G	A
11	rs111538248	0	122967897	G	A
11	rs113712713	0	122968159	C	T
11	rs186636230	0	122969104	T	A
11	rs111672098	0	122969449	C	G
11	rs7104160	0	122969700	C	T
11	rs4936776	0	122969778	G	A
11	rs55653765	0	122969957	T	C
11	rs56266115	0	122970040	G	A
11	rs7121089	0	122970265	T	C
11	rs55910302	0	122970409	A	G
11	rs74394148	0	122970484	G	A
11	rs74494176	0	122970740	T	A
11	rs74743786	0	122970801	C	G
11	rs11218981	0	122971458	G	A
11	rs10892962	0	122971742	C	A
11	rs192431638	0	122972415	G	T
11	rs11218982	0	122972596	A	T
11	rs111727295	0	122972629	T	C
11	rs74994098	0	122972765	G	C
11	rs111911622	0	122973083	G	A
11	rs75123566	0	122973624	C	A
11	rs565242561	0	122974412	C	A
11	rs117471617	0	122975116	G	A
11	rs12286213	0	122975167	G	A
11	rs149202801	0	122975292	C	T
11	rs12287454	0	122975308	C	G
11	rs11218985	0	122975915	T	C
11	rs11218986	0	122976153	T	C
11	rs7933576	0	122976453	C	T
11	rs7933934	0	122976618	G	A
11	rs12279824	0	122976682	G	A
11	rs77859246	0	122976828	T	A
11	rs76079260	0	122977181	C	T
11	rs79741699	0	122977369	A	G
11	rs113058453	0	122977504	G	A
11	rs111569801	0	122977619	T	G
11	rs112365107	0	122977710	G	C
11	rs113912672	0	122977999	C	T
11	rs111323421	0	122978010	C	T
11	rs12283333	0	122978221	G	A
11	rs539232	0	122978433	G	A
11	rs12283600	0	122978827	C	T
11	rs10892964	0	122978883	C	A
11	rs12283819	0	122979095	G	A
11	rs12283772	0	122979116	C	T
11	rs12283776	0	122979125	C	T
11	rs75546972	0	122979229	A	T
11	rs112492529	0	122979489	C	A
11	rs111260380	0	122979613	C	G
11	rs74807714	0	122979815	T	C
11	rs78817148	0	122980203	C	G
11	rs12287002	0	122980231	G	A
11	rs11218988	0	122980506	C	G
11	rs10458940	0	122981076	C	T
11	rs111881976	0	122981156	C	T
11	rs10458941	0	122981375	C	T
11	rs147505463	0	122981538	T	G
11	rs80197279	0	122981764	C	T
11	rs77669620	0	122981796	G	A
11	rs113016928	0	122982004	C	A
11	rs9666251	0	122982204	A	G
11	rs949155	0	122982316	C	G
11	rs12290985	0	122982825	C	A
11	rs4936777	0	122982928	A	G
11	rs192203033	0	122983156	C	T
11	rs7948719	0	122983728	T	G
11	rs78124657	0	122983896	A	G
11	rs79189146	0	122983924	G	A
11	rs11218990	0	122984689	A	G
11	rs12275310	0	122984881	T	C
11	rs112149267	0	122984991	G	A
11	rs11218991	0	122985370	C	A
11	rs12277105	0	122985589	T	C
11	rs77967386	0	122986162	T	C
11	rs11607961	0	122986256	T	C
11	rs74377334	0	122986284	T	C
11	rs11607965	0	122986307	T	C
11	rs11605822	0	122986326	G	A
11	rs11607994	0	122986472	T	C
11	rs76262366	0	122986545	C	G
11	rs144127870	0	122986835	T	C
11	rs150661174	0	122988611	T	C
11	rs61140679	0	122988701	G	A
11	rs11820867	0	122988815	T	C
11	rs11218992	0	122988929	C	T
11	rs12293887	0	122989248	G	C
11	rs12280650	0	122989315	A	G
11	rs80240999	0	122989532	G	A
11	rs147031705	0	122990033	C	T
11	rs11602055	0	122990526	T	C
11	rs143414188	0	122990621	C	T
11	rs75611897	0	122991063	T	C
11	rs7122440	0	122991327	C	T
11	rs66978038	0	122991556	C	T
11	rs11822892	0	122992031	T	A
11	rs79928501	0	122992439	T	C
11	rs12286532	0	122992871	A	T
11	rs12286620	0	122993018	A	G
11	rs11601567	0	122993304	G	A
11	rs11218996	0	122993316	T	C
11	rs77987004	0	122993662	T	C
11	rs80310749	0	122994330	A	G
11	rs12289987	0	122994396	A	G
11	rs61043674	0	122994516	A	T
11	rs78868029	0	122994532	A	G
11	rs75059925	0	122995013	C	T
11	rs112885140	0	122995178	T	G
11	rs149964181	0	122995227	T	C
11	rs2169355	0	122995279	A	G
11	rs1563964	0	122995291	C	T
11	rs115544789	0	122995325	G	A
11	rs75609645	0	122995384	C	T
11	rs147694187	0	122995756	T	C
11	rs75239147	0	122995819	G	A
11	rs7126295	0	122996050	T	C
11	rs77561902	0	122996598	G	A
11	rs11218998	0	122996748	T	C
11	rs77418215	0	122996786	T	C
11	rs76000277	0	122996817	G	A
11	rs118000676	0	122997189	A	G
11	rs11825379	0	122997307	A	G
11	rs57151221	0	122997501	A	G
11	rs10892966	0	122997532	G	A
11	rs117379156	0	122997640	T	C
11	rs75132621	0	122997743	T	C
11	rs11218999	0	122998018	C	T
11	rs11219000	0	122998093	G	A
11	rs11219001	0	122998119	A	G
11	rs11219002	0	122998180	A	G
11	rs60036029	0	122998292	T	C
11	rs76695767	0	122998384	A	G
11	rs142816903	0	122998388	C	G
11	rs79360760	0	122998436	C	T
11	rs77642139	0	122998443	G	A
11	rs79576595	0	122998460	C	T
11	rs570434	0	122998925	T	C
11	rs12281757	0	122998994	T	C
11	rs11219003	0	122999535	A	G
11	rs11219004	0	122999540	G	T
11	rs11219005	0	122999582	A	G
11	rs12289830	0	123000067	A	C
11	rs191869011	0	123000336	A	G
11	rs79129722	0	123000463	T	C
11	rs77603361	0	123000488	A	G
11	rs7931136	0	123000653	G	C
11	rs7945938	0	123000710	T	C
11	rs147399235	0	123000929	G	A
11	rs10892967	0	123001058	T	C
11	rs10790554	0	123001084	A	G
11	rs12286925	0	123001223	T	C
11	rs11603215	0	123001353	G	C
11	rs12280247	0	123001595	G	A
11	rs12293323	0	123001687	A	G
11	rs12287160	0	123001697	T	G
11	rs12280271	0	123001798	C	A
11	rs145807713	0	123001955	C	T
11	rs80282008	0	123002201	C	T
11	rs1563965	0	123002293	A	C
11	rs1975890	0	123002393	G	A
11	rs1975891	0	123002588	T	C
11	rs11219008	0	123002706	C	T
11	rs11219009	0	123002723	C	T
11	rs11219010	0	123002727	G	A
11	rs4454733	0	123002792	G	T
11	rs4442564	0	123002799	T	C
11	rs12270464	0	123003222	A	G
11	rs12290670	0	123003259	T	C
11	rs12270481	0	123003303	A	C
11	rs184564167	0	123003315	T	C
11	rs10892969	0	123003381	A	G
11	rs6589966	0	123004313	C	G
11	rs79540989	0	123004528	G	T
11	rs113451750	0	123004938	A	G
11	rs12274172	0	123005241	A	G
11	rs7947919	0	123005302	G	A
11	rs12274236	0	123005349	A	G
11	rs12287615	0	123005414	G	T
11	rs112075412	0	123005484	C	T
11	rs12287518	0	123005490	C	T
11	rs12287633	0	123005614	C	T
11	rs12287708	0	123005796	C	T
11	rs12274492	0	123005825	A	G
11	rs75028411	0	123006070	A	G
11	rs7130674	0	123006150	G	A
11	rs10892970	0	123006473	C	T
11	rs75778936	0	123006534	T	C
11	rs11219013	0	123006617	C	T
11	rs11219014	0	123006624	G	T
11	rs12279677	0	123006654	C	A
11	rs148580290	0	123006836	T	C
11	rs35705706	0	123007144	T	G
11	rs117113806	0	123007176	C	T
11	rs7937767	0	123007582	G	A
11	rs7938017	0	123007752	G	A
11	rs11219015	0	123008115	G	A
11	rs12283343	0	123008349	G	C
11	rs12283311	0	123008467	C	G
11	rs4438047	0	123009683	G	A
11	rs4345978	0	123009751	G	T
11	rs4475932	0	123009975	A	G
11	rs11601147	0	123010214	A	G
11	rs11607565	0	123010477	T	C
11	rs4936778	0	123010654	G	T
11	rs4936779	0	123010674	T	G
11	rs10892971	0	123010887	C	G
11	rs11219016	0	123011036	C	G
11	rs4435015	0	123011703	T	C
11	rs4304791	0	123011731	A	G
11	rs4584587	0	123011840	C	T
11	rs111321660	0	123012018	G	A
11	rs4935826	0	123012143	T	C
11	rs78864852	0	123012255	A	G
11	rs78837657	0	123012316	T	C
11	rs7106843	0	123012573	G	A
11	rs7106958	0	123012658	G	A
11	rs6589967	0	123013236	T	C
11	rs6589968	0	123013242	C	T
11	rs6589969	0	123013271	T	C
11	rs7127338	0	123013755	T	C
11	rs7127455	0	123013822	T	C
11	rs7111575	0	123014015	C	T
11	rs75567373	0	123014293	C	G
11	rs7115102	0	123014336	C	T
11	rs2008043	0	123014573	G	A
11	rs4435010	0	123014648	C	T
11	rs7937991	0	123015003	G	A
11	rs7937909	0	123015109	C	G
11	rs12418137	0	123015370	T	G
11	rs59135714	0	123015615	G	C
11	rs7120168	0	123015914	G	A
11	rs58942901	0	123015989	C	T
11	rs57399908	0	123016049	C	T
11	rs7131073	0	123016363	A	G
11	rs7131518	0	123016437	G	T
11	rs11219021	0	123016998	T	G
11	rs7924892	0	123017181	C	A
11	rs7927861	0	123017343	A	C
11	rs7105909	0	123018038	A	G
11	rs12290580	0	123018185	C	T
11	rs78973283	0	123018442	A	G
11	rs12280662	0	123019450	A	G
11	rs11219022	0	123020074	G	C
11	rs11219023	0	123020152	T	C
11	rs12578013	0	123020231	C	T
11	rs11219024	0	123020358	T	C
11	rs191738701	0	123020465	C	T
11	rs11219025	0	123020480	T	C
11	rs11219026	0	123020574	T	C
11	rs11219027	0	123020648	G	A
11	rs149226354	0	123020723	G	C
11	rs77412627	0	123020977	T	C
11	rs11822793	0	123021593	T	C
11	rs11219031	0	123022083	A	G
11	rs78372576	0	123022113	A	C
11	rs141518433	0	123022475	C	A
11	rs11219032	0	123022592	G	A
11	rs74554984	0	123022718	C	T
11	rs34809680	0	123022720	C	T
11	rs4581460	0	123023175	G	A
11	rs34115002	0	123023385	G	T
11	rs12574703	0	123023632	G	A
11	rs11821710	0	123023829	G	A
11	rs112873339	0	123023859	C	A
11	rs11821683	0	123023870	C	A
11	rs11824132	0	123023874	T	C
11	rs74845252	0	123023889	G	C
11	rs11219033	0	123023893	G	A
11	rs11824151	0	123023983	T	C
11	rs11219034	0	123024166	A	C
11	rs73612440	0	123024371	C	T
11	rs10790555	0	123024673	C	T
11	rs78197563	0	123024765	G	A
11	rs75986508	0	123024890	C	T
11	rs60208101	0	123024904	C	T
11	rs11219035	0	123025255	T	C
11	rs12278652	0	123025291	C	T
11	rs12278689	0	123025330	C	T
11	rs12278752	0	123025482	C	T
11	rs79654275	0	123025614	A	G
11	rs10790556	0	123025690	T	C
11	rs12278850	0	123025702	C	T
11	rs10892972	0	123025875	G	C
11	rs9943547	0	123026014	G	A
11	rs9943585	0	123026248	A	G
11	rs9943479	0	123026284	C	A
11	rs4935827	0	123026484	G	T
11	rs4935828	0	123026715	A	G
11	rs4935829	0	123026823	C	G
11	rs11600359	0	123027134	G	A
11	rs11600361	0	123027157	G	A
11	rs10400330	0	123027357	A	G
11	rs10400222	0	123027372	C	T
11	rs10400223	0	123027381	G	T
11	rs10400282	0	123027583	T	G
11	rs10400332	0	123027718	A	G
11	rs10400224	0	123027868	C	T
11	rs10400227	0	123027989	G	A
11	rs10400285	0	123027998	T	C
11	rs11603148	0	123028093	T	A
11	rs9943615	0	123028306	A	G
11	rs149249789	0	123028321	G	A
11	rs150643370	0	123028770	G	A
11	rs149777408	0	123028808	C	T
11	rs12281746	0	123029038	T	C
11	rs79932610	0	123029519	C	T
11	rs10400356	0	123029545	A	G
11	rs4393328	0	123030845	G	A
11	rs10790557	0	123031140	A	T
11	rs113723266	0	123031173	C	T
11	rs80131309	0	123031174	G	A
11	rs74847454	0	123031348	A	G
11	rs117981027	0	123031374	G	T
11	rs10892974	0	123031834	T	C
11	rs11219036	0	123032224	A	T
11	rs10892975	0	123032803	C	A
11	rs12290632	0	123033277	T	C
11	rs78826291	0	123033425	G	A
11	rs10892976	0	123033499	G	A
11	rs11219037	0	123034767	C	T
11	rs12285884	0	123034921	C	T
11	rs4936780	0	123035051	A	G
11	rs12802926	0	123035936	C	A
11	rs7933163	0	123036367	A	G
11	rs117143074	0	123036393	C	T
11	rs76294729	0	123036992	C	T
11	rs6589970	0	123037481	A	G
11	rs12281599	0	123037794	G	A
11	rs10750232	0	123038062	T	C
11	rs143626713	0	123038749	G	A
11	rs10790558	0	123038840	A	G
11	rs11219040	0	123040913	T	C
11	rs144348401	0	123041006	A	T
11	rs7102292	0	123041513	G	C
11	rs117280470	0	123042276	C	T
11	rs117982387	0	123043168	G	A
11	rs11602910	0	123043315	A	G
11	rs4259834	0	123043386	T	G
11	rs10790559	0	123043485	C	T
11	rs4370954	0	123044798	T	A
11	rs4372465	0	123045084	T	C
11	rs11219042	0	123045205	T	G
11	rs7104894	0	123045391	T	C
11	rs11219043	0	123045397	C	T
11	rs35483681	0	123045730	C	T
11	rs7105425	0	123045746	T	C
11	rs12787411	0	123046105	G	A
11	rs11828777	0	123046705	T	C
11	rs10892977	0	123046903	A	C
11	rs7928609	0	123047826	G	C
11	rs7929006	0	123048162	G	T
11	rs118117028	0	123049593	G	A
11	rs11219050	0	123049798	T	C
11	rs76735255	0	123051723	A	C
11	rs17737079	0	123052815	A	G
11	rs1944605	0	123052860	G	A
11	rs7113140	0	123053078	T	C
11	rs73017873	0	123053295	C	T
11	rs7130937	0	123053321	G	A
11	rs190410354	0	123053994	A	C
11	rs11219053	0	123054084	A	G
11	rs141554724	0	123054170	C	T
11	rs76333875	0	123055213	G	A
11	rs73017874	0	123055573	C	T
11	rs10892978	0	123056368	T	G
11	rs7952397	0	123057141	G	A
11	rs78195833	0	123058458	G	T
11	rs12272176	0	123058499	T	C
11	rs61904434	0	123058911	C	G
11	rs61904435	0	123059021	G	A
11	rs7935259	0	123059765	C	T
11	rs12801982	0	123059937	T	C
11	rs57085814	0	123059944	G	C
11	rs11607969	0	123060280	G	C
11	rs7939743	0	123060935	G	T
11	rs2002871	0	123061187	C	G
11	rs878296	0	123061348	T	C
11	rs76795657	0	123061396	G	A
11	rs114432314	0	123061397	T	C
11	rs75427041	0	123061548	A	G
11	rs949065	0	123061628	G	A
11	rs949064	0	123061707	G	C
11	rs10892981	0	123063059	T	C
11	rs73017877	0	123063062	C	G
11	rs7948088	0	123063137	G	A
11	rs7129640	0	123063325	A	G
11	rs6589973	0	123063365	A	G
11	rs4403817	0	123063670	A	G
11	rs7951447	0	123063682	G	A
11	rs61904437	0	123063807	G	A
11	rs34891228	0	123063923	C	T
11	rs4936783	0	123064315	A	G
11	rs4936784	0	123064361	A	C
11	rs7941947	0	123064648	T	C
11	rs7942068	0	123064766	T	C
11	rs57671678	0	123065011	A	T
11	rs7927622	0	123065183	C	T
11	rs61904439	0	123065412	A	T
11	rs2302605	0	123065683	C	T
11	rs11219061	0	123065730	C	A
11	rs61904440	0	123066032	T	G
11	rs4554898	0	123066082	T	A
11	rs4282989	0	123066335	C	T
11	rs4429068	0	123066496	A	G
11	rs76768790	0	123066742	C	G
11	rs4488207	0	123066986	G	T
11	rs2155572	0	123067655	G	T
11	rs7946718	0	123068241	A	G
11	rs7946719	0	123068242	A	C
11	rs145369941	0	123068364	C	A
11	rs1944607	0	123069242	A	T
11	rs71490004	0	123069342	C	T
11	rs961278	0	123069447	T	A
11	rs35743456	0	123069520	T	C
11	rs76088472	0	123069981	A	G
11	rs57170132	0	123070483	C	T
11	rs61904442	0	123070685	T	G
11	rs34253590	0	123071002	G	A
11	rs76829461	0	123071109	G	T
11	rs61904443	0	123071127	G	A
11	rs61904444	0	123071708	C	A
11	rs35303205	0	123071789	C	A
11	rs149575970	0	123071929	C	T
11	rs11827966	0	123072029	A	G
11	rs111957943	0	123072070	G	A
11	rs7934131	0	123072087	A	G
11	rs78731071	0	123073091	C	A
11	rs149684209	0	123073391	C	T
11	rs11824555	0	123073525	C	T
11	rs12283437	0	123073681	C	G
11	rs71490005	0	123073758	G	A
11	rs35828676	0	123074122	A	T
11	rs61904445	0	123074371	A	T
11	rs4267083	0	123074399	T	C
11	rs4285881	0	123074526	G	C
11	rs113285046	0	123074545	G	A
11	rs11820556	0	123074716	A	G
11	rs485345	0	123074915	G	A
11	rs11219068	0	123075419	G	A
11	rs482919	0	123075614	C	T
11	rs28445684	0	123075764	T	C
11	rs28714447	0	123075782	G	T
11	rs551345	0	123076145	T	C
11	rs513314	0	123076636	A	G
11	rs577777	0	123076691	G	A
11	rs117498337	0	123076792	C	G
11	rs471973	0	123077219	T	A
11	rs577432	0	123078194	A	C
11	rs526199	0	123078524	T	C
11	rs530763	0	123079004	C	G
11	rs3017931	0	123079192	T	C
11	rs12284852	0	123079669	G	A
11	rs11219072	0	123079705	C	T
11	rs12284903	0	123079780	G	A
11	rs117539201	0	123080244	G	A
11	rs3763892	0	123080520	A	G
11	rs3763893	0	123080530	C	G
11	rs3763894	0	123080605	G	T
11	rs557660	0	123080618	T	C
11	rs59247361	0	123080772	A	C
11	rs11219074	0	123081523	C	T
11	rs112307705	0	123081533	T	C
11	rs76859702	0	123081923	G	A
11	rs543302	0	123082152	T	A
11	rs78359976	0	123082443	T	C
11	rs7105990	0	123082874	G	C
11	rs12290463	0	123082944	C	T
11	rs12290466	0	123082970	C	T
11	rs117216161	0	123083320	C	T
11	rs77115993	0	123083510	G	T
11	rs112254799	0	123083644	C	T
11	rs76330420	0	123083904	A	G
11	rs35040533	0	123083911	A	G
11	rs492248	0	123084886	T	C
11	rs149282062	0	123085166	A	G
11	rs77311370	0	123086296	G	A
11	rs149800002	0	123087262	C	T
11	rs1790229	0	123087466	T	G
11	rs7927152	0	123087671	C	T
11	rs560993	0	123087705	A	G
11	rs113857229	0	123087733	T	G
11	rs491500	0	123088005	T	C
11	rs1790230	0	123088073	G	T
11	rs3016599	0	123088171	G	A
11	rs7927804	0	123088216	C	T
11	rs3018106	0	123088403	A	G
11	rs7931911	0	123089206	G	C
11	rs557272	0	123089210	C	G
11	rs78418184	0	123089890	T	C
11	rs513136	0	123089955	A	G
11	rs10892982	0	123090555	G	A
11	rs544310	0	123091085	T	C
11	rs61904447	0	123091296	C	T
11	rs4121995	0	123091462	G	A
11	rs111551617	0	123091484	C	T
11	rs137929048	0	123091670	T	C
11	rs1944608	0	123091804	T	C
11	rs10892983	0	123092243	C	T
11	rs17127157	0	123092324	G	A
11	rs488943	0	123092449	A	G
11	rs67164150	0	123092681	G	A
11	rs11600907	0	123092831	G	A
11	rs12272976	0	123093198	C	T
11	rs497366	0	123093390	T	C
11	rs7951163	0	123093791	A	G
11	rs111372937	0	123093899	C	A
11	rs10892984	0	123094150	A	T
11	rs560192	0	123094238	A	C
11	rs56291236	0	123094454	C	A
11	rs4245047	0	123094797	T	C
11	rs17127163	0	123095428	A	T
11	rs7120082	0	123096559	C	T
11	rs7120092	0	123096583	C	A
11	rs550113	0	123096869	C	T
11	rs559254	0	123096933	A	G
11	rs77480896	0	123096958	G	A
11	rs3018105	0	123097158	A	G
11	rs493642	0	123097386	C	T
11	rs565734	0	123097661	G	A
11	rs496446	0	123097695	G	A
11	rs479000	0	123097931	G	C
11	rs524658	0	123098462	G	T
11	rs525854	0	123098651	A	G
11	rs11219080	0	123099477	C	T
11	rs557652	0	123099762	A	G
11	rs471086	0	123100081	C	G
11	rs471209	0	123100121	G	A
11	rs471320	0	123100153	G	A
11	rs57500292	0	123100948	C	T
11	rs58348134	0	123101295	A	G
11	rs73614699	0	123101491	A	G
11	rs73614702	0	123101651	A	G
11	rs73616403	0	123101805	A	G
11	rs73616405	0	123102232	T	G
11	rs75084941	0	123102513	G	A
11	rs56162316	0	123102562	G	A
11	rs77960375	0	123102968	T	C
11	rs73616409	0	123103806	T	G
11	rs117712364	0	123104329	T	C
11	rs117039279	0	123104380	C	T
11	rs73616412	0	123105019	T	A
11	rs471296	0	123105243	C	G
11	rs148080250	0	123105676	G	C
11	rs3898437	0	123106025	G	A
11	rs142293534	0	123106039	A	G
11	rs562010757	0	123107166	C	T
11	rs560152	0	123107986	T	C
11	rs191029319	0	123107987	G	A
11	rs492816	0	123108054	A	G
11	rs117542322	0	123108336	A	G
11	rs484580	0	123109469	G	A
11	rs7935323	0	123110884	T	C
11	rs540774	0	123111026	C	T
11	rs7131276	0	123111341	G	A
11	rs7939126	0	123111656	T	C
11	rs73019826	0	123112236	A	C
11	rs116998761	0	123112744	C	T
11	rs528208	0	123113377	G	C
11	rs558362	0	123114359	G	A
11	rs77155503	0	123114398	T	A
11	rs558560	0	123114432	C	T
11	rs139253612	0	123114582	G	A
11	rs76323479	0	123115390	C	A
11	rs181146697	0	123115661	C	T
11	rs482099	0	123115844	A	C
11	rs505272	0	123116056	A	G
11	rs76210542	0	123116214	G	A
11	rs508661	0	123116360	G	A
11	rs512391	0	123116799	A	G
11	rs513205	0	123116878	A	G
11	rs187185677	0	123117167	C	G
11	rs58101364	0	123117673	G	C
11	rs185756475	0	123118144	G	A
11	rs10790562	0	123118610	A	G
11	rs489029	0	123119361	C	T
11	rs528990	0	123119388	C	A
11	rs490230	0	123119552	C	T
11	rs532690	0	123119789	A	G
11	rs532826	0	123119837	A	C
11	rs503587	0	123123217	T	C
11	rs117761158	0	123123334	C	G
11	rs142709245	0	123124060	C	A
11	rs117913434	0	123124259	C	T
11	rs10892985	0	123124570	G	A
11	rs113838205	0	123125070	G	T
11	rs10892986	0	123125779	G	T
11	rs10790565	0	123127025	G	A
11	rs10790566	0	123127721	C	G
11	rs10892987	0	123127916	C	T
11	rs7125436	0	123128238	G	A
11	rs7125472	0	123128310	G	T
11	rs7128842	0	123128812	C	T
11	rs17127188	0	123129514	A	T
11	rs59560502	0	123129639	C	T
11	rs17127191	0	123129785	T	C
11	rs73019854	0	123130090	C	T
11	rs7103191	0	123130151	C	A
11	rs4936788	0	123130199	A	G
11	rs4936789	0	123130240	A	G
11	rs4936790	0	123130272	G	A
11	rs11219092	0	123130751	C	T
11	rs6589979	0	123130765	G	A
11	rs7929678	0	123130812	C	T
11	rs7930149	0	123130989	G	C
11	rs7929924	0	123130992	C	T
11	rs113134355	0	123131550	G	T
11	rs145365127	0	123131846	G	A
11	rs79292548	0	123132210	G	A
11	rs79538685	0	123132474	A	G
11	rs7115792	0	123132645	G	A
11	rs118153754	0	123133504	G	A
11	rs150760112	0	123133590	G	A
11	rs138126658	0	123134385	A	G
11	rs117441450	0	123134780	G	A
11	rs7949765	0	123135684	G	A
11	rs7129257	0	123136177	G	C
11	rs7950320	0	123136241	C	T
11	rs145464316	0	123136459	G	A
11	rs2000795	0	123136466	G	A
11	rs2000796	0	123136552	T	C
11	rs12576528	0	123136864	T	C
11	rs12421414	0	123137035	A	C
11	rs883410	0	123138144	G	A
11	rs883411	0	123138176	A	T
11	rs3935933	0	123138477	T	A
11	rs4073050	0	123138481	T	G
11	rs7940505	0	123138835	A	G
11	rs7940634	0	123138954	A	G
11	rs7927484	0	123138960	T	C
11	rs7940974	0	123138998	G	A
11	rs4280007	0	123139551	T	C
11	rs4280008	0	123139559	T	C
11	rs4351827	0	123139617	C	T
11	rs4303242	0	123139695	G	A
11	rs4503563	0	123139897	C	T
11	rs4499014	0	123139948	C	T
11	rs10790567	0	123141043	C	T
11	rs73616489	0	123141559	G	A
11	rs2156448	0	123141616	C	T
11	rs73616492	0	123141634	A	C
11	rs2156447	0	123141851	C	T
11	rs4936793	0	123142126	C	T
11	rs6589983	0	123142169	T	G
11	rs7927988	0	123142558	C	G
11	rs7928409	0	123142774	G	C
11	rs4323880	0	123142803	G	A
11	rs7928227	0	123142848	A	G
11	rs4402299	0	123142885	A	G
11	rs4325322	0	123142887	G	A
11	rs4325323	0	123142916	G	A
11	rs4307735	0	123143156	T	C
11	rs12271070	0	123143200	T	A
11	rs11219096	0	123143490	A	G
11	rs4936794	0	123143700	G	A
11	rs4936795	0	123143714	T	C
11	rs4936796	0	123143816	G	T
11	rs4936797	0	123143850	C	A
11	rs4936798	0	123144083	A	C
11	rs7935648	0	123144515	A	G
11	rs12280623	0	123144593	A	C
11	rs117607359	0	123144927	A	G
11	rs148383206	0	123144949	C	T
11	rs56980254	0	123145300	T	C
11	rs61121686	0	123146183	A	T
11	rs553186174	0	123146319	C	T
11	rs35736088	0	123146402	G	T
11	rs7130207	0	123146735	C	T
11	rs7130567	0	123146860	G	C
11	rs10892988	0	123147331	G	A
11	rs7941914	0	123147698	T	C
11	rs117404621	0	123147839	C	T
11	rs79490271	0	123148828	C	T
11	rs79862545	0	123148923	C	T
11	rs78771695	0	123149411	A	C
11	rs7934887	0	123149582	G	T
11	rs12806349	0	123150704	G	A
11	rs111318420	0	123150843	G	A
11	rs188282492	0	123150860	C	A
11	rs35678992	0	123150900	C	A
11	rs143970619	0	123150971	A	G
11	rs11518410	0	123151009	C	T
11	rs11601902	0	123151020	T	G
11	rs111910505	0	123151058	G	A
11	rs150328798	0	123151235	T	C
11	rs117620954	0	123151411	C	T
11	rs75899480	0	123151479	A	G
11	rs11219100	0	123151785	T	C
11	rs56021828	0	123151888	G	T
11	rs11219101	0	123152011	C	A
11	rs7125324	0	123152425	C	T
11	rs55888036	0	123152500	G	A
11	rs7111169	0	123152535	T	G
11	rs35055985	0	123152692	G	C
11	rs35802135	0	123152707	C	T
11	rs17127226	0	123152748	G	T
11	rs7947203	0	123152997	A	G
11	rs6589984	0	123153043	C	T
11	rs6589985	0	123153094	A	G
11	rs6589986	0	123153275	C	T
11	rs6589987	0	123153359	C	T
11	rs144567555	0	123154563	T	C
11	rs10892992	0	123154614	A	C
11	rs10892993	0	123154698	G	T
11	rs10892995	0	123155262	A	G
11	rs17659397	0	123155532	G	C
11	rs113143623	0	123155630	A	G
11	rs7124862	0	123156177	T	G
11	rs75369306	0	123156442	G	A
11	rs73618351	0	123157015	C	T
11	rs10892996	0	123157134	T	C
11	rs10892997	0	123157242	G	A
11	rs10892998	0	123157342	C	T
11	rs10892999	0	123158221	A	C
11	rs11219104	0	123158676	C	A
11	rs58781690	0	123159146	C	T
11	rs7945589	0	123159187	T	C
11	rs7930806	0	123159216	G	A
11	rs7948752	0	123159435	T	C
11	rs60478698	0	123159495	G	C
11	rs10790569	0	123159554	C	T
11	rs10790570	0	123159665	T	A
11	rs148058013	0	123159682	C	T
11	rs78387851	0	123159737	C	A
11	rs58395005	0	123159930	G	A
11	rs117993454	0	123160051	C	A
11	rs1943463	0	123160328	T	A
11	rs4548632	0	123160660	T	G
11	rs73021813	0	123160814	C	T
11	rs7116218	0	123160818	C	T
11	rs75265278	0	123161111	C	A
11	rs10736527	0	123161406	G	T
11	rs10750233	0	123161435	A	G
11	rs10750234	0	123161496	T	C
11	rs73618371	0	123161686	A	G
11	rs10750235	0	123161737	G	A
11	rs11600167	0	123161874	G	T
11	rs10790571	0	123161995	T	C
11	rs11219106	0	123162118	C	T
11	rs73618373	0	123162145	T	A
11	rs7932286	0	123162332	T	A
11	rs7945779	0	123162514	C	T
11	rs188701486	0	123162691	G	T
11	rs7946395	0	123162829	G	A
11	rs181753815	0	123164134	G	C
11	rs2187325	0	123164362	T	G
11	rs145611839	0	123164708	G	A
11	rs57877076	0	123164725	G	A
11	rs11821954	0	123164850	C	G
11	rs7119190	0	123164898	T	G
11	rs7926273	0	123165136	C	T
11	rs7926507	0	123165180	G	A
11	rs117200604	0	123165182	G	A
11	rs113281441	0	123165186	G	T
11	rs6589991	0	123165765	A	G
11	rs7107288	0	123166014	A	C
11	rs6589992	0	123166133	T	C
11	rs7107994	0	123166266	G	A
11	rs140661294	0	123166495	G	A
11	rs6589993	0	123167213	A	T
11	rs77661461	0	123167221	T	A
11	rs6589994	0	123167298	T	A
11	rs7123177	0	123167656	A	G
11	rs75098306	0	123167707	G	A
11	rs76960497	0	123167803	C	T
11	rs118108742	0	123168235	G	A
11	rs11219107	0	123168256	C	T
11	rs78907576	0	123168409	C	T
11	rs73618393	0	123168594	T	C
11	rs12273510	0	123168743	C	A
11	rs56834197	0	123169599	T	C
11	rs61907365	0	123169964	C	T
11	rs73021837	0	123170029	C	T
11	rs113950834	0	123170170	G	A
11	rs76935227	0	123170205	T	C
11	rs80043230	0	123170428	C	T
11	rs78498120	0	123170429	G	A
11	rs142217848	0	123170596	C	T
11	rs11602287	0	123170792	C	T
11	rs78095763	0	123170903	T	C
11	rs11602348	0	123170925	G	T
11	rs7947161	0	123171353	T	C
11	rs74348295	0	123171415	C	T
11	rs55841385	0	123171851	T	C
11	rs57205642	0	123171858	G	A
11	rs73618398	0	123172183	T	C
11	rs75798184	0	123172184	G	A
11	rs4303243	0	123172682	C	A
11	rs11219108	0	123172745	C	G
11	rs73619904	0	123174149	A	G
11	rs73619907	0	123174379	G	A
11	rs75227299	0	123174942	C	T
11	rs145066072	0	123175461	C	T
11	rs2156444	0	123175580	C	G
11	rs2156445	0	123175815	T	C
11	rs4619156	0	123176226	G	A
11	rs11602677	0	123176516	G	A
11	rs10893004	0	123176833	C	T
11	rs948838	0	123177224	C	T
11	rs948839	0	123177264	A	T
11	rs73021853	0	123177517	C	G
11	rs61904671	0	123177707	C	A
11	rs61904672	0	123177860	T	C
11	rs11603794	0	123178320	G	A
11	rs77218908	0	123178380	C	G
11	rs76968238	0	123178440	C	T
11	rs11219109	0	123178697	C	A
11	rs112148707	0	123178711	A	G
11	rs11219110	0	123178814	G	A
11	rs9888300	0	123179064	A	C
11	rs9888204	0	123179123	C	A
11	rs73619920	0	123179260	T	G
11	rs11604346	0	123179398	C	G
11	rs7943399	0	123179822	A	G
11	rs10893005	0	123180449	G	A
11	rs61904673	0	123180657	G	A
11	rs13377457	0	123181129	G	A
11	rs75789367	0	123181687	C	T
11	rs60140325	0	123181774	G	A
11	rs17127237	0	123181990	C	T
11	rs10750236	0	123182169	G	A
11	rs78875103	0	123182197	A	G
11	rs78093004	0	123182232	C	T
11	rs113915546	0	123182393	T	G
11	rs10790573	0	123182405	A	G
11	rs10790574	0	123182486	A	G
11	rs112325616	0	123182502	A	G
11	rs139221417	0	123182537	A	C
11	rs144094198	0	123182538	T	C
11	rs112221380	0	123182814	G	A
11	rs73619931	0	123182876	C	A
11	rs10790575	0	123182985	C	A
11	rs61595086	0	123183738	T	C
11	rs60613622	0	123183904	T	C
11	rs10893006	0	123183969	C	T
11	rs60177703	0	123184103	A	G
11	rs10893007	0	123184109	G	C
11	rs73619938	0	123184557	C	A
11	rs79495594	0	123184636	T	C
11	rs78901373	0	123184640	C	T
11	rs73619940	0	123184664	T	C
11	rs73619942	0	123184862	G	T
11	rs10893008	0	123184974	C	A
11	rs117229746	0	123184983	A	C
11	rs61904675	0	123185906	G	A
11	rs11219111	0	123186085	G	C
11	rs138080244	0	123186478	C	T
11	rs10893009	0	123186602	T	G
11	rs4578399	0	123187085	A	G
11	rs60601759	0	123187163	T	A
11	rs4280009	0	123187205	C	A
11	rs4631892	0	123187222	A	G
11	rs1893674	0	123187779	T	G
11	rs11606158	0	123187865	G	A
11	rs59900896	0	123187911	G	A
11	rs11606195	0	123188063	G	T
11	rs948840	0	123188245	A	T
11	rs948841	0	123188338	T	C
11	rs113610480	0	123188455	T	C
11	rs35297284	0	123188610	A	G
11	rs11606684	0	123188651	G	A
11	rs11606676	0	123188742	C	G
11	rs118047366	0	123189177	C	T
11	rs142635481	0	123189284	G	C
11	rs12797279	0	123189335	G	C
11	rs56122130	0	123189794	C	A
11	rs55692500	0	123189820	T	C
11	rs56197134	0	123189889	C	A
11	rs12577582	0	123189921	G	A
11	rs10160306	0	123189922	T	C
11	rs10160307	0	123189973	T	C
11	rs10160308	0	123189985	T	C
11	rs7115555	0	123190402	C	T
11	rs7115445	0	123190419	A	G
11	rs7101428	0	123190567	T	C
11	rs7116171	0	123190719	G	A
11	rs7101668	0	123190744	T	C
11	rs7116078	0	123190803	C	A
11	rs4450184	0	123190894	T	C
11	rs4567480	0	123190898	G	A
11	rs4421758	0	123191023	A	G
11	rs61904681	0	123191067	C	A
11	rs7120003	0	123191589	C	T
11	rs7105805	0	123191659	T	C
11	rs73619970	0	123192495	G	A
11	rs73603903	0	123192609	C	T
11	rs11820616	0	123192880	C	T
11	rs10893010	0	123192900	A	G
11	rs11219113	0	123192939	A	G
11	rs10736528	0	123193404	T	G
11	rs7949435	0	123193409	A	G
11	rs10893011	0	123193489	G	A
11	rs10736529	0	123193491	G	A
11	rs7936483	0	123193678	T	G
11	rs35202387	0	123193853	G	A
11	rs56330917	0	123194210	A	T
11	rs12275698	0	123194424	C	A
11	rs11219114	0	123194520	A	C
11	rs10893013	0	123194837	A	G
11	rs10893014	0	123194843	T	C
11	rs10893015	0	123194915	C	T
11	rs10893016	0	123194955	T	C
11	rs10750237	0	123195154	T	C
11	rs17127253	0	123195602	G	T
11	rs10893017	0	123196113	T	C
11	rs7107396	0	123196208	A	G
11	rs7119283	0	123196784	G	A
11	rs7119209	0	123196916	C	T
11	rs7119204	0	123196941	A	G
11	rs117600716	0	123196995	G	A
11	rs187289027	0	123197083	C	T
11	rs7931366	0	123197696	T	A
11	rs7945055	0	123198017	C	T
11	rs6589997	0	123198114	C	T
11	rs7123956	0	123198231	C	T
11	rs7123833	0	123198232	A	G
11	rs7127332	0	123198588	C	A
11	rs117349716	0	123198710	G	A
11	rs7113570	0	123198943	T	C
11	rs139845788	0	123199499	T	C
11	rs11219115	0	123199567	G	A
11	rs117896619	0	123200079	C	T
11	rs117800638	0	123202421	G	C
11	rs7114021	0	123202490	C	G
11	rs112963632	0	123202930	G	A
11	rs190021453	0	123203074	C	T
11	rs79341298	0	123203293	C	G
11	rs11219117	0	123203841	G	C
11	rs117942634	0	123204835	A	G
11	rs73603930	0	123205078	G	A
11	rs148956428	0	123205650	C	A
11	rs17670852	0	123206593	G	A
11	rs112302984	0	123206972	C	A
11	rs57830495	0	123207105	A	C
11	rs7102914	0	123208630	T	G
11	rs78448032	0	123210423	G	A
11	rs73603932	0	123212057	G	A
11	rs77139973	0	123212543	G	A
11	rs17127271	0	123214487	C	T
11	rs117069795	0	123214802	T	G
11	rs7112931	0	123214922	A	G
11	rs73023713	0	123215886	A	G
11	rs17127272	0	123215965	C	G
11	rs7103133	0	123216036	T	C
11	rs146689142	0	123216238	A	G
11	rs17127281	0	123217154	C	T
11	rs2156446	0	123217382	G	A
11	rs4281493	0	123217545	T	C
11	rs60003207	0	123217583	G	A
11	rs10893019	0	123217828	A	G
11	rs111925642	0	123218241	A	T
11	rs139281565	0	123218285	C	A
11	rs118093639	0	123218421	T	C
11	rs113793872	0	123219288	G	A
11	rs17738649	0	123219545	G	A
11	rs10893020	0	123219813	G	C
11	rs10893021	0	123219824	T	C
11	rs10893022	0	123219858	A	T
11	rs60774892	0	123221445	T	C
11	rs113156220	0	123221542	C	T
11	rs150956902	0	123221562	G	A
11	rs140779596	0	123221755	A	G
11	rs10893023	0	123221778	A	G
11	rs7120111	0	123221809	C	T
11	rs7120742	0	123222253	C	T
11	rs60146789	0	123222749	A	C
11	rs10893024	0	123222997	T	G
11	rs117701226	0	123223274	C	T
11	rs7123457	0	123226103	T	C
11	rs58921735	0	123226202	C	G
11	rs112856352	0	123226744	C	T
11	rs73023720	0	123227693	C	T
11	rs73023722	0	123229376	C	G
11	rs189203480	0	123229458	C	T
11	rs2156442	0	123229618	A	G
11	rs9666197	0	123229854	G	A
11	rs948842	0	123230012	G	A
11	rs6589998	0	123230541	A	G
11	rs7105674	0	123230858	A	C
11	rs58046759	0	123231593	G	T
11	rs10893025	0	123232801	T	C
11	rs10893026	0	123232996	C	G
11	rs10893027	0	123233094	C	G
11	rs10893028	0	123233095	A	G
11	rs7130954	0	123233309	T	C
11	rs17127284	0	123234210	T	C
11	rs10893029	0	123234296	T	G
11	rs7109102	0	123235156	T	C
11	rs7934778	0	123235612	T	A
11	rs7934888	0	123235706	T	G
11	rs7948443	0	123235872	A	G
11	rs12225861	0	123236244	A	G
11	rs10893030	0	123236983	G	A
11	rs12223538	0	123237235	G	A
11	rs17738808	0	123237252	C	T
11	rs150615810	0	123237849	T	G
11	rs35475086	0	123239522	G	A
11	rs11219121	0	123239728	C	T
11	rs12221651	0	123239984	A	G
11	rs11219122	0	123240173	T	C
11	rs149167346	0	123240386	C	G
11	rs4267084	0	123241173	T	C
11	rs139495549	0	123241718	G	T
11	rs144428327	0	123242891	C	T
11	rs57596880	0	123243152	C	G
11	rs11822822	0	123243942	A	G
11	rs7949966	0	123244799	T	C
11	rs10893031	0	123246088	A	G
11	rs10893032	0	123246154	G	A
11	rs61904728	0	123246231	T	C
11	rs17738936	0	123247095	T	C
11	rs56996228	0	123247122	C	T
11	rs75211719	0	123248157	A	G
11	rs191859137	0	123248743	G	A
11	rs7944977	0	123248982	T	C
11	rs117083044	0	123249739	G	A
11	rs79128007	0	123250265	T	C
11	rs34967728	0	123250548	C	T
11	rs10893033	0	123250754	G	C
11	rs12574231	0	123252802	C	T
11	rs61904730	0	123253755	T	C
11	rs61904731	0	123254101	A	T
11	rs59715108	0	123254588	A	G
11	rs11219125	0	123254665	A	C
11	rs111391138	0	123255167	C	A
11	rs724738	0	123255329	C	T
11	rs12224823	0	123256550	C	A
11	rs77051819	0	123257103	G	A
11	rs80137258	0	123258202	G	T
11	rs10893034	0	123258533	T	A
11	rs60911557	0	123258790	T	C
11	rs115973707	0	123258821	C	T
11	rs12226119	0	123259611	G	A
11	rs56663656	0	123260184	T	A
11	rs11219126	0	123260637	C	G
11	rs75820525	0	123260921	T	C
11	rs7927064	0	123261385	T	C
11	rs59757547	0	123262785	T	C
11	rs61904733	0	123263802	A	G
11	rs76583376	0	123263872	T	G
11	rs76448531	0	123264115	C	G
11	rs1943465	0	123264178	G	A
11	rs1943466	0	123264642	C	A
11	rs474771	0	123264762	G	A
11	rs80195744	0	123265438	T	C
11	rs7121824	0	123265719	T	C
11	rs7105884	0	123265842	C	A
11	rs7106228	0	123265949	G	A
11	rs58689076	0	123266198	C	T
11	rs1943467	0	123266799	C	A
11	rs1985916	0	123266990	C	G
11	rs4936803	0	123267045	A	G
11	rs6589999	0	123267919	C	G
11	rs114173720	0	123268248	C	G
11	rs1943468	0	123268623	T	C
11	rs61904735	0	123268864	C	T
11	rs7951557	0	123269712	C	T
11	rs74919962	0	123270866	C	T
11	rs116495072	0	123270888	A	T
11	rs7120872	0	123270939	T	C
11	rs11219128	0	123271140	G	A
11	rs78597932	0	123271604	T	G
11	rs111398854	0	123271669	G	A
11	rs7946337	0	123271746	T	C
11	rs6590000	0	123272094	T	C
11	rs6590001	0	123272114	G	T
11	rs6590002	0	123272120	A	G
11	rs146525590	0	123272344	G	A
11	rs142998501	0	123272819	G	A
11	rs118083026	0	123273468	G	A
11	rs73023763	0	123274226	T	C
11	rs12290808	0	123274281	T	C
11	rs61904737	0	123274409	G	A
11	rs73605966	0	123274602	C	T
11	rs12284170	0	123274637	G	A
11	rs4582988	0	123274731	T	C
11	rs141325823	0	123274848	C	T
11	rs61904738	0	123274850	A	G
11	rs115512617	0	123275087	G	A
11	rs57117717	0	123275356	T	A
11	rs17127340	0	123275452	G	C
11	rs141856821	0	123275477	C	T
11	rs17127342	0	123275496	C	T
11	rs73023769	0	123276124	G	A
11	rs61904739	0	123276142	A	G
11	rs73605976	0	123276300	C	T
11	rs73605979	0	123276338	G	A
11	rs55741849	0	123276754	G	T
11	rs11219131	0	123276918	T	C
11	rs59666488	0	123277438	T	G
11	rs61904741	0	123278822	T	A
11	rs2282560	0	123279902	A	T
11	rs113828677	0	123279988	T	A
11	rs2282561	0	123280309	C	T
11	rs190427450	0	123281735	C	T
11	rs7950886	0	123282195	G	A
11	rs2714062	0	123282315	T	C
11	rs17127350	0	123282814	C	T
11	rs17127353	0	123282952	A	G
11	rs2846063	0	123283334	A	C
11	rs2714061	0	123283795	T	C
11	rs2714060	0	123283903	C	A
11	rs2714059	0	123283922	T	C
11	rs2714058	0	123284810	T	C
11	rs2714057	0	123285013	A	G
11	rs12575737	0	123285639	A	G
11	rs2953192	0	123285873	C	T
11	rs2953191	0	123285900	A	G
11	rs2953190	0	123286102	A	C
11	rs56242539	0	123286319	T	C
11	rs151104519	0	123286471	C	T
11	rs76119960	0	123286934	G	A
11	rs58347505	0	123287639	G	C
11	rs56293557	0	123287782	C	T
11	rs2846060	0	123287871	G	A
11	rs61306487	0	123287897	A	G
11	rs4935838	0	123288281	G	A
11	rs501837	0	123288382	T	C
11	rs141371320	0	123288435	A	G
11	rs2714056	0	123288479	C	T
11	rs142605559	0	123288922	C	T
11	rs73606001	0	123289472	T	C
11	rs2156443	0	123289851	G	A
11	rs61904754	0	123291301	A	G
11	rs117035403	0	123291574	C	A
11	rs520811	0	123293088	A	G
11	rs7126829	0	123293350	A	G
11	rs10893035	0	123293704	T	C
11	rs7925235	0	123295313	G	C
11	rs117219584	0	123295414	G	A
11	rs4402305	0	123296507	G	C
11	rs77669564	0	123296566	C	T
11	rs56177337	0	123297000	C	T
11	rs118129327	0	123297213	C	T
11	rs10893036	0	123297570	G	A
11	rs11219137	0	123297615	T	C
11	rs4936805	0	123298088	G	A
11	rs117666138	0	123298356	T	C
11	rs11219138	0	123298956	G	C
11	rs74425602	0	123299557	T	C
11	rs141392598	0	123299950	T	C
11	rs4078010	0	123300771	G	C
11	rs560924981	0	123301346	G	A
11	rs948003	0	123302186	T	C
11	rs58979012	0	123302229	T	G
11	rs79614428	0	123302425	T	C
11	rs78206655	0	123302696	G	T
11	rs76854774	0	123302788	C	G
11	rs113563621	0	123302951	A	G
11	rs111655335	0	123303109	A	G
11	rs10893037	0	123303133	C	T
11	rs2714055	0	123304046	A	T
11	rs147489401	0	123304508	G	C
11	rs3016380	0	123304650	T	C
11	rs111541795	0	123304812	C	T
11	rs150886767	0	123305474	C	T
11	rs948130	0	123305964	C	A
11	rs2846054	0	123305966	T	G
11	rs17671708	0	123306172	T	C
11	rs192467017	0	123306741	C	T
11	rs11602517	0	123306808	G	A
11	rs2846294	0	123306814	A	C
11	rs2846293	0	123307262	A	G
11	rs2714054	0	123307635	T	C
11	rs146442073	0	123307649	C	T
11	rs11219139	0	123308082	C	T
11	rs2846290	0	123308271	C	A
11	rs10790577	0	123308830	C	T
11	rs733353	0	123309473	A	G
11	rs733352	0	123309641	G	A
11	rs751949	0	123309740	A	G
11	rs1892968	0	123310380	C	T
11	rs150471183	0	123311123	C	T
11	rs138574514	0	123311211	C	T
11	rs7949719	0	123311510	C	T
11	rs60581103	0	123312004	C	T
11	rs2714053	0	123312063	A	G
11	rs2846307	0	123312743	G	C
11	rs75252611	0	123312936	A	G
11	rs11606180	0	123313206	G	A
11	rs74859128	0	123313513	C	T
11	rs117184387	0	123313634	A	G
11	rs10893038	0	123313713	G	A
11	rs185054963	0	123313855	C	T
11	rs2714051	0	123315307	T	C
11	rs117791926	0	123315578	T	C
11	rs56284028	0	123316017	T	A
11	rs78664463	0	123316864	T	C
11	rs73025913	0	123317217	G	A
11	rs2846295	0	123317664	A	G
11	rs73025917	0	123317848	T	C
11	rs2846062	0	123318063	G	A
11	rs7105246	0	123318348	A	G
11	rs11219141	0	123318657	T	C
11	rs143639708	0	123320727	G	C
11	rs12421839	0	123320804	G	A
11	rs146875062	0	123320930	A	G
11	rs73607991	0	123321563	G	A
11	rs75881735	0	123322498	G	T
11	rs12574150	0	123322619	G	A
11	rs79876829	0	123322675	G	A
11	rs57488305	0	123322748	T	C
11	rs2846057	0	123323237	T	C
11	rs4936807	0	123323426	C	G
11	rs55991135	0	123323851	G	A
11	rs12222157	0	123324024	G	A
11	rs112402363	0	123324053	C	T
11	rs7949223	0	123324221	C	T
11	rs113208791	0	123324273	C	T
11	rs113679003	0	123324320	T	C
11	rs4936808	0	123324588	T	C
11	rs17127377	0	123324753	C	T
11	rs77277044	0	123325012	A	C
11	rs75848431	0	123325111	C	T
11	rs73025923	0	123325340	A	C
11	rs11219143	0	123325653	G	A
11	rs12365030	0	123325999	A	G
11	rs12577963	0	123326246	G	A
11	rs56222026	0	123326651	G	A
11	rs11219144	0	123326748	A	G
11	rs12806644	0	123326752	A	C
11	rs56027383	0	123326861	C	T
11	rs11219145	0	123326953	T	C
11	rs12360751	0	123327366	G	A
11	rs113124284	0	123327607	G	A
11	rs12574068	0	123327891	C	T
11	rs11219147	0	123328203	G	A
11	rs11600841	0	123328295	G	A
11	rs12417308	0	123328463	C	T
11	rs74834522	0	123329437	A	G
11	rs73025928	0	123329504	C	T
11	rs2846058	0	123329521	A	G
11	rs12274596	0	123329634	C	T
11	rs79114739	0	123329784	G	T
11	rs56383769	0	123329867	T	A
11	rs7395738	0	123330120	T	C
11	rs55848228	0	123330135	C	G
11	rs55772907	0	123330144	A	G
11	rs56355382	0	123330295	G	T
11	rs10893041	0	123330384	C	G
11	rs73025931	0	123330413	C	G
11	rs56404409	0	123330467	G	A
11	rs56328670	0	123330641	A	T
11	rs55917769	0	123330649	C	A
11	rs17127387	0	123330732	T	G
11	rs7104456	0	123330762	G	A
11	rs55837399	0	123330774	A	T
11	rs55779641	0	123330821	G	A
11	rs11219148	0	123331172	T	C
11	rs11219149	0	123331441	G	T
11	rs17127389	0	123331630	C	T
11	rs11219150	0	123331791	G	T
11	rs113740647	0	123331819	A	G
11	rs112309634	0	123331847	G	A
11	rs149068595	0	123332082	C	T
11	rs11219151	0	123332265	A	G
11	rs112139071	0	123332351	T	C
11	rs113706147	0	123332459	T	C
11	rs112249715	0	123332472	T	C
11	rs7112745	0	123332621	C	G
11	rs111971830	0	123332799	C	T
11	rs11219153	0	123332865	T	C
11	rs10893042	0	123332970	G	C
11	rs113804901	0	123333960	A	T
11	rs12788072	0	123334298	A	G
11	rs73025942	0	123334349	G	C
11	rs1892969	0	123334740	G	C
11	rs12576499	0	123335531	G	A
11	rs17127395	0	123335817	C	T
11	rs144012382	0	123336385	G	A
11	rs113288907	0	123336440	G	C
11	rs7107803	0	123337219	C	T
11	rs73025948	0	123337435	T	A
11	rs4936810	0	123337892	G	T
11	rs17127396	0	123338245	A	G
11	rs144065255	0	123338664	C	T
11	rs12364650	0	123338855	T	C
11	rs3016381	0	123339472	C	A
11	rs10893043	0	123339488	A	T
11	rs2846322	0	123339563	T	C
11	rs12787189	0	123339759	C	T
11	rs2714039	0	123339958	G	A
11	rs76125074	0	123341104	G	A
11	rs11219158	0	123341271	G	A
11	rs11219159	0	123341314	C	T
11	rs34057425	0	123341589	T	A
11	rs2714042	0	123342342	G	A
11	rs2714043	0	123342395	T	G
11	rs11219161	0	123342500	C	A
11	rs2714044	0	123342750	T	C
11	rs2714045	0	123342794	A	G
11	rs10893044	0	123342953	A	G
11	rs2714046	0	123343203	C	A
11	rs12790721	0	123343261	T	C
11	rs36020612	0	123344435	C	T
11	rs12797056	0	123344809	A	G
11	rs36051450	0	123344959	T	C
11	rs2714048	0	123345497	T	C
11	rs2714049	0	123345520	G	A
11	rs145406077	0	123345581	G	C
11	rs2714050	0	123346238	A	T
11	rs61906271	0	123347191	G	A
11	rs56042230	0	123347461	G	A
11	rs75819971	0	123347708	T	G
11	rs12225257	0	123347863	C	T
11	rs149241038	0	123348157	G	A
11	rs148409037	0	123348646	C	A
11	rs1012849	0	123349468	C	T
11	rs1012850	0	123349837	G	A
11	rs2714088	0	123350669	G	A
11	rs148932521	0	123351011	C	G
11	rs2846059	0	123351341	T	C
11	rs17672334	0	123351589	C	T
11	rs75884489	0	123351616	C	T
11	rs141188603	0	123352084	C	G
11	rs116460231	0	123352181	C	A
11	rs115089156	0	123352184	C	A
11	rs112221755	0	123352938	T	C
11	rs143420013	0	123352967	C	T
11	rs11219167	0	123353013	G	C
11	rs144561210	0	123353565	G	A
11	rs67982647	0	123353624	G	A
11	rs12798553	0	123353693	G	A
11	rs139514513	0	123353966	G	A
11	rs2846065	0	123354369	A	G
11	rs35923643	0	123355391	A	G
11	rs3016478	0	123355797	A	G
11	rs2953198	0	123356767	C	G
11	rs77413340	0	123356978	G	A
11	rs117553712	0	123357380	C	T
11	rs2714087	0	123357815	C	A
11	rs138903293	0	123358132	G	A
11	rs11219168	0	123358301	C	T
11	rs10790578	0	123358347	T	C
11	rs115371191	0	123358865	A	G
11	rs2846321	0	123358874	A	C
11	rs2846320	0	123359058	C	T
11	rs73025984	0	123359065	G	A
11	rs75950719	0	123359098	C	A
11	rs2846319	0	123359212	C	T
11	rs2846318	0	123359308	G	A
11	rs75610316	0	123359606	C	T
11	rs2846317	0	123359638	A	G
11	rs61062195	0	123359705	G	A
11	rs2846315	0	123359772	A	C
11	rs12293377	0	123360290	C	T
11	rs2714086	0	123360520	G	A
11	rs2846314	0	123360581	G	A
11	rs2714085	0	123360623	G	A
11	rs2846313	0	123360929	G	A
11	rs2714084	0	123361020	A	G
11	rs735665	0	123361397	G	A
11	rs141135545	0	123361482	G	A
11	rs117550899	0	123362029	C	T
11	rs2846291	0	123362590	T	A
11	rs2714083	0	123362758	C	G
11	rs2714082	0	123362760	C	G
11	rs2846292	0	123363067	A	G
11	rs73025994	0	123363603	C	T
11	rs12364429	0	123364487	A	G
11	rs61906275	0	123364494	A	G
11	rs3016471	0	123364917	T	C
11	rs115307677	0	123364928	T	C
11	rs58642401	0	123365440	A	G
11	rs10893046	0	123365539	G	A
11	rs138639502	0	123365660	T	C
11	rs73025999	0	123366248	C	T
11	rs2714081	0	123367686	G	A
11	rs10893047	0	123367809	T	G
11	rs147327827	0	123368042	G	A
11	rs2953196	0	123368333	A	G
11	rs3016472	0	123368588	G	A
11	rs114611200	0	123368685	C	T
11	rs2714080	0	123368807	T	C
11	rs2714079	0	123368933	C	T
11	rs7125665	0	123369221	C	G
11	rs11219171	0	123369222	T	A
11	rs2714078	0	123370239	T	C
11	rs2714077	0	123370448	A	G
11	rs11219172	0	123370460	C	A
11	rs3016473	0	123370595	G	A
11	rs67351341	0	123370668	A	G
11	rs2714076	0	123371318	G	A
11	rs12362253	0	123371708	C	T
11	rs12285068	0	123371916	T	A
11	rs61906276	0	123372116	T	C
11	rs17127419	0	123372958	C	T
11	rs10893048	0	123373171	A	G
11	rs9737362	0	123373342	A	G
11	rs59536683	0	123373354	G	A
11	rs34477248	0	123373702	C	A
11	rs2846296	0	123374276	A	G
11	rs150416131	0	123374347	C	T
11	rs2714074	0	123374466	A	G
11	rs2846298	0	123374537	T	G
11	rs17092996	0	123374587	A	G
11	rs117685485	0	123374783	C	T
11	rs12789243	0	123374923	T	C
11	rs2846299	0	123375056	A	G
11	rs11219173	0	123375355	C	T
11	rs11219174	0	123375359	T	C
11	rs11219175	0	123375492	C	G
11	rs139107205	0	123375636	A	T
11	rs2846300	0	123375792	G	A
11	rs2714073	0	123375949	G	A
11	rs17127421	0	123376041	G	C
11	rs146582003	0	123376881	G	A
11	rs11219176	0	123377135	G	A
11	rs2714072	0	123377313	T	C
11	rs4936811	0	123377315	G	A
11	rs11219177	0	123378325	A	C
11	rs2714071	0	123378327	T	C
11	rs11219178	0	123378492	C	T
11	rs11219179	0	123378721	T	C
11	rs149611064	0	123378992	C	T
11	rs2714070	0	123379387	A	G
11	rs116918386	0	123379600	C	T
11	rs4936812	0	123380175	A	C
11	rs2846302	0	123380212	C	A
11	rs7945117	0	123380938	C	T
11	rs11219180	0	123381605	T	C
11	rs4936813	0	123382247	C	A
11	rs11219181	0	123382773	G	C
11	rs12574747	0	123383072	A	G
11	rs12577152	0	123383522	C	T
11	rs76406784	0	123384038	G	T
11	rs2953194	0	123384410	A	G
11	rs12417333	0	123384557	T	C
11	rs61906277	0	123384801	A	G
11	rs34666228	0	123385425	G	T
11	rs7947491	0	123386390	G	A
11	rs73027917	0	123386398	G	A
11	rs4936815	0	123386636	G	C
11	rs4936816	0	123386864	C	T
11	rs17127433	0	123387626	A	G
11	rs4936817	0	123387733	T	G
11	rs4935839	0	123387775	A	C
11	rs66737129	0	123389210	A	G
11	rs11219182	0	123389483	G	A
11	rs2714069	0	123389614	A	G
11	rs12799226	0	123390225	C	T
11	rs4258388	0	123390273	A	G
11	rs12799466	0	123390447	A	C
11	rs2846304	0	123390969	A	G
11	rs4936818	0	123391035	G	T
11	rs4936819	0	123391051	C	A
11	rs7935823	0	123391232	A	G
11	rs11219183	0	123391333	A	G
11	rs11219184	0	123391370	C	G
11	rs61123830	0	123392846	G	A
11	rs7125805	0	123393511	C	G
11	rs4936820	0	123394265	C	T
11	rs182329209	0	123394388	A	G
11	rs117111316	0	123394433	G	A
11	rs77502336	0	123394636	G	C
11	rs4525246	0	123395246	G	C
11	rs17127435	0	123395348	A	G
11	rs4936821	0	123395456	G	C
11	rs4936822	0	123395470	A	G
11	rs4936823	0	123395713	T	G
11	rs7927176	0	123395864	A	G
11	rs7927437	0	123395987	C	T
11	rs11219186	0	123396604	C	G
11	rs35709687	0	123396674	G	C
11	rs17740690	0	123396844	C	T
11	rs75513277	0	123397252	G	A
11	rs4258391	0	123397308	T	G
11	rs2846310	0	123397869	G	A
11	rs73027922	0	123397958	G	A
11	rs2846309	0	123398825	A	G
11	rs7110875	0	123398941	T	G
11	rs73027925	0	123399361	T	C
11	rs11601260	0	123399369	G	A
11	rs17672997	0	123399395	C	T
11	rs2714068	0	123399541	A	G
11	rs188602017	0	123399828	C	G
11	rs11219187	0	123399886	T	C
11	rs2714067	0	123400286	A	G
11	rs2714066	0	123400468	G	A
11	rs3016474	0	123401070	C	T
11	rs12223064	0	123402071	G	A
11	rs2846308	0	123402092	G	A
11	rs2846297	0	123403104	C	A
11	rs146529683	0	123403178	T	G
11	rs2714065	0	123403209	C	T
11	rs2714064	0	123403234	G	C
11	rs2714063	0	123403522	A	G
11	rs3016475	0	123403572	A	G
11	rs2673329	0	123404933	A	G
11	rs2673328	0	123405047	G	A
11	rs73027933	0	123405075	G	A
11	rs17673113	0	123405152	A	G
11	rs2953193	0	123405341	C	T
11	rs3016476	0	123405609	A	G
11	rs1794192	0	123407431	C	T
11	rs1794191	0	123407544	T	G
11	rs3016477	0	123408170	G	C
11	rs7951407	0	123408473	T	C
11	rs116912913	0	123408514	T	C
11	rs4936824	0	123408945	T	C
11	rs75940648	0	123409059	A	G
11	rs850291	0	123409074	C	T
11	rs850289	0	123409342	T	A
11	rs2508964	0	123409475	G	T
11	rs4936825	0	123409791	G	C
11	rs2846311	0	123409885	A	G
11	rs2846312	0	123410006	G	C
11	rs743633	0	123410974	G	A
11	rs1709893	0	123411362	A	T
11	rs2465460	0	123411662	G	A
11	rs146267286	0	123411808	A	G
11	rs1295755	0	123412246	A	C
11	rs1290821	0	123413037	G	T
11	rs1290820	0	123413372	G	C
11	rs1794187	0	123413382	C	T
11	rs1290819	0	123413447	G	A
11	rs112875189	0	123413666	G	A
11	rs1784356	0	123414451	A	G
11	rs1290818	0	123414627	T	C
11	rs12226103	0	123414841	C	G
11	rs76456786	0	123414873	C	T
11	rs1290815	0	123415164	G	A
11	rs11219192	0	123415206	G	T
11	rs2673332	0	123415347	C	A
11	rs117444916	0	123415718	C	T
11	rs1290814	0	123415998	C	G
11	rs1290813	0	123416056	G	A
11	rs1290812	0	123416064	G	A
11	rs11219193	0	123416161	A	G
11	rs1290811	0	123416874	A	C
11	rs7126747	0	123416936	G	A
11	rs7126446	0	123416937	A	T
11	rs10893051	0	123416958	C	T
11	rs1296498	0	123417066	C	T
11	rs73027952	0	123417333	G	A
11	rs73027953	0	123417398	T	G
11	rs2673331	0	123417621	C	T
11	rs1290810	0	123418298	C	T
11	rs73027957	0	123418572	T	C
11	rs79109940	0	123418649	A	T
11	rs2856250	0	123418749	A	G
11	rs12786915	0	123418846	G	A
11	rs58084348	0	123420163	C	T
11	rs1290809	0	123420423	A	G
11	rs7129323	0	123420825	T	C
11	rs73027960	0	123420842	C	T
11	rs1290808	0	123420979	T	C
11	rs1029278	0	123421402	A	G
11	rs1290807	0	123421653	G	A
11	rs56028970	0	123421955	T	C
11	rs190932458	0	123423102	C	G
11	rs73027964	0	123423280	C	T
11	rs865407	0	123423662	T	C
11	rs73027966	0	123424059	C	T
11	rs12225013	0	123424259	A	T
11	rs863731	0	123424329	G	T
11	rs11219195	0	123424395	G	C
11	rs11219196	0	123424434	C	T
11	rs73027972	0	123425113	T	C
11	rs73027973	0	123425524	C	T
11	rs11219197	0	123425897	G	A
11	rs702741	0	123426603	G	A
11	rs60794807	0	123426756	T	C
11	rs702739	0	123428186	C	G
11	rs702738	0	123428483	C	T
11	rs73027975	0	123428612	C	T
11	rs1794175	0	123428803	T	G
11	rs2003795	0	123428835	T	G
11	rs850288	0	123428927	A	G
11	rs1784358	0	123428969	G	A
11	rs2852845	0	123429175	G	A
11	rs743632	0	123429299	A	G
11	rs743631	0	123429425	T	C
11	rs948126	0	123429858	G	T
11	rs702737	0	123429975	G	A
11	rs702736	0	123429990	C	G
11	rs1612653	0	123431852	C	T
11	rs57502471	0	123433983	A	G
11	rs1628021	0	123434062	C	A
11	rs17127467	0	123434619	C	T
11	rs17533819	0	123434656	C	G
11	rs1794173	0	123434774	G	A
11	rs1290806	0	123436232	A	G
11	rs73027979	0	123436366	G	C
11	rs74236743	0	123437200	C	T
11	rs113421677	0	123437231	T	C
11	rs71490020	0	123437343	G	A
11	rs850294	0	123437669	C	T
11	rs1784360	0	123437676	A	G
11	rs117053481	0	123437935	G	A
11	rs17455332	0	123437978	T	C
11	rs1784359	0	123438030	C	A
11	rs850293	0	123438118	A	C
11	rs850292	0	123438427	G	C
11	rs73027985	0	123438763	A	G
11	rs862110	0	123438883	C	T
11	rs1792007	0	123439087	C	T
11	rs73027988	0	123439412	G	T
11	rs140376498	0	123440795	A	G
11	rs76775056	0	123441355	C	T
11	rs850285	0	123442052	G	A
11	rs4936831	0	123442084	C	A
11	rs73027994	0	123442392	G	A
11	rs1792006	0	123442548	G	A
11	rs1792005	0	123442566	G	A
11	rs72645486	0	123443083	A	T
11	rs7939777	0	123443122	T	C
11	rs1784362	0	123444074	A	G
11	rs1791710	0	123444231	C	T
11	rs72645487	0	123444439	G	A
11	rs2078158	0	123444860	G	A
11	rs11219202	0	123446008	C	T
11	rs2673330	0	123447268	G	A
11	rs2852732	0	123447713	G	A
11	rs76968140	0	123448305	G	A
11	rs17127472	0	123448588	G	A
11	rs1275056	0	123448893	T	C
11	rs56278918	0	123449365	G	C
11	rs73615847	0	123449422	C	T
11	rs77687849	0	123449438	C	T
11	rs73615848	0	123449773	A	G
11	rs1709890	0	123449889	C	T
11	rs1709889	0	123449892	C	T
11	rs73615850	0	123450138	G	C
11	rs73615853	0	123450325	C	T
11	rs73615857	0	123450838	C	T
11	rs73615858	0	123450890	T	C
11	rs111844696	0	123450894	A	G
11	rs73615860	0	123451051	T	C
11	rs73615862	0	123451269	G	A
11	rs1148122	0	123451497	G	C
11	rs12295337	0	123451698	C	G
11	rs12295394	0	123451775	C	T
11	rs7117990	0	123452297	C	T
11	rs75308153	0	123452436	C	T
11	rs7121651	0	123452623	G	A
11	rs1148121	0	123452963	T	C
11	rs1148120	0	123453258	T	C
11	rs55870190	0	123453335	G	A
11	rs1557423	0	123453447	C	G
11	rs1557424	0	123453448	T	C
11	rs138890090	0	123453521	A	G
11	rs11219204	0	123453635	A	G
11	rs4936832	0	123453636	C	A
11	rs1148119	0	123453715	A	C
11	rs117452517	0	123453740	A	T
11	rs117432293	0	123454152	G	A
11	rs4936833	0	123454407	C	T
11	rs75440287	0	123454935	C	T
11	rs58457879	0	123454978	T	C
11	rs73029822	0	123455655	C	A
11	rs1274212	0	123456271	C	G
11	rs55804602	0	123456439	A	G
11	rs78898156	0	123459094	C	G
11	rs117738581	0	123459340	C	T
11	rs73029826	0	123459430	A	T
11	rs1720332	0	123460157	T	G
11	rs1148104	0	123460222	G	A
11	rs7110733	0	123460599	C	T
11	rs11603554	0	123461686	C	A
11	rs1274211	0	123462405	T	C
11	rs1148103	0	123462606	C	G
11	rs1148102	0	123463926	C	T
11	rs80238317	0	123464369	A	T
11	rs117543097	0	123464634	G	A
11	rs1148101	0	123464637	G	C
11	rs2271631	0	123464721	A	G
11	rs118067934	0	123464786	G	A
11	rs1148100	0	123466297	A	G
11	rs59677928	0	123467171	A	G
11	rs736105	0	123467227	C	T
11	rs79074374	0	123467712	G	A
11	rs7104389	0	123468140	T	C
11	rs1274210	0	123468262	T	G
11	rs1148099	0	123468550	A	C
11	rs1148098	0	123468800	T	C
11	rs1148097	0	123468933	A	G
11	rs1709905	0	123468965	A	G
11	rs1791721	0	123468969	A	T
11	rs1148096	0	123470135	T	C
11	rs1275082	0	123470174	C	T
11	rs1290874	0	123470459	G	A
11	rs1274208	0	123470475	T	C
11	rs1274207	0	123470579	A	G
11	rs1274206	0	123470589	G	A
11	rs1148095	0	123470819	T	C
11	rs1148094	0	123471031	C	T
11	rs12420909	0	123471336	C	A
11	rs1148093	0	123472528	A	G
11	rs12291891	0	123472547	G	T
11	rs10790580	0	123472878	A	G
11	rs75854564	0	123473031	G	A
11	rs73029848	0	123473181	A	G
11	rs73029849	0	123474090	G	T
11	rs1709901	0	123474408	G	T
11	rs1274214	0	123474531	T	C
11	rs12578065	0	123475091	G	A
11	rs77082103	0	123475314	G	A
11	rs3851094	0	123475385	A	T
11	rs140865942	0	123475410	G	A
11	rs1274213	0	123475615	G	A
11	rs73029853	0	123475982	A	G
11	rs73029854	0	123476581	T	C
11	rs2279519	0	123477352	G	A
11	rs74803458	0	123477633	A	G
11	rs1148089	0	123477759	T	G
11	rs117866945	0	123477868	C	T
11	rs73029856	0	123477885	C	T
11	rs17741341	0	123478017	C	A
11	rs73029857	0	123478258	A	C
11	rs1148088	0	123479150	G	A
11	rs1148087	0	123479751	C	G
11	rs12422025	0	123479967	C	T
11	rs146899167	0	123480152	C	G
11	rs11219207	0	123480198	G	A
11	rs10893053	0	123480981	T	C
11	rs147079858	0	123481249	A	G
11	rs11219208	0	123481558	C	G
11	rs938378	0	123481602	T	G
11	rs117511144	0	123481816	A	G
11	rs74681328	0	123481895	C	T
11	rs1148086	0	123482540	T	C
11	rs1791990	0	123482704	T	C
11	rs1676610	0	123482705	G	A
11	rs17741481	0	123483397	G	A
11	rs1783903	0	123483749	A	G
11	rs73029863	0	123484039	A	G
11	rs141816159	0	123484449	C	T
11	rs1275057	0	123484689	A	T
11	rs745037	0	123484740	A	T
11	rs745038	0	123484981	G	C
11	rs73029866	0	123485324	C	T
11	rs732211	0	123485444	T	C
11	rs1275061	0	123485561	T	C
11	rs2306972	0	123485631	G	A
11	rs1275062	0	123485750	G	C
11	rs1275063	0	123486169	C	A
11	rs1275064	0	123486190	G	C
11	rs75974320	0	123486222	G	A
11	rs1275065	0	123486266	G	A
11	rs74621048	0	123486294	G	A
11	rs1275066	0	123486517	A	G
11	rs1275067	0	123486605	A	C
11	rs1275068	0	123486667	A	C
11	rs1275069	0	123486760	G	A
11	rs1275070	0	123486772	G	C
11	rs1275071	0	123486799	G	A
11	rs1275072	0	123486847	T	C
11	rs1275074	0	123487025	A	G
11	rs1275075	0	123487232	C	T
11	rs1001545	0	123487464	G	T
11	rs1001546	0	123487591	A	G
11	rs113366369	0	123487740	C	T
11	rs138967757	0	123487951	G	C
11	rs140263282	0	123488055	C	T
11	rs1275076	0	123488116	T	C
11	rs12225236	0	123488251	A	G
11	rs12224033	0	123488286	T	C
11	rs12222537	0	123488295	G	A
11	rs1275077	0	123489111	C	T
11	rs73029874	0	123489625	C	T
11	rs73617605	0	123490154	C	G
11	rs12279179	0	123490413	C	T
11	rs78611978	0	123490542	G	A
11	rs1275078	0	123490903	C	T
11	rs1275079	0	123491346	A	G
11	rs1275080	0	123491390	G	A
11	rs34333709	0	123492543	G	A
11	rs1148118	0	123492739	C	T
11	rs1148117	0	123493061	T	G
11	rs1533392	0	123493840	G	A
11	rs1148116	0	123493853	A	G
11	rs73029887	0	123494070	C	T
11	rs117608320	0	123494524	C	T
11	rs149312451	0	123494724	C	T
11	rs1148115	0	123494841	T	C
11	rs11219210	0	123495005	T	C
11	rs79274363	0	123495373	C	A
11	rs4936835	0	123495445	T	C
11	rs7924813	0	123495617	G	T
11	rs3741112	0	123495847	C	G
11	rs1274204	0	123496314	C	T
11	rs3187433	0	123497795	G	A
11	rs3741116	0	123497971	A	G
11	rs72552153	0	123498206	G	A
11	rs72552188	0	123498524	C	T
11	rs1720347	0	123498594	A	G
11	rs1676630	0	123498597	G	C
11	rs1148114	0	123498735	G	T
11	rs72553914	0	123499155	T	C
11	rs11219212	0	123499158	A	C
11	rs1709900	0	123499393	G	T
11	rs1148113	0	123499480	A	G
11	rs12286568	0	123500113	G	A
11	rs2027767	0	123500759	C	T
11	rs72552174	0	123501946	G	A
11	rs72552176	0	123502045	C	T
11	rs10400374	0	123502761	C	T
11	rs41497645	0	123502821	A	G
11	rs72552201	0	123503218	G	A
11	rs72552202	0	123503250	C	T
11	rs72553910	0	123503652	T	G
11	rs72552198	0	123503998	C	T
11	rs1148111	0	123504673	C	G
11	rs1148110	0	123504959	C	G
11	rs72552145	0	123505044	A	G
11	rs1148109	0	123505099	C	T
11	rs72552148	0	123505435	T	C
11	rs1148108	0	123505525	G	A
11	rs7103714	0	123506875	C	G
11	rs148036043	0	123506998	T	C
11	rs79506361	0	123507264	T	C
11	rs78564934	0	123507800	T	C
11	rs1274205	0	123507901	G	C
11	rs7111859	0	123508426	C	T
11	rs4554899	0	123508688	G	T
11	rs2276022	0	123508764	G	A
11	rs2276023	0	123508803	G	A
11	rs7112258	0	123508842	A	G
11	rs56655956	0	123509236	G	A
11	rs75474128	0	123509551	G	A
11	rs61374905	0	123509684	C	T
11	rs59729072	0	123509787	C	T
11	rs74421140	0	123509994	T	C
11	rs58071488	0	123511529	C	A
11	rs1720344	0	123511651	T	C
11	rs78513518	0	123511996	A	G
11	rs73031610	0	123512069	G	A
11	rs71490081	0	123512126	G	A
11	rs67208860	0	123512205	T	C
11	rs73031614	0	123512507	G	A
11	rs1275087	0	123512670	G	T
11	rs1275086	0	123512757	T	C
11	rs1275085	0	123513161	G	A
11	rs1783901	0	123513506	C	T
11	rs72552167	0	123513512	G	A
11	rs72552169	0	123513660	T	C
11	rs1477825	0	123513917	A	G
11	rs11822049	0	123513988	C	T
11	rs1709886	0	123514042	A	C
11	rs1720343	0	123514384	T	C
11	rs947915	0	123514605	G	A
11	rs947916	0	123514821	G	C
11	rs1274215	0	123515158	A	G
11	rs11604797	0	123515177	T	G
11	rs11219214	0	123515382	G	A
11	rs12421510	0	123515418	A	G
11	rs1296514	0	123515644	C	T
11	rs5023548	0	123515705	C	A
11	rs1148107	0	123515787	C	A
11	rs7109479	0	123516712	T	G
11	rs72553918	0	123516865	G	A
11	rs28550270	0	123517087	C	A
11	rs28500703	0	123517311	T	C
11	rs76550750	0	123517810	A	G
11	rs12418987	0	123517848	T	G
11	rs1720341	0	123517854	C	G
11	rs1720340	0	123518917	T	C
11	rs1792016	0	123519043	G	A
11	rs1720339	0	123519255	A	G
11	rs11219215	0	123519652	C	T
11	rs1783902	0	123520004	G	T
11	rs1720337	0	123520063	G	T
11	rs1612588	0	123520152	G	A
11	rs1613394	0	123520227	A	C
11	rs142328257	0	123520519	C	T
11	rs1720329	0	123521166	T	G
11	rs1720328	0	123521210	C	G
11	rs73031641	0	123521948	C	T
11	rs73031642	0	123522212	T	C
11	rs73031645	0	123522307	G	A
11	rs1791982	0	123522323	C	T
11	rs73031648	0	123522545	G	C
11	rs73031649	0	123522605	G	C
11	rs3862613	0	123522723	C	G
11	rs947913	0	123522843	G	A
11	rs3851095	0	123522995	A	G
11	rs3851096	0	123523002	A	G
11	rs12419505	0	123523104	C	T
11	rs1617513	0	123523314	G	T
11	rs3862614	0	123523358	T	A
11	rs3781904	0	123523421	T	C
11	rs3851097	0	123523638	C	T
11	rs3851098	0	123523685	T	A
11	rs3851099	0	123523809	T	A
11	rs3851100	0	123523910	T	C
11	rs3851101	0	123524096	A	G
11	rs68105605	0	123524295	T	A
11	rs3851102	0	123524411	G	A
11	rs3851103	0	123524690	T	C
11	rs3851104	0	123524743	C	T
11	rs7483687	0	123525201	C	G
11	rs12420563	0	123525272	C	T
11	rs12420603	0	123525460	G	C
11	rs12422066	0	123525464	T	G
11	rs72552131	0	123525925	C	G
11	rs55820109	0	123526095	T	C
11	rs56327912	0	123526139	T	C
11	rs56066654	0	123526147	T	C
11	rs56037734	0	123526296	G	A
11	rs55648229	0	123526472	T	C
11	rs12575613	0	123526649	G	A
11	rs1148085	0	123527069	C	T
11	rs74514855	0	123527229	G	A
11	rs3887312	0	123527286	G	A
11	rs7481662	0	123527362	C	A
11	rs34571151	0	123527616	C	T
11	rs35700471	0	123527648	C	T
11	rs35080956	0	123527665	C	T
11	rs10893054	0	123528078	C	T
11	rs35402345	0	123528121	A	G
11	rs73013311	0	123528281	A	G
11	rs55820039	0	123528438	C	T
11	rs55980129	0	123528496	A	G
11	rs11219218	0	123528616	A	G
11	rs4936837	0	123528678	A	G
11	rs189674240	0	123528735	T	C
11	rs12419737	0	123528979	C	T
11	rs12417316	0	123529242	A	G
11	rs12420072	0	123529277	G	A
11	rs73013317	0	123529321	T	C
11	rs73013318	0	123529331	G	A
11	rs12574384	0	123529882	A	G
11	rs56383565	0	123530080	G	C
11	rs55925800	0	123530129	C	T
11	rs12574402	0	123530134	A	G
11	rs12420547	0	123531111	C	T
11	rs10893055	0	123531112	A	G
11	rs12577081	0	123531288	G	A
11	rs10893056	0	123531495	A	T
11	rs73617640	0	123531634	T	G
11	rs11219219	0	123531675	G	A
11	rs12416865	0	123531774	T	C
11	rs12420938	0	123531831	C	T
11	rs10893057	0	123532164	C	T
11	rs11219220	0	123532191	G	A
11	rs12792528	0	123532387	A	G
11	rs12793042	0	123532411	G	A
11	rs116567806	0	123532789	G	A
11	rs1148106	0	123532947	T	A
11	rs113668453	0	123533066	T	C
11	rs1828940	0	123533067	T	G
11	rs1828941	0	123533180	C	A
11	rs2199571	0	123533192	T	C
11	rs12800696	0	123533828	C	A
11	rs12802137	0	123533904	T	G
11	rs10893058	0	123534129	G	A
11	rs10893059	0	123534312	T	C
11	rs10893061	0	123534585	T	C
11	rs11219221	0	123534728	G	A
11	rs2027769	0	123535048	G	A
11	rs12226826	0	123535164	C	G
11	rs10893062	0	123535299	T	C
11	rs73617644	0	123535353	G	A
11	rs150059784	0	123535452	G	A
11	rs10893063	0	123535537	G	C
11	rs10790582	0	123535563	A	G
11	rs12416995	0	123535902	G	A
11	rs12574109	0	123536211	C	G
11	rs10893064	0	123536245	T	C
11	rs11219223	0	123536309	C	G
11	rs57733143	0	123536485	A	G
11	rs35333123	0	123536655	G	A
11	rs55898146	0	123537058	T	G
11	rs4935840	0	123537272	T	C
11	rs7945134	0	123537571	T	C
11	rs7945504	0	123537835	T	A
11	rs7945510	0	123537845	T	G
11	rs7930574	0	123537865	C	T
11	rs117600181	0	123538025	C	T
11	rs1903822	0	123538053	C	G
11	rs1903824	0	123538441	C	T
11	rs10893065	0	123538546	C	A
11	rs12577878	0	123539375	C	G
11	rs73617650	0	123539438	T	C
11	rs10790583	0	123539476	A	T
11	rs10790584	0	123539490	C	T
11	rs12577909	0	123539559	G	A
11	rs10893066	0	123539747	C	T
11	rs1148105	0	123539877	T	G
11	rs11219224	0	123539938	G	C
11	rs10893067	0	123539940	G	A
11	rs10893068	0	123540059	A	G
11	rs3741115	0	123540469	G	C
11	rs12270609	0	123540960	C	G
11	rs3919865	0	123541618	G	A
11	rs73017443	0	123541633	C	T
11	rs1275096	0	123542020	T	C
11	rs17674621	0	123542439	T	C
11	rs1111906	0	123542656	A	C
11	rs1275097	0	123543428	A	G
11	rs17127533	0	123543643	G	A
11	rs12418011	0	123543905	G	A
11	rs1275098	0	123543984	T	A
11	rs1275099	0	123544096	C	G
11	rs1275100	0	123544218	G	T
11	rs4586179	0	123544547	G	C
11	rs4491232	0	123544601	C	T
11	rs147774114	0	123544766	G	A
11	rs7107548	0	123544929	A	C
11	rs138108421	0	123545042	A	G
11	rs7124162	0	123545130	T	C
11	rs1290018	0	123545176	C	T
11	rs1275050	0	123545537	T	C
11	rs10893069	0	123545587	G	A
11	rs10750238	0	123545743	C	T
11	rs11600478	0	123546302	C	A
11	rs75728790	0	123546571	T	A
11	rs10790585	0	123546585	C	G
11	rs150671341	0	123546810	G	A
11	rs113986909	0	123546995	A	G
11	rs12793258	0	123547026	C	T
11	rs1275051	0	123547170	G	A
11	rs1975922	0	123547510	A	G
11	rs7128268	0	123547812	G	A
11	rs7113899	0	123547893	T	C
11	rs1275052	0	123548100	T	A
11	rs1111905	0	123548302	G	A
11	rs1111904	0	123548404	T	A
11	rs10790586	0	123548719	C	T
11	rs10790587	0	123548753	A	T
11	rs78504668	0	123548813	C	T
11	rs10790588	0	123548990	C	T
11	rs12282758	0	123549139	T	G
11	rs10790589	0	123549145	G	A
11	rs1841876	0	123549724	C	T
11	rs34591296	0	123550470	G	A
11	rs61904896	0	123550508	A	C
11	rs10790590	0	123550602	C	T
11	rs11219229	0	123550960	G	C
11	rs7127157	0	123551169	T	C
11	rs11603495	0	123551356	G	A
11	rs11605663	0	123551373	T	C
11	rs11607607	0	123551455	A	G
11	rs1720327	0	123551792	C	G
11	rs148087847	0	123551808	A	C
11	rs11219231	0	123551828	T	A
11	rs34221089	0	123551959	G	A
11	rs10790591	0	123552052	G	A
11	rs10790592	0	123552095	T	G
11	rs12289745	0	123552323	T	C
11	rs12289746	0	123552325	T	C
11	rs147516595	0	123552657	G	C
11	rs1791698	0	123553458	T	C
11	rs2298809	0	123554086	T	C
11	rs1720326	0	123554152	C	A
11	rs2256714	0	123554210	G	A
11	rs2298810	0	123554233	T	C
11	rs2298811	0	123554239	T	C
11	rs2298812	0	123554466	A	G
11	rs12799073	0	123554546	G	T
11	rs1676623	0	123554586	C	G
11	rs1631727	0	123554882	C	G
11	rs192113629	0	123555027	A	T
11	rs1783900	0	123555558	A	G
11	rs12275251	0	123555695	A	G
11	rs10893070	0	123556331	T	C
11	rs1676637	0	123556523	T	C
11	rs1783899	0	123556694	G	A
11	rs61904933	0	123556793	T	C
11	rs1792012	0	123557061	C	A
11	rs7123157	0	123557164	A	G
11	rs1299132	0	123557416	C	A
11	rs111969875	0	123557595	C	T
11	rs12273127	0	123557596	C	T
11	rs1275095	0	123557641	C	G
11	rs138464080	0	123558114	C	T
11	rs143353395	0	123558484	C	T
11	rs1275094	0	123558648	T	A
11	rs13377283	0	123559094	C	T
11	rs74781199	0	123559141	C	T
11	rs77142475	0	123559250	G	A
11	rs1275093	0	123559278	C	A
11	rs1540122	0	123559526	A	G
11	rs139908680	0	123559776	T	C
11	rs1275092	0	123559904	C	T
11	rs7946492	0	123560330	T	G
11	rs11219239	0	123560639	C	T
11	rs61904935	0	123561015	G	A
11	rs61904936	0	123561136	G	C
11	rs1894092	0	123561185	C	T
11	rs1894093	0	123561239	A	G
11	rs11823554	0	123561378	G	A
11	rs1275091	0	123561732	G	A
11	rs7114006	0	123561974	A	G
11	rs1275090	0	123562091	A	T
11	rs3901231	0	123562397	G	T
11	rs71490084	0	123562425	G	A
11	rs3901232	0	123562482	A	G
11	rs1275089	0	123562543	G	C
11	rs4372466	0	123562563	G	A
11	rs12789647	0	123563231	C	G
11	rs10790593	0	123563411	G	T
11	rs12576271	0	123563463	C	T
11	rs10893071	0	123563470	C	A
11	rs73617702	0	123563640	G	A
11	rs1275088	0	123563671	T	C
11	rs1074339	0	123563711	T	C
11	rs35268676	0	123563806	C	T
11	rs3901307	0	123564147	C	T
11	rs3901306	0	123564207	G	A
11	rs3851105	0	123564224	G	C
11	rs10893072	0	123564425	A	G
11	rs1617377	0	123564532	A	G
11	rs3929234	0	123564959	G	T
11	rs1720324	0	123565400	A	C
11	rs61904937	0	123565706	C	G
11	rs66961264	0	123566177	T	G
11	rs1625876	0	123566375	G	A
11	rs1624234	0	123566547	A	G
11	rs11219240	0	123566597	C	G
11	rs10893073	0	123566663	G	A
11	rs10790594	0	123566943	C	T
11	rs189802387	0	123567064	C	G
11	rs1676624	0	123567645	C	T
11	rs113018888	0	123567950	C	T
11	rs1783891	0	123567972	T	C
11	rs143597554	0	123568002	T	C
11	rs12422042	0	123568060	A	G
11	rs77467121	0	123568191	G	A
11	rs4430519	0	123568321	G	T
11	rs4519103	0	123568339	G	T
11	rs12419599	0	123568404	G	T
11	rs4936839	0	123568444	A	G
11	rs4406833	0	123568464	A	T
11	rs75365803	0	123569127	C	T
11	rs7121606	0	123569208	A	G
11	rs7946804	0	123569546	G	A
11	rs73017488	0	123569635	C	A
11	rs77952010	0	123569684	G	A
11	rs10893076	0	123569986	C	T
11	rs12576771	0	123571044	G	T
11	rs76753565	0	123571670	A	C
11	rs1275055	0	123571731	T	A
11	rs7103749	0	123571899	C	G
11	rs7120416	0	123572317	T	C
11	rs74369528	0	123572781	A	T
11	rs1275054	0	123575057	C	T
11	rs1275053	0	123575348	G	A
11	rs150440803	0	123576294	T	G
11	rs59884071	0	123576316	G	A
11	rs80241721	0	123577048	T	C
11	rs116416443	0	123577400	C	T
11	rs113912976	0	123577923	T	C
11	rs79860085	0	123577937	T	G
11	rs10893077	0	123578396	G	A
11	rs552820	0	123578628	C	T
11	rs527200	0	123579108	A	G
11	rs61904947	0	123579805	T	A
11	rs475710	0	123583263	C	T
11	rs80047114	0	123584834	G	A
11	rs4936840	0	123584884	G	A
11	rs552467	0	123584964	C	T
11	rs557862	0	123585552	A	G
11	rs558021	0	123585609	T	C
11	rs655756	0	123585960	G	A
11	rs75522719	0	123586519	G	A
11	rs12271464	0	123587101	C	T
11	rs503766	0	123587111	T	C
11	rs627134	0	123587691	G	C
11	rs625888	0	123587947	T	A
11	rs182770565	0	123588507	C	T
11	rs1791700	0	123588665	T	C
11	rs570664	0	123589679	G	C
11	rs79242892	0	123589755	T	C
11	rs4935841	0	123590140	C	T
11	rs148801387	0	123591425	G	A
11	rs56752464	0	123591552	A	T
11	rs111450226	0	123591574	C	T
11	rs2276410	0	123592239	A	C
11	rs2282646	0	123593007	A	G
11	rs597530	0	123593222	T	C
11	rs17127619	0	123593252	A	C
11	rs481168	0	123594240	C	A
11	rs1077911	0	123594259	G	A
11	rs147017971	0	123594720	A	G
11	rs17127621	0	123595492	T	G
11	rs2126709	0	123595927	C	T
11	rs10904	0	123596055	C	T
11	rs3183878	0	123596703	A	C
11	rs679597	0	123597804	A	G
11	rs687414	0	123598620	C	A
11	rs687335	0	123598691	A	G
11	rs2282644	0	123598941	T	C
11	rs675172	0	123599044	T	C
11	rs1144507	0	123600475	A	G
11	rs34819525	0	123600656	G	A
11	rs2282643	0	123601065	G	A
11	rs2282642	0	123601916	G	A
11	rs2282641	0	123601933	T	A
11	rs1144506	0	123602016	T	C
11	rs1144505	0	123602199	T	A
11	rs1144504	0	123602244	G	C
11	rs1144503	0	123602657	T	C
11	rs1144502	0	123602885	A	G
11	rs1880058	0	123602945	T	C
11	rs34875118	0	123603015	T	A
11	rs4935842	0	123603922	T	C
11	rs4935843	0	123603954	T	C
11	rs116948993	0	123604573	G	A
11	rs57227485	0	123604809	G	C
11	rs1791715	0	123605053	A	C
11	rs9326264	0	123605937	C	T
11	rs6590005	0	123606029	A	C
11	rs79213271	0	123606317	G	A
11	rs77303532	0	123606326	T	C
11	rs10502267	0	123606359	G	A
11	rs117415079	0	123607508	T	C
11	rs10893078	0	123608184	C	T
11	rs10893079	0	123608274	T	C
11	rs11219262	0	123608458	C	T
11	rs1940185	0	123608581	G	A
11	rs10466599	0	123609076	G	A
11	rs10466600	0	123609168	T	C
11	rs10466601	0	123609299	T	C
11	rs3741114	0	123609364	G	A
11	rs3741113	0	123609391	G	T
11	rs1557429	0	123609634	G	A
11	rs1557428	0	123609762	G	C
11	rs1557427	0	123609763	G	A
11	rs1557425	0	123609932	A	T
11	rs10893080	0	123610288	T	C
11	rs11219263	0	123610361	A	G
11	rs80235231	0	123610395	T	C
11	rs10750239	0	123610464	A	G
11	rs10790595	0	123610548	T	C
11	rs11219264	0	123610755	A	C
11	rs1939924	0	123611063	C	A
11	rs1939925	0	123611176	A	T
11	rs1893061	0	123611295	T	G
11	rs76719744	0	123611608	G	T
11	rs11219265	0	123611670	G	A
11	rs77484422	0	123612337	C	T
11	rs112826762	0	123612488	C	A
11	rs10893081	0	123613030	C	T
11	rs10736530	0	123613055	T	C
11	rs11219267	0	123613198	T	C
11	rs61545033	0	123613909	C	T
11	rs79302263	0	123614546	G	A
11	rs11824885	0	123614560	T	G
11	rs10893082	0	123614582	G	A
11	rs76172222	0	123614592	A	C
11	rs11219268	0	123614642	C	T
11	rs11219269	0	123615039	G	A
11	rs12794996	0	123615329	C	A
11	rs11602936	0	123615626	G	A
11	rs58794262	0	123615927	C	A
11	rs17127661	0	123616264	A	G
11	rs10893083	0	123616456	A	G
11	rs148741413	0	123616605	G	A
11	rs77286281	0	123616807	C	T
11	rs11219270	0	123616876	T	G
11	rs34251861	0	123617166	G	A
11	rs11603175	0	123617530	T	C
11	rs10893084	0	123617826	T	A
11	rs11601032	0	123617918	G	A
11	rs10893085	0	123618477	C	T
11	rs10790597	0	123619838	C	T
11	rs10893086	0	123619897	T	C
11	rs11219272	0	123620277	T	C
11	rs58524431	0	123620643	A	C
11	rs7110051	0	123621165	G	T
11	rs17127665	0	123622016	A	G
11	rs11219274	0	123622086	T	C
11	rs112760139	0	123622236	C	T
11	rs11219277	0	123622332	A	G
11	rs12295819	0	123623132	A	T
11	rs12282787	0	123623143	G	A
11	rs17676038	0	123623703	G	T
11	rs12364099	0	123624658	G	T
11	rs143934026	0	123624673	G	A
11	rs4935844	0	123625998	T	C
11	rs10502268	0	123626736	C	T
11	rs10502269	0	123626992	A	G
11	rs10502270	0	123627668	A	G
11	rs768747	0	123628341	G	A
11	rs11219279	0	123628534	T	A
11	rs75403778	0	123628716	A	G
11	rs75515514	0	123628801	G	T
11	rs77558308	0	123629607	C	T
11	rs12577516	0	123629746	T	C
11	rs140147658	0	123629772	T	C
11	rs12576483	0	123629801	G	C
11	rs78161982	0	123629958	G	C
11	rs12577778	0	123630232	T	C
11	rs112710662	0	123630498	T	C
11	rs118103301	0	123630840	G	A
11	rs77837476	0	123630914	G	C
11	rs11219280	0	123630931	G	A
11	rs71490087	0	123631016	T	A
11	rs4935845	0	123631430	T	A
11	rs61137652	0	123631477	G	A
11	rs111659400	0	123631633	C	T
11	rs7103374	0	123631872	A	G
11	rs9943634	0	123632488	C	T
11	rs9943538	0	123632516	A	C
11	rs112928838	0	123632630	C	T
11	rs148094431	0	123632631	G	A
11	rs35567685	0	123632663	A	G
11	rs60023486	0	123632751	T	C
11	rs10893087	0	123632905	T	G
11	rs76502199	0	123632936	C	T
11	rs77948637	0	123634363	T	C
11	rs12575754	0	123634469	A	G
11	rs7938271	0	123634809	C	A
11	rs75472194	0	123634810	C	T
11	rs7938701	0	123635123	C	T
11	rs11219281	0	123635622	C	T
11	rs4936841	0	123635623	G	A
11	rs146363347	0	123636601	T	C
11	rs60424703	0	123636772	T	C
11	rs1940189	0	123636950	G	T
11	rs4367957	0	123637210	G	A
11	rs75186598	0	123637257	C	T
11	rs139518782	0	123637977	A	G
11	rs147363794	0	123638046	A	G
11	rs77120510	0	123638295	G	A
11	rs7110581	0	123638700	A	G
11	rs11219284	0	123639030	C	T
11	rs4935846	0	123639228	A	G
11	rs80299237	0	123639513	A	T
11	rs78118832	0	123639738	G	C
11	rs6590007	0	123640161	T	G
11	rs7952657	0	123640181	T	C
11	rs10893088	0	123640433	T	C
11	rs112746555	0	123640556	A	C
11	rs60093720	0	123640742	C	T
11	rs78990054	0	123640935	A	C
11	rs61294347	0	123641068	C	A
11	rs12575277	0	123641481	T	G
11	rs58865771	0	123642003	T	C
11	rs117568876	0	123642117	G	A
11	rs4936842	0	123642764	C	G
11	rs78592832	0	123643078	C	A
11	rs12575065	0	123644810	G	A
11	rs12577221	0	123645096	A	G
11	rs117780448	0	123645264	C	A
11	rs17127676	0	123645682	C	A
11	rs61906570	0	123645688	A	G
11	rs75247402	0	123646012	G	T
11	rs1940193	0	123646195	T	C
11	rs80218928	0	123646995	T	C
11	rs76681647	0	123647909	T	G
11	rs17744026	0	123648333	T	G
11	rs7130648	0	123648595	C	T
11	rs183463724	0	123648606	T	C
11	rs12576820	0	123648905	A	G
11	rs75004667	0	123649088	G	A
11	rs10502271	0	123649422	G	A
11	rs4245048	0	123649435	T	C
11	rs1939919	0	123650113	C	T
11	rs78328004	0	123650308	T	A
11	rs10893089	0	123651091	C	T
11	rs17127684	0	123651557	T	A
11	rs17127687	0	123651621	T	A
11	rs11219286	0	123652111	C	T
11	rs12801252	0	123652114	A	G
11	rs76900764	0	123652243	A	G
11	rs76565557	0	123652389	T	C
11	rs10790598	0	123652525	A	T
11	rs77557259	0	123653258	T	C
11	rs1893064	0	123653419	A	G
11	rs76853302	0	123653530	C	T
11	rs17127692	0	123653671	C	T
11	rs7947089	0	123654352	A	G
11	rs74939579	0	123654891	C	T
11	rs117178365	0	123655326	A	T
11	rs77923036	0	123655662	G	A
11	rs1939921	0	123656275	A	G
11	rs149302582	0	123656468	G	A
11	rs113824266	0	123656597	T	C
11	rs112281761	0	123656816	G	A
11	rs12576451	0	123657308	A	G
11	rs17744235	0	123657395	A	G
11	rs11219288	0	123658068	G	A
11	rs11219289	0	123658236	A	G
11	rs11219290	0	123658347	C	G
11	rs11219291	0	123658566	C	G
11	rs1940196	0	123658653	T	C
11	rs61442763	0	123659093	A	G
11	rs115557625	0	123659383	T	C
11	rs1940197	0	123659449	A	G
11	rs11219292	0	123660217	A	C
11	rs11219293	0	123660305	G	A
11	rs11518411	0	123660619	T	A
11	rs11219294	0	123660678	G	A
11	rs78932740	0	123660803	A	T
11	rs117055141	0	123661411	C	T
11	rs144851202	0	123661719	A	G
11	rs117917792	0	123661749	G	A
11	rs77644292	0	123662453	C	G
11	rs35011523	0	123662826	C	T
11	rs10736531	0	123662946	T	C
11	rs1940198	0	123663116	T	C
11	rs145360411	0	123663238	C	T
11	rs4936843	0	123663325	A	G
11	rs4936844	0	123663542	T	C
11	rs75632549	0	123663611	T	C
11	rs118167159	0	123663789	T	C
11	rs186710688	0	123663923	A	T
11	rs12574296	0	123664870	A	G
11	rs117500737	0	123666059	A	G
11	rs17127704	0	123666083	G	A
11	rs998558	0	123666314	G	A
11	rs7127423	0	123666850	T	A
11	rs12281133	0	123667222	C	T
11	rs111820928	0	123667568	T	C
11	rs1940190	0	123668372	C	T
11	rs113744000	0	123668910	T	A
11	rs7944946	0	123669378	A	G
11	rs4460824	0	123669457	A	C
11	rs4285882	0	123669512	G	T
11	rs6590009	0	123669777	A	G
11	rs1893020	0	123669860	C	A
11	rs1893021	0	123670075	T	C
11	rs12098960	0	123670291	A	G
11	rs11601121	0	123670388	A	G
11	rs11605363	0	123670457	G	A
11	rs12099237	0	123670633	G	A
11	rs17682150	0	123670729	G	C
11	rs77581632	0	123670831	T	C
11	rs78802534	0	123670927	G	T
11	rs4935847	0	123670997	C	T
11	rs17744407	0	123671660	T	C
11	rs117572823	0	123671819	G	A
11	rs12288957	0	123671929	C	G
11	rs1939916	0	123672363	A	G
11	rs1939917	0	123672610	C	T
11	rs1939920	0	123672886	T	C
11	rs73028800	0	123673188	T	C
11	rs34071746	0	123673292	G	A
11	rs10893090	0	123673430	G	A
11	rs144432954	0	123675080	C	T
11	rs1939923	0	123675833	A	G
11	rs4936845	0	123676231	G	T
11	rs76301014	0	123676388	G	A
11	rs7952150	0	123676413	G	A
11	rs147835876	0	123676777	C	T
11	rs10750240	0	123677614	A	G
11	rs10750241	0	123677647	T	A
11	rs1893022	0	123677921	C	T
11	rs74690701	0	123678538	T	C
11	rs77556372	0	123679379	T	C
11	rs7113762	0	123679460	G	A
11	rs138979907	0	123679522	G	A
11	rs11219300	0	123679598	T	G
11	rs1939910	0	123680049	T	C
11	rs143899490	0	123680073	C	T
11	rs1939911	0	123680122	G	A
11	rs11219301	0	123680549	G	A
11	rs724467	0	123680571	C	T
11	rs185682930	0	123681373	A	G
11	rs4936846	0	123681460	A	G
11	rs17682559	0	123681525	C	T
11	rs116923136	0	123681988	C	T
11	rs17127748	0	123682104	A	G
11	rs1893063	0	123682332	T	C
11	rs1893062	0	123682357	G	A
11	rs2096789	0	123682621	C	T
11	rs76647391	0	123683085	T	C
11	rs181054641	0	123683266	C	G
11	rs4345979	0	123683274	G	A
11	rs1807079	0	123684241	C	T
11	rs733407	0	123684369	T	A
11	rs733406	0	123684500	G	A
11	rs17744893	0	123684663	A	G
11	rs148529039	0	123684771	C	T
11	rs5023166	0	123685331	T	C
11	rs948161	0	123685689	A	G
11	rs948160	0	123685730	A	G
11	rs17127760	0	123685804	G	A
11	rs11219307	0	123686185	G	T
11	rs11219308	0	123687005	C	T
11	rs2186744	0	123687130	G	A
11	rs2155362	0	123687286	G	A
11	rs2212473	0	123687331	A	G
11	rs7950658	0	123688382	G	A
11	rs79871936	0	123689442	T	C
11	rs35784244	0	123689689	A	T
11	rs7103696	0	123689793	C	G
11	rs35387734	0	123689890	A	G
11	rs4935848	0	123690332	T	C
11	rs10790599	0	123690364	C	T
11	rs9988869	0	123690505	T	C
11	rs10790600	0	123690838	T	A
11	rs10750242	0	123691193	A	G
11	rs11219309	0	123691295	G	A
11	rs34345116	0	123691825	C	T
11	rs34820797	0	123691862	T	A
11	rs10732862	0	123692738	G	A
11	rs11826594	0	123692923	T	A
11	rs141281289	0	123693024	A	G
11	rs78082664	0	123693311	G	A
11	rs11219310	0	123693396	T	C
11	rs182177074	0	123693768	C	A
11	rs185432806	0	123693769	A	G
11	rs7942781	0	123693806	G	A
11	rs12284006	0	123693941	G	C
11	rs17120	0	123694039	G	A
11	rs61904764	0	123694571	C	G
11	rs35360136	0	123694703	T	G
11	rs149984593	0	123695190	C	T
11	rs149229480	0	123695758	T	G
11	rs4935849	0	123695857	A	G
11	rs147938427	0	123695995	T	C
11	rs11219311	0	123696261	A	C
11	rs138637859	0	123696789	G	T
11	rs11518245	0	123697330	C	G
11	rs79407270	0	123697503	C	T
11	rs11518246	0	123697671	C	A
11	rs7937932	0	123698032	G	A
11	rs7924446	0	123698097	T	C
11	rs147961608	0	123698232	G	A
11	rs11219312	0	123698409	T	G
11	rs4936847	0	123698830	T	A
11	rs4936848	0	123699073	C	G
11	rs35885297	0	123699198	T	G
11	rs61904769	0	123699222	G	T
11	rs11219313	0	123699698	T	C
11	rs140681112	0	123700024	C	T
11	rs4424679	0	123700552	A	G
11	rs4447187	0	123700572	A	G
11	rs60866008	0	123700617	C	T
11	rs4432034	0	123700663	C	G
11	rs12286996	0	123700896	C	T
11	rs61904770	0	123700999	G	A
11	rs12288627	0	123701424	C	A
11	rs11500886	0	123701671	C	A
11	rs11500887	0	123701994	C	T
11	rs75314028	0	123702249	A	G
11	rs12290757	0	123702755	G	C
11	rs1940200	0	123702907	A	T
11	rs56264926	0	123702983	T	C
11	rs74938364	0	123703006	G	A
11	rs10790601	0	123703538	C	T
11	rs12273101	0	123703678	T	A
11	rs10750245	0	123703754	A	G
11	rs4528342	0	123703929	A	C
11	rs4936849	0	123704626	G	A
11	rs79608926	0	123704705	G	T
11	rs117637619	0	123704797	G	A
11	rs4936850	0	123704891	C	T
11	rs4578400	0	123706161	G	A
11	rs11219314	0	123706304	T	C
11	rs117140587	0	123706316	T	C
11	rs17682723	0	123706758	T	G
11	rs61904790	0	123707125	C	T
11	rs12225240	0	123707204	C	A
11	rs55849219	0	123707667	C	T
11	rs55677447	0	123707685	C	T
11	rs7942936	0	123707802	T	G
11	rs7928288	0	123707869	G	T
11	rs4936851	0	123708037	A	G
11	rs12278684	0	123708546	A	G
11	rs183957951	0	123708583	C	T
11	rs12278838	0	123708840	A	G
11	rs12292062	0	123708888	C	T
11	rs12272739	0	123709003	T	C
11	rs7480204	0	123709030	C	G
11	rs79122287	0	123709091	C	T
11	rs4348914	0	123709470	T	C
11	rs17682849	0	123709701	A	G
11	rs12280615	0	123709748	A	G
11	rs12293910	0	123709945	C	T
11	rs12294069	0	123710060	G	A
11	rs10790602	0	123710168	A	G
11	rs7114725	0	123710229	G	T
11	rs12276313	0	123710613	T	C
11	rs10502272	0	123710711	T	C
11	rs80297504	0	123710902	G	A
11	rs2186743	0	123711807	C	A
11	rs76687530	0	123711887	C	T
11	rs61908461	0	123711892	G	A
11	rs4936852	0	123712153	G	C
11	rs7126738	0	123712660	G	A
11	rs112643155	0	123712700	A	G
11	rs7126541	0	123712725	A	G
11	rs35354060	0	123712757	G	A
11	rs4936853	0	123713011	T	C
11	rs7126836	0	123713020	A	C
11	rs12803203	0	123713248	C	G
11	rs11219316	0	123713250	G	A
11	rs10893092	0	123713388	T	C
11	rs11219318	0	123713454	C	T
11	rs11219319	0	123713465	A	T
11	rs11219320	0	123713498	C	T
11	rs11219321	0	123713565	A	G
11	rs12288009	0	123713624	A	G
11	rs12281910	0	123713740	T	C
11	rs12288122	0	123713836	A	T
11	rs12288134	0	123713896	A	G
11	rs17683143	0	123714050	T	C
11	rs12574929	0	123714558	C	T
11	rs1940186	0	123714860	G	A
11	rs1940187	0	123714925	A	G
11	rs189007922	0	123714986	A	T
11	rs10502273	0	123715014	C	T
11	rs12278537	0	123715305	G	T
11	rs10502274	0	123715541	A	G
11	rs75213980	0	123715765	G	C
11	rs1939915	0	123716249	T	C
11	rs2155359	0	123716340	G	C
11	rs2155360	0	123716374	A	G
11	rs34435469	0	123716916	G	A
11	rs2155361	0	123716973	A	T
11	rs78210180	0	123717041	C	T
11	rs2155363	0	123717248	T	C
11	rs2186745	0	123717398	G	A
11	rs11219322	0	123718038	A	G
11	rs4387357	0	123718152	C	G
11	rs4400826	0	123718266	G	A
11	rs12274215	0	123718482	C	A
11	rs12281269	0	123718601	T	C
11	rs11219323	0	123719211	G	A
11	rs4121463	0	123719359	T	A
11	rs76473701	0	123719712	G	A
11	rs75810679	0	123719858	C	T
11	rs34582915	0	123720058	T	A
11	rs12276568	0	123720075	G	T
11	rs75444328	0	123720105	T	C
11	rs7927203	0	123720207	G	A
11	rs77040415	0	123720209	G	A
11	rs7927316	0	123720255	G	A
11	rs7927317	0	123720256	G	A
11	rs7927035	0	123720311	A	C
11	rs7930045	0	123720451	A	G
11	rs7930177	0	123720544	A	C
11	rs145643955	0	123720698	G	T
11	rs57063490	0	123720800	A	G
11	rs35795440	0	123720841	C	G
11	rs11219324	0	123721210	A	G
11	rs4409843	0	123721748	T	C
11	rs75980773	0	123721902	G	A
11	rs7937848	0	123722392	A	G
11	rs4936854	0	123722696	G	A
11	rs79151512	0	123722712	T	C
11	rs4935850	0	123722730	G	A
11	rs138014983	0	123722855	C	T
11	rs79461941	0	123723510	C	T
11	rs12283915	0	123723833	G	A
11	rs78932563	0	123723920	A	G
11	rs12283877	0	123723946	C	T
11	rs7110337	0	123724347	T	C
11	rs12285555	0	123724527	G	C
11	rs2096791	0	123725097	A	G
11	rs76279571	0	123725829	G	A
11	rs75138946	0	123726346	A	G
11	rs75261499	0	123726515	G	A
11	rs56317131	0	123726938	A	G
11	rs111826020	0	123727956	G	A
11	rs12805176	0	123727987	T	G
11	rs1940195	0	123728065	C	G
11	rs7937718	0	123728176	C	T
11	rs71468786	0	123728394	C	G
11	rs1893065	0	123728637	T	C
11	rs147728469	0	123729245	G	C
11	rs147467318	0	123729262	C	T
11	rs2212474	0	123729397	G	A
11	rs2000582	0	123729454	C	T
11	rs2000581	0	123729472	G	A
11	rs34820456	0	123729957	A	G
11	rs115793027	0	123730054	C	T
11	rs56005168	0	123730650	A	G
11	rs79009705	0	123731314	G	A
11	rs10736533	0	123732227	T	C
11	rs75766343	0	123732587	G	A
11	rs948159	0	123733108	G	A
11	rs76503826	0	123733862	T	C
11	rs17683381	0	123734304	A	C
11	rs36091826	0	123734380	T	C
11	rs7951825	0	123734583	T	C
11	rs17745685	0	123734692	T	C
11	rs4936855	0	123735055	T	C
11	rs113339420	0	123735541	C	T
11	rs17745727	0	123735708	A	G
11	rs17683495	0	123735825	A	C
11	rs151308198	0	123736119	G	A
11	rs111917555	0	123736172	G	A
11	rs112330847	0	123736520	G	A
11	rs7952126	0	123736522	G	A
11	rs111989366	0	123736707	A	G
11	rs61908499	0	123736849	T	A
11	rs7484238	0	123736901	G	A
11	rs4429069	0	123737050	A	G
11	rs10790603	0	123737337	G	A
11	rs4322405	0	123737479	C	T
11	rs113520583	0	123737536	G	A
11	rs34332315	0	123738152	C	T
11	rs35886617	0	123738210	T	G
11	rs12418512	0	123738639	A	G
11	rs12418513	0	123738694	A	G
11	rs12421338	0	123738733	G	A
11	rs147258369	0	123738747	C	T
11	rs35679831	0	123739005	A	G
11	rs144849728	0	123739251	A	C
11	rs10893097	0	123739700	T	C
11	rs11219332	0	123740056	T	C
11	rs113562207	0	123740247	C	T
11	rs61908530	0	123740266	T	C
11	rs35097365	0	123740418	G	A
11	rs149075273	0	123740422	A	G
11	rs61908532	0	123740998	G	A
11	rs61908533	0	123741081	G	A
11	rs118040963	0	123741451	C	T
11	rs71490092	0	123741489	G	A
11	rs11600339	0	123741562	G	T
11	rs4936856	0	123742298	C	A
11	rs12272852	0	123742426	C	T
11	rs4572149	0	123742731	T	C
11	rs12273131	0	123742913	C	T
11	rs35875746	0	123743161	T	C
11	rs79948028	0	123743216	G	A
11	rs74878198	0	123743296	T	C
11	rs12274847	0	123743737	C	T
11	rs12417791	0	123744051	C	T
11	rs12787173	0	123744252	T	C
11	rs4936857	0	123744362	G	A
11	rs12786898	0	123744647	G	A
11	rs74433644	0	123744951	C	T
11	rs10790604	0	123745523	C	T
11	rs4366500	0	123745822	A	G
11	rs117349694	0	123746408	A	G
11	rs113853304	0	123746775	G	A
11	rs147856800	0	123746898	C	T
11	rs7121265	0	123747013	C	T
11	rs1812428	0	123747283	C	T
11	rs118181288	0	123747289	C	T
11	rs7124726	0	123747350	A	T
11	rs1939913	0	123747611	G	A
11	rs77658906	0	123747654	G	A
11	rs11219333	0	123747790	A	T
11	rs76524449	0	123748043	C	T
11	rs10502284	0	123748720	A	G
11	rs7129450	0	123748754	A	G
11	rs7130197	0	123749320	C	T
11	rs12808043	0	123749508	C	T
11	rs12276179	0	123749658	C	A
11	rs10893098	0	123750301	G	A
11	rs34449273	0	123751578	T	G
11	rs12799399	0	123752017	G	A
11	rs12800512	0	123752023	T	C
11	rs12799157	0	123752210	A	T
11	rs12805527	0	123752258	T	C
11	rs74857358	0	123752340	C	T
11	rs7938156	0	123752462	G	T
11	rs12804559	0	123752568	A	G
11	rs10502283	0	123753265	T	C
11	rs1054041	0	123753686	G	A
11	rs1939928	0	123753803	T	C
11	rs1939927	0	123753937	A	G
11	rs35551906	0	123753958	C	T
11	rs4587739	0	123754073	A	T
11	rs61908536	0	123754078	A	G
11	rs7121426	0	123754204	G	A
11	rs117704000	0	123754529	G	A
11	rs728178	0	123755600	C	T
11	rs728177	0	123755719	G	T
11	rs6590016	0	123756587	T	G
11	rs10502281	0	123756623	C	A
11	rs7941883	0	123756885	C	G
11	rs12277373	0	123757112	T	C
11	rs35201121	0	123757690	A	T
11	rs78636693	0	123758150	C	T
11	rs7946585	0	123758306	G	T
11	rs17683920	0	123758685	C	G
11	rs17683944	0	123758955	T	A
11	rs11219335	0	123759014	C	T
11	rs10893100	0	123759155	G	T
11	rs76031878	0	123760037	A	G
11	rs1982460	0	123760351	G	T
11	rs1598017	0	123761352	G	A
11	rs1453633	0	123761571	C	G
11	rs17127891	0	123762082	G	A
11	rs17746262	0	123762271	C	G
11	rs17127899	0	123762716	G	A
11	rs7131308	0	123762718	T	G
11	rs73020736	0	123762855	C	A
11	rs112565818	0	123763480	G	A
11	rs138631568	0	123763568	A	G
11	rs2315026	0	123764699	A	C
11	rs12285115	0	123764717	C	T
11	rs1453634	0	123765031	A	T
11	rs17127907	0	123765600	A	G
11	rs1453635	0	123765995	C	T
11	rs34957133	0	123766151	T	C
11	rs75815719	0	123766538	C	G
11	rs113972098	0	123766736	T	C
11	rs80233230	0	123766747	T	C
11	rs113666162	0	123767100	T	C
11	rs73020738	0	123767154	G	A
11	rs77467592	0	123767977	G	T
11	rs118073528	0	123768039	A	T
11	rs17127908	0	123768121	T	C
11	rs7114772	0	123768313	A	T
11	rs17127917	0	123768341	A	G
11	rs17746441	0	123769217	G	A
11	rs2315027	0	123770186	A	G
11	rs2315028	0	123770200	A	G
11	rs12799256	0	123770615	T	C
11	rs34492530	0	123770625	G	T
11	rs34140701	0	123770768	G	A
11	rs12803758	0	123771332	A	G
11	rs17684261	0	123771759	C	T
11	rs10502280	0	123771775	C	A
11	rs12288419	0	123771837	G	A
11	rs35809626	0	123772110	G	C
11	rs17127923	0	123772374	C	T
11	rs10502279	0	123772576	T	C
11	rs9804424	0	123772664	T	C
11	rs10502278	0	123772716	C	A
11	rs2315029	0	123773527	C	T
11	rs1563126	0	123773612	T	C
11	rs2167938	0	123773633	T	A
11	rs140818585	0	123773640	T	C
11	rs9804524	0	123774021	A	G
11	rs34366557	0	123774170	A	G
11	rs11828180	0	123774364	C	T
11	rs11219340	0	123774473	G	T
11	rs10750247	0	123774476	G	A
11	rs10750248	0	123774481	A	T
11	rs10790605	0	123774725	T	C
11	rs10790606	0	123774891	T	C
11	rs10790607	0	123775036	A	G
11	rs10790608	0	123775313	T	C
11	rs10790609	0	123775334	T	C
11	rs1377602	0	123775491	C	T
11	rs11219343	0	123775519	G	A
11	rs1377603	0	123775742	G	A
11	rs1377604	0	123775759	A	C
11	rs1377605	0	123775782	G	A
11	rs10893101	0	123776120	A	G
11	rs76789350	0	123776756	A	G
11	rs10750249	0	123777049	G	T
11	rs17127947	0	123777302	T	G
11	rs17127950	0	123777412	A	G
11	rs10750250	0	123777497	G	A
11	rs10893102	0	123777498	C	T
11	rs61907183	0	123777502	C	T
11	rs7926767	0	123777536	G	A
11	rs10790610	0	123777736	T	C
11	rs61748875	0	123777861	T	C
11	rs7942047	0	123777986	T	C
11	rs7927385	0	123778031	G	A
11	rs7120581	0	123778173	T	G
11	rs7107555	0	123778409	A	G
11	rs77578727	0	123779281	G	A
11	rs150487898	0	123779321	A	G
11	rs80113132	0	123779680	T	A
11	rs11219346	0	123780418	G	T
11	rs117841376	0	123780532	A	C
11	rs10893103	0	123780809	A	T
11	rs7925715	0	123780926	T	A
11	rs12806096	0	123780984	A	C
11	rs6590017	0	123781044	G	A
11	rs144453469	0	123781791	C	T
11	rs1584825	0	123782042	T	C
11	rs79828413	0	123782690	G	A
11	rs11219348	0	123783150	T	C
11	rs7126113	0	123783226	C	T
11	rs78853707	0	123783842	A	G
11	rs7951061	0	123783957	C	T
11	rs116962164	0	123784143	C	T
11	rs61907184	0	123784212	A	G
11	rs34644375	0	123784417	G	T
11	rs1947408	0	123784588	C	T
11	rs61907185	0	123784724	A	G
11	rs78934954	0	123785516	A	G
11	rs35726568	0	123785566	C	T
11	rs2100412	0	123785780	C	T
11	rs2084996	0	123785867	A	T
11	rs1453657	0	123785950	T	C
11	rs11219350	0	123786324	G	A
11	rs58269424	0	123787275	C	T
11	rs7945138	0	123787427	A	T
11	rs7946445	0	123788294	G	A
11	rs7946454	0	123788314	G	A
11	rs61907187	0	123788676	A	G
11	rs75010135	0	123788781	C	A
11	rs61907188	0	123788861	G	A
11	rs12274148	0	123789131	G	A
11	rs12275512	0	123789278	G	A
11	rs2000895	0	123789414	A	G
11	rs76322036	0	123789574	G	A
11	rs78056098	0	123789877	T	G
11	rs1545529	0	123790959	G	A
11	rs1545530	0	123791202	A	C
11	rs10893105	0	123792642	T	A
11	rs12281247	0	123792656	C	T
11	rs35330087	0	123792759	T	C
11	rs10790611	0	123793011	C	G
11	rs190531923	0	123793150	A	G
11	rs921660	0	123793194	G	C
11	rs12283169	0	123793708	C	T
11	rs11219353	0	123794655	T	A
11	rs10893106	0	123794954	A	G
11	rs11219354	0	123795056	T	C
11	rs10893107	0	123795372	G	T
11	rs12286706	0	123795443	C	T
11	rs12287080	0	123795969	G	C
11	rs1453655	0	123796413	T	A
11	rs2045070	0	123796924	T	C
11	rs2045071	0	123797007	G	A
11	rs12226080	0	123797014	A	T
11	rs17684986	0	123797120	T	A
11	rs2078440	0	123797894	G	A
11	rs10790612	0	123798571	C	T
11	rs12282739	0	123798774	G	A
11	rs1901878	0	123798849	A	G
11	rs12099152	0	123798908	C	G
11	rs11219355	0	123799006	G	A
11	rs10750251	0	123799433	C	G
11	rs1453648	0	123799710	T	G
11	rs61907223	0	123799992	G	T
11	rs78143027	0	123800054	G	T
11	rs1453647	0	123800063	C	T
11	rs6590018	0	123800109	A	G
11	rs10790613	0	123801005	A	G
11	rs78677464	0	123801078	T	A
11	rs7130616	0	123801374	C	A
11	rs7130730	0	123801490	C	A
11	rs7130744	0	123801600	A	C
11	rs77072870	0	123801677	T	A
11	rs1453646	0	123801731	T	C
11	rs970586	0	123802102	T	G
11	rs970585	0	123802241	T	G
11	rs148239383	0	123802354	C	T
11	rs970584	0	123802399	G	A
11	rs1377607	0	123802818	T	G
11	rs1377606	0	123802845	T	C
11	rs6590019	0	123803092	T	A
11	rs4936858	0	123803226	G	A
11	rs1598018	0	123803465	T	A
11	rs59636433	0	123803937	A	G
11	rs10893109	0	123804419	A	C
11	rs12421718	0	123804604	C	T
11	rs113977160	0	123804836	G	T
11	rs78629713	0	123805768	T	A
11	rs12576708	0	123806265	C	A
11	rs10736534	0	123807033	C	A
11	rs4935851	0	123807759	A	C
11	rs11219358	0	123807825	A	C
11	rs11219359	0	123807875	C	T
11	rs11219360	0	123808147	A	G
11	rs1840215	0	123808480	T	G
11	rs74449751	0	123808575	C	T
11	rs74891634	0	123809098	C	T
11	rs79378241	0	123809393	C	G
11	rs7111954	0	123809419	C	T
11	rs113231310	0	123809523	G	A
11	rs35895451	0	123809660	C	G
11	rs12280058	0	123809755	A	C
11	rs77776318	0	123810492	A	C
11	rs11219362	0	123811344	C	T
11	rs11219363	0	123811512	G	A
11	rs41469648	0	123811663	G	A
11	rs11219364	0	123812537	G	C
11	rs75969952	0	123812605	C	T
11	rs7110848	0	123812614	T	G
11	rs11219365	0	123812770	C	T
11	rs41364544	0	123813453	T	C
11	rs7129884	0	123813823	G	A
11	rs7130003	0	123813940	G	C
11	rs140244798	0	123814439	A	G
11	rs4936859	0	123814489	A	G
11	rs61907224	0	123814742	A	G
11	rs61907225	0	123814847	G	A
11	rs80268381	0	123815019	A	T
11	rs4300403	0	123815155	A	C
11	rs1476202	0	123816214	T	C
11	rs117517375	0	123816302	T	C
11	rs1453644	0	123816929	A	G
11	rs1453643	0	123817141	A	G
11	rs1453642	0	123817214	G	T
11	rs11219369	0	123817237	C	T
11	rs4936861	0	123817401	T	C
11	rs4936862	0	123817407	A	G
11	rs113544136	0	123817491	G	A
11	rs112830185	0	123817515	C	T
11	rs6590023	0	123817668	G	C
11	rs6590024	0	123817763	A	G
11	rs7128735	0	123819041	C	T
11	rs11219371	0	123819165	A	G
11	rs9651700	0	123819413	T	C
11	rs117626070	0	123819480	G	A
11	rs9651701	0	123819508	G	A
11	rs7102269	0	123819661	G	T
11	rs7102193	0	123819721	C	G
11	rs79949546	0	123820555	T	A
11	rs74810801	0	123820636	C	T
11	rs10893111	0	123820699	T	G
11	rs78257166	0	123821021	C	A
11	rs77881142	0	123821046	C	G
11	rs12279094	0	123821264	C	T
11	rs78738773	0	123821480	G	A
11	rs7933073	0	123821655	C	T
11	rs7932987	0	123821688	A	T
11	rs6590025	0	123822292	T	C
11	rs60388873	0	123822328	A	T
11	rs11219373	0	123822399	A	G
11	rs10893112	0	123822611	T	A
11	rs77778631	0	123822876	C	T
11	rs10790614	0	123823147	G	A
11	rs79290866	0	123823385	G	A
11	rs117702649	0	123823661	A	G
11	rs4486646	0	123823964	A	T
11	rs4486647	0	123824223	A	C
11	rs4519104	0	123824282	T	C
11	rs112139114	0	123824920	G	A
11	rs7124306	0	123825137	C	T
11	rs148386714	0	123825169	A	T
11	rs7124447	0	123825239	C	G
11	rs55771049	0	123826045	C	T
11	rs7128649	0	123826089	G	T
11	rs1453649	0	123826425	T	C
11	rs4936863	0	123826565	T	A
11	rs10893113	0	123826704	G	A
11	rs2084994	0	123826830	C	G
11	rs12794540	0	123826947	A	G
11	rs6590027	0	123827732	A	T
11	rs7114486	0	123828187	C	A
11	rs6590028	0	123828212	A	G
11	rs12224081	0	123828710	C	T
11	rs7118507	0	123829025	A	G
11	rs1584824	0	123829238	A	C
11	rs79633186	0	123829304	C	T
11	rs61907242	0	123829322	G	A
11	rs11219376	0	123829841	T	G
11	rs10893114	0	123830041	G	A
11	rs7126609	0	123830512	G	A
11	rs145905025	0	123830633	G	A
11	rs140713354	0	123831083	C	T
11	rs61907243	0	123831233	G	A
11	rs2123713	0	123831243	A	G
11	rs183392910	0	123831419	A	G
11	rs10790618	0	123832012	A	G
11	rs1453658	0	123832318	A	G
11	rs111707182	0	123832494	A	G
11	rs7943298	0	123833301	T	C
11	rs61245896	0	123833808	A	C
11	rs56156475	0	123834136	A	G
11	rs57517335	0	123834382	T	C
11	rs7112950	0	123834418	A	G
11	rs6590029	0	123835074	A	C
11	rs75966366	0	123835714	T	C
11	rs79451923	0	123835799	C	T
11	rs11537155	0	123836428	G	A
11	rs1453651	0	123836561	T	C
11	rs11560863	0	123836593	A	G
11	rs10893116	0	123836839	C	T
11	rs11501181	0	123836955	A	T
11	rs55832412	0	123838640	C	G
11	rs11821086	0	123839299	T	C
11	rs112303912	0	123839676	G	A
11	rs4936865	0	123839765	A	T
11	rs61907249	0	123839781	C	A
11	rs75812385	0	123839815	A	T
11	rs4335558	0	123840238	G	C
11	rs7102069	0	123840593	T	C
11	rs4517534	0	123841467	T	C
11	rs1598019	0	123841699	A	T
11	rs7124936	0	123842370	G	A
11	rs11219379	0	123842604	C	T
11	rs192298002	0	123843552	A	G
11	rs11501183	0	123843786	C	G
11	rs34239418	0	123843814	A	G
11	rs58051506	0	123843835	T	C
11	rs79726442	0	123843906	G	A
11	rs79665309	0	123844054	G	A
11	rs190173998	0	123844205	T	A
11	rs79563269	0	123844886	G	A
11	rs78207343	0	123844961	T	C
11	rs111624708	0	123845257	G	C
11	rs9326268	0	123845626	G	T
11	rs79042562	0	123845786	G	A
11	rs71490099	0	123845896	A	G
11	rs12285209	0	123846052	T	C
11	rs7941292	0	123846633	C	A
11	rs763640	0	123846833	C	G
11	rs723488	0	123846864	G	T
11	rs71490100	0	123846896	A	T
11	rs10893117	0	123847392	G	C
11	rs55944888	0	123847473	A	G
11	rs17759447	0	123848064	G	A
11	rs17686210	0	123848121	T	C
11	rs17759513	0	123848212	C	T
11	rs11219385	0	123848493	C	T
11	rs35674999	0	123848516	C	A
11	rs7127903	0	123848598	A	G
11	rs17686304	0	123848794	T	G
11	rs10893118	0	123848982	A	C
11	rs144696481	0	123849101	A	G
11	rs10893119	0	123849258	A	T
11	rs74788753	0	123849351	A	T
11	rs76865899	0	123849932	C	T
11	rs10893120	0	123850965	G	A
11	rs111419155	0	123851398	A	C
11	rs117110179	0	123852029	T	C
11	rs73024719	0	123852373	G	A
11	rs11219389	0	123852381	C	T
11	rs76332739	0	123852690	T	C
11	rs61907251	0	123852826	A	G
11	rs2123711	0	123852848	C	T
11	rs2123710	0	123852965	A	G
11	rs11530582	0	123853970	G	A
11	rs112528708	0	123854667	C	T
11	rs10893121	0	123854744	T	A
11	rs79672755	0	123854840	A	C
11	rs150489370	0	123855588	C	T
11	rs79323255	0	123855651	C	G
11	rs1598020	0	123856264	T	C
11	rs73024782	0	123856595	A	G
11	rs12276629	0	123856811	T	C
11	rs4936870	0	123856980	C	G
11	rs17759675	0	123857201	T	A
11	rs71490102	0	123857539	G	A
11	rs73024785	0	123857731	C	T
11	rs111795511	0	123858525	T	A
11	rs112250539	0	123858780	G	T
11	rs17128065	0	123860104	T	C
11	rs17128069	0	123860840	T	A
11	rs1453656	0	123860844	G	A
11	rs4391827	0	123861081	A	C
11	rs10893123	0	123861875	C	G
11	rs79273287	0	123862805	T	G
11	rs11826200	0	123863011	T	G
11	rs75270614	0	123863229	C	T
11	rs10750252	0	123863636	C	T
11	rs17759886	0	123863820	A	G
11	rs10790620	0	123863989	C	T
11	rs10790621	0	123864112	A	C
11	rs1453654	0	123864216	T	C
11	rs73024802	0	123864430	A	G
11	rs17128083	0	123864665	C	T
11	rs61908587	0	123864746	C	A
11	rs17128086	0	123864948	G	A
11	rs7944434	0	123865086	A	C
11	rs17128087	0	123865235	C	T
11	rs10790622	0	123865305	G	A
11	rs71491803	0	123865917	A	C
11	rs78898518	0	123866036	G	T
11	rs112465310	0	123866247	A	T
11	rs145827642	0	123866275	C	T
11	rs1823822	0	123866637	G	A
11	rs78817789	0	123866982	G	A
11	rs61908588	0	123866998	G	A
11	rs56225134	0	123867229	C	T
11	rs10750253	0	123867819	T	G
11	rs11219397	0	123867830	A	G
11	rs11219398	0	123867853	G	A
11	rs60224746	0	123868074	T	C
11	rs12577664	0	123868208	A	G
11	rs11219399	0	123868425	C	T
11	rs11219400	0	123868449	T	C
11	rs17128094	0	123868651	A	G
11	rs4936872	0	123869062	G	A
11	rs117792458	0	123869246	G	A
11	rs10790623	0	123869252	T	C
11	rs61908589	0	123869583	C	T
11	rs147183065	0	123869784	A	G
11	rs61908590	0	123869811	A	C
11	rs4936873	0	123870195	G	A
11	rs4936874	0	123870227	A	G
11	rs35865025	0	123871094	C	A
11	rs61908592	0	123871602	G	T
11	rs74526358	0	123871828	C	T
11	rs10893124	0	123872530	C	T
11	rs11600075	0	123872869	T	C
11	rs7120473	0	123873178	T	C
11	rs4936875	0	123873743	C	T
11	rs73026818	0	123873881	T	A
11	rs73026820	0	123873905	A	G
11	rs10893125	0	123874175	G	A
11	rs17687161	0	123874283	G	A
11	rs11603189	0	123874762	A	T
11	rs10750254	0	123874768	T	C
11	rs10750255	0	123874968	G	A
11	rs4936876	0	123875591	A	C
11	rs78423671	0	123875900	T	G
11	rs4936877	0	123876110	C	A
11	rs4936878	0	123876233	A	G
11	rs695022	0	123877240	G	A
11	rs7102393	0	123877696	C	T
11	rs7102719	0	123877757	G	A
11	rs1947406	0	123877979	A	C
11	rs9787913	0	123878492	G	T
11	rs11600498	0	123878985	T	C
11	rs10750256	0	123879063	G	A
11	rs75269916	0	123879321	G	A
11	rs61908593	0	123879799	A	G
11	rs10893126	0	123879861	A	C
11	rs35316117	0	123879952	C	T
11	rs10790624	0	123879982	T	G
11	rs11607713	0	123880223	G	T
11	rs11601573	0	123880482	T	G
11	rs61908594	0	123880561	C	T
11	rs17760637	0	123880581	T	C
11	rs17128126	0	123880596	C	T
11	rs11219406	0	123880613	C	A
11	rs55700020	0	123880685	G	A
11	rs4936879	0	123880722	A	G
11	rs7119447	0	123881593	A	G
11	rs4935854	0	123881784	T	C
11	rs4935855	0	123881859	G	C
11	rs4935856	0	123881921	T	C
11	rs150692768	0	123882090	C	T
11	rs7106094	0	123882316	T	G
11	rs7123574	0	123882441	A	G
11	rs11602793	0	123882687	T	C
11	rs6590033	0	123882818	G	A
11	rs6590034	0	123882859	C	T
11	rs12273623	0	123883260	G	A
11	rs61908595	0	123883333	T	C
11	rs10893127	0	123884240	T	A
11	rs6590035	0	123884423	G	T
11	rs57094086	0	123884856	G	A
11	rs10502277	0	123884981	C	T
11	rs7925793	0	123885082	G	C
11	rs73028904	0	123885303	C	T
11	rs6590036	0	123885338	T	G
11	rs7928970	0	123885355	G	A
11	rs73028906	0	123885574	A	G
11	rs78900177	0	123886080	G	A
11	rs73028907	0	123886120	T	C
11	rs66605425	0	123886155	A	G
11	rs4084209	0	123886865	T	A
11	rs4936880	0	123886984	A	G
11	rs4936881	0	123887164	A	C
11	rs61908597	0	123887175	G	A
11	rs4936882	0	123887184	T	G
11	rs150059707	0	123887257	A	G
11	rs144810572	0	123887534	T	A
11	rs61908598	0	123889607	C	G
11	rs78294880	0	123890006	C	T
11	rs78158860	0	123890220	A	G
11	rs10893128	0	123890745	C	T
11	rs1318750	0	123892491	T	A
11	rs11219411	0	123892506	A	G
11	rs2076941	0	123893286	C	T
11	rs73028922	0	123893566	A	G
11	rs28734900	0	123893987	G	A
11	rs11219413	0	123894234	A	G
11	rs12363627	0	123894339	C	T
11	rs12221656	0	123894402	A	G
11	rs61908612	0	123894553	G	A
11	rs12574086	0	123894556	A	G
```
