## Supplementary material for "Characterization of shared and ancestry-specific signals driving complex traits using multi-ancestry fine-mapping": s2.afreq

```
#CHROM	ID	REF	ALT	ALT_FREQS	OBS_CT
11	rs7944480	T	G	0.634921	1008
11	rs73608668	G	C	0.0376984	1008
11	rs11218925	G	A	0.249008	1008
11	rs4542425	C	T	0.193452	1008
11	rs10458987	G	A	0.225198	1008
11	rs138925612	C	T	0.122024	1008
11	rs11820454	G	A	0.268849	1008
11	rs74749324	T	A	0.0337302	1008
11	rs736973	T	G	0.271825	1008
11	rs12576582	A	G	0.0386905	1008
11	rs2012271	C	T	0.00793651	1008
11	rs4631891	C	T	0.225198	1008
11	rs12574704	G	A	0.0376984	1008
11	rs76379555	A	G	0.121032	1008
11	rs10790553	A	G	0.435516	1008
11	rs11218926	G	A	0.43254	1008
11	rs76213259	C	T	0.0178571	1008
11	rs4936766	A	G	0.659722	1008
11	rs6589965	A	G	0.00297619	1008
11	rs188526859	G	A	0.00297619	1008
11	rs35076880	C	T	0.311508	1008
11	rs11218928	C	T	0.651786	1008
11	rs10750230	C	T	0.654762	1008
11	rs117217993	G	T	0.130952	1008
11	rs11825576	C	T	0.256944	1008
11	rs12273037	A	T	0.434524	1008
11	rs12286407	G	T	0.434524	1008
11	rs11218930	C	T	0.220238	1008
11	rs11825773	G	A	0.171627	1008
11	rs922252	T	C	0.431548	1008
11	rs141446843	C	T	0.0248016	1008
11	rs922253	G	T	0.256944	1008
11	rs7952418	A	C	0.255952	1008
11	rs7939203	T	G	0.255952	1008
11	rs10892955	T	C	0.255952	1008
11	rs11218932	C	T	0.167659	1008
11	rs10892956	C	T	0.257937	1008
11	rs60576349	G	T	0.171627	1008
11	rs57088882	C	T	0.171627	1008
11	rs11218933	G	T	0.255952	1008
11	rs111595802	A	G	0.255952	1008
11	rs113186636	C	T	0.255952	1008
11	rs148452394	G	A	0.255952	1008
11	rs12288965	T	C	0.255952	1008
11	rs117467034	A	C	0.12996	1008
11	rs12282109	C	T	0.255952	1008
11	rs12289206	T	C	0.255952	1008
11	rs58822282	G	A	0.255952	1008
11	rs10892957	T	C	0.430556	1008
11	rs4323879	A	G	0.174603	1008
11	rs11218934	A	G	0.255952	1008
11	rs143765705	G	T	0.031746	1008
11	rs11218935	T	A	0.255952	1008
11	rs12788858	A	G	0.263889	1008
11	rs74329579	C	G	0.255952	1008
11	rs7943107	C	T	0.255952	1008
11	rs7943123	A	T	0.255952	1008
11	rs115390033	A	G	0.255952	1008
11	rs74939851	C	T	0.255952	1008
11	rs12420012	C	T	0.257937	1008
11	rs12420026	C	T	0.255952	1008
11	rs3892259	A	G	0.00297619	1008
11	rs7126108	C	T	0.193452	1008
11	rs7126682	G	A	0.113095	1008
11	rs11218936	G	A	0.00198413	1008
11	rs11605702	G	T	0.0793651	1008
11	rs117049730	G	A	0.031746	1008
11	rs12574868	A	G	0.0793651	1008
11	rs12573932	T	C	0.0803571	1008
11	rs11826861	G	A	0.0803571	1008
11	rs112650695	T	C	0.0763889	1008
11	rs113830786	T	C	0.0763889	1008
11	rs9665920	T	C	0.0803571	1008
11	rs7931114	C	T	0.0803571	1008
11	rs60405069	G	C	0.0793651	1008
11	rs73608698	G	A	0.0644841	1008
11	rs73608699	C	T	0.0793651	1008
11	rs10160839	T	C	0.828373	1008
11	rs9704283	A	C	0.125	1008
11	rs11600486	T	A	0.0793651	1008
11	rs11600517	T	C	0.0803571	1008
11	rs4936767	A	G	0.556548	1008
11	rs77274954	A	C	0.308532	1008
11	rs116852495	C	T	0.162698	1008
11	rs73610509	G	A	0.0823413	1008
11	rs111706621	C	T	0.306548	1008
11	rs73610510	C	T	0.0823413	1008
11	rs116365065	G	A	0.015873	1008
11	rs7941944	C	T	0.015873	1008
11	rs7942063	C	T	0.0813492	1008
11	rs7942164	C	A	0.0813492	1008
11	rs530260798	T	C	0.0327381	1008
11	rs17127018	T	A	0.015873	1008
11	rs7128812	A	G	0.0813492	1008
11	rs7128932	C	T	0.0813492	1008
11	rs7102045	C	T	0.0813492	1008
11	rs79846733	G	A	0.161706	1008
11	rs56131320	C	T	0.0813492	1008
11	rs77426690	G	A	0.015873	1008
11	rs61158837	T	C	0.181548	1008
11	rs60659602	A	G	0.181548	1008
11	rs139918207	G	A	0.161706	1008
11	rs7111590	C	G	0.0813492	1008
11	rs7111598	C	T	0.0813492	1008
11	rs12418736	C	T	0.161706	1008
11	rs7122466	A	G	0.558532	1008
11	rs1841580	G	A	0.0813492	1008
11	rs1461495	T	C	0.0813492	1008
11	rs7123232	C	T	0.0813492	1008
11	rs114923478	C	T	0.181548	1008
11	rs7109336	T	C	0.0813492	1008
11	rs75927620	C	A	0.30754	1008
11	rs115026276	G	A	0.015873	1008
11	rs7109348	T	C	0.0813492	1008
11	rs7949127	G	A	0.0813492	1008
11	rs7949220	G	T	0.0813492	1008
11	rs7948948	A	G	0.0813492	1008
11	rs4802	A	G	0.550595	1008
11	rs3763897	A	T	0.162698	1008
11	rs4936770	C	T	0.551587	1008
11	rs1064585	T	G	0.0813492	1008
11	rs1461496	A	G	0.560516	1008
11	rs56828988	G	A	0.167659	1008
11	rs1461497	C	T	0.0813492	1008
11	rs60104917	A	G	0.181548	1008
11	rs41361350	G	A	0.0813492	1008
11	rs10892958	C	G	0.430556	1008
11	rs11823704	C	A	0.181548	1008
11	rs41302367	G	A	0.015873	1008
11	rs4935825	A	C	0.00694444	1008
11	rs11218941	A	G	0.430556	1008
11	rs72488031	G	C	0.125992	1008
11	rs79563213	G	C	0.197421	1008
11	rs75882958	T	C	0.015873	1008
11	rs2276074	G	C	0.365079	1008
11	rs1136141	G	A	0.0654762	1008
11	rs2276075	G	A	0.125992	1008
11	rs2276077	C	T	0.125992	1008
11	rs2236658	T	C	0.366071	1008
11	rs2236659	A	G	0.18254	1008
11	rs80291945	G	A	0.014881	1008
11	rs2236660	A	G	0.18254	1008
11	rs11218943	A	G	0.167659	1008
11	rs2276078	A	G	0.183532	1008
11	rs12225163	C	G	0.166667	1008
11	rs112744581	C	T	0.127976	1008
11	rs112666455	C	T	0.350198	1008
11	rs11218944	A	G	0.350198	1008
11	rs78385105	C	T	0.19246	1008
11	rs7131452	A	G	0.556548	1008
11	rs11218945	A	T	0.166667	1008
11	rs79261381	A	G	0.183532	1008
11	rs11218946	A	G	0.350198	1008
11	rs12575564	G	A	0.0644841	1008
11	rs77876049	G	A	0.128968	1008
11	rs60397091	T	C	0.183532	1008
11	rs12224973	T	A	0.350198	1008
11	rs57630504	A	G	0.183532	1008
11	rs113954756	G	A	0.363095	1008
11	rs146638853	C	T	0.0128968	1008
11	rs76088419	T	G	0.0644841	1008
11	rs190733142	T	C	0.363095	1008
11	rs73610550	T	C	0.555556	1008
11	rs74526153	G	A	0.0644841	1008
11	rs7943796	G	A	0.00694444	1008
11	rs7933208	T	C	0.363095	1008
11	rs7111596	T	A	0.554563	1008
11	rs11825490	C	T	0.184524	1008
11	rs76347323	G	A	0.19246	1008
11	rs10892959	G	C	0.350198	1008
11	rs80047973	G	A	0.125992	1008
11	rs73610554	T	C	0.183532	1008
11	rs3763896	T	C	0.183532	1008
11	rs11218948	C	T	0.166667	1008
11	rs1129056	G	A	0.0128968	1008
11	rs116274621	C	A	0.0128968	1008
11	rs10892960	A	G	0.555556	1008
11	rs115214030	C	T	0.0128968	1008
11	rs114901619	T	G	0.0128968	1008
11	rs11218950	G	A	0.179563	1008
11	rs138029442	C	T	0.0188492	1008
11	rs7949414	T	C	0.553571	1008
11	rs11218951	T	C	0.166667	1008
11	rs4936771	A	T	0.179563	1008
11	rs12226705	C	T	0.166667	1008
11	rs4936772	C	T	0.166667	1008
11	rs11608035	G	A	0.0644841	1008
11	rs4936773	T	C	0.166667	1008
11	rs73610557	C	G	0.183532	1008
11	rs4936774	T	G	0.155754	1008
11	rs11218953	A	C	0.179563	1008
11	rs11218954	A	G	0.356151	1008
11	rs116227398	C	G	0.0128968	1008
11	rs142531839	T	G	0.166667	1008
11	rs76813965	C	T	0.125992	1008
11	rs76381550	T	C	0.179563	1008
11	rs75592753	A	G	0.0753968	1008
11	rs75738626	G	T	0.0644841	1008
11	rs11218955	C	G	0.00694444	1008
11	rs144815819	G	C	0.0128968	1008
11	rs11218956	C	T	0.166667	1008
11	rs11218957	A	G	0.166667	1008
11	rs114514950	G	T	0.0128968	1008
11	rs80078512	C	T	0.0644841	1008
11	rs7115313	G	A	0.179563	1008
11	rs7115329	C	G	0.179563	1008
11	rs11218959	C	T	0.166667	1008
11	rs11218960	A	G	0.179563	1008
11	rs74581495	T	A	0.0128968	1008
11	rs7941144	A	G	0.369048	1008
11	rs115280794	C	T	0.0128968	1008
11	rs77467414	C	A	0.189484	1008
11	rs74236722	A	C	0.125	1008
11	rs12417502	C	A	0.166667	1008
11	rs11218961	A	G	0.00793651	1008
11	rs7949583	A	G	0.559524	1008
11	rs11825955	A	G	0.183532	1008
11	rs144480288	G	A	0.183532	1008
11	rs117282560	G	A	0.167659	1008
11	rs56154230	G	A	0.188492	1008
11	rs12222562	C	G	0.553571	1008
11	rs3829272	G	A	0.167659	1008
11	rs11218962	A	G	0.188492	1008
11	rs2276348	C	T	0.167659	1008
11	rs11218963	G	A	0.167659	1008
11	rs74946342	G	A	0.125	1008
11	rs77485665	C	A	0.188492	1008
11	rs112221133	G	A	0.184524	1008
11	rs116076860	G	A	0.0128968	1008
11	rs201926307	T	G	0.0347222	1008
11	rs76561142	C	T	0.0634921	1008
11	rs143172004	T	C	0.167659	1008
11	rs11218965	G	A	0.167659	1008
11	rs11218966	T	C	0.0634921	1008
11	rs75665886	C	A	0.0625	1008
11	rs11218967	A	G	0.555556	1008
11	rs11218968	A	G	0.181548	1008
11	rs139074057	C	T	0.0287698	1008
11	rs149425310	T	C	0.168651	1008
11	rs77444923	C	A	0.0128968	1008
11	rs7130164	T	C	0.553571	1008
11	rs11218973	T	C	0.167659	1008
11	rs149954267	C	T	0.0128968	1008
11	rs59958180	C	T	0.179563	1008
11	rs60236427	G	A	0.34623	1008
11	rs7104473	T	C	0.361111	1008
11	rs111295957	A	G	0.125992	1008
11	rs78988848	G	A	0.118056	1008
11	rs7123187	G	A	0.191468	1008
11	rs11218976	A	G	0.361111	1008
11	rs12361252	G	A	0.0763889	1008
11	rs7113273	T	C	0.191468	1008
11	rs112938964	G	A	0.116071	1008
11	rs7938792	T	C	0.138889	1008
11	rs7952655	G	A	0.116071	1008
11	rs10892961	A	G	0.362103	1008
11	rs147399355	G	A	0.168651	1008
11	rs11218978	A	C	0.170635	1008
11	rs7109445	A	C	0.540675	1008
11	rs11218979	G	A	0.168651	1008
11	rs7121616	A	G	0.361111	1008
11	rs75581711	C	T	0.0763889	1008
11	rs150310458	C	T	0.168651	1008
11	rs80271152	C	G	0.361111	1008
11	rs75228513	C	T	0.0763889	1008
11	rs7122306	G	T	0.361111	1008
11	rs79401687	G	T	0.077381	1008
11	rs4936775	G	A	0.00793651	1008
11	rs111538248	G	A	0.138889	1008
11	rs113712713	C	T	0.138889	1008
11	rs11218980	C	T	0.0684524	1008
11	rs7104160	C	T	0.0654762	1008
11	rs4936776	G	A	0.162698	1008
11	rs55653765	T	C	0.155754	1008
11	rs56266115	G	A	0.155754	1008
11	rs55910302	A	G	0.154762	1008
11	rs74494176	T	A	0.0664683	1008
11	rs74743786	C	G	0.155754	1008
11	rs11218981	G	A	0.320437	1008
11	rs10892962	C	A	0.397817	1008
11	rs140765244	G	A	0.0238095	1008
11	rs11218982	A	T	0.00198413	1008
11	rs111727295	T	C	0.155754	1008
11	rs74994098	G	C	0.155754	1008
11	rs28526591	G	A	0.0753968	1008
11	rs117471617	G	A	0.155754	1008
11	rs12286213	G	A	0.155754	1008
11	rs149202801	C	T	0.160714	1008
11	rs12287454	C	G	0.155754	1008
11	rs11218985	T	C	0.155754	1008
11	rs11218986	T	C	0.160714	1008
11	rs7933576	C	T	0.155754	1008
11	rs7933934	G	A	0.155754	1008
11	rs12279824	G	A	0.155754	1008
11	rs77859246	T	A	0.0654762	1008
11	rs76079260	C	T	0.155754	1008
11	rs113058453	G	A	0.157738	1008
11	rs552636298	T	C	0.0654762	1008
11	rs540295423	G	A	0.0654762	1008
11	rs111569801	T	G	0.155754	1008
11	rs112365107	G	C	0.155754	1008
11	rs113912672	C	T	0.155754	1008
11	rs12283333	G	A	0.155754	1008
11	rs539232	G	A	0.155754	1008
11	rs12283600	C	T	0.154762	1008
11	rs10892964	C	A	0.159722	1008
11	rs12283819	G	A	0.155754	1008
11	rs12283772	C	T	0.155754	1008
11	rs12283776	C	T	0.155754	1008
11	rs112492529	C	A	0.155754	1008
11	rs111260380	C	G	0.15377	1008
11	rs12287002	G	A	0.154762	1008
11	rs11218988	C	G	0.314484	1008
11	rs10458940	C	T	0.15873	1008
11	rs111881976	C	T	0.155754	1008
11	rs10458941	C	T	0.314484	1008
11	rs80197279	C	T	0.155754	1008
11	rs77669620	G	A	0.155754	1008
11	rs113016928	C	A	0.155754	1008
11	rs140675677	T	C	0.0396825	1008
11	rs9666251	A	G	0.133929	1008
11	rs949155	C	G	0.0585317	1008
11	rs12290985	C	A	0.155754	1008
11	rs4936777	A	G	0.285714	1008
11	rs7948719	T	G	0.560516	1008
11	rs78124657	A	G	0.155754	1008
11	rs11218990	A	G	0.215278	1008
11	rs12275310	T	C	0.214286	1008
11	rs11218991	C	A	0.126984	1008
11	rs12277105	T	C	0.215278	1008
11	rs11607961	T	C	0.213294	1008
11	rs74377334	T	C	0.160714	1008
11	rs11607965	T	C	0.213294	1008
11	rs11605822	G	A	0.213294	1008
11	rs11607994	T	C	0.214286	1008
11	rs61140679	G	A	0.127976	1008
11	rs11820867	T	C	0.217262	1008
11	rs11218992	C	T	0.128968	1008
11	rs12293887	G	C	0.21627	1008
11	rs12280650	A	G	0.152778	1008
11	rs11602055	T	C	0.215278	1008
11	rs143414188	C	T	0.151786	1008
11	rs7122440	C	T	0.0634921	1008
11	rs11822892	T	A	0.21627	1008
11	rs141625091	C	T	0.00992063	1008
11	rs12286532	A	T	0.151786	1008
11	rs12286620	A	G	0.215278	1008
11	rs11601567	G	A	0.0634921	1008
11	rs11218996	T	C	0.22123	1008
11	rs12289987	A	G	0.152778	1008
11	rs2169355	A	G	0.542659	1008
11	rs1563964	C	T	0.156746	1008
11	rs75609645	C	T	0.151786	1008
11	rs149130839	C	T	0.0376984	1008
11	rs7126295	T	C	0.343254	1008
11	rs77561902	G	A	0.135913	1008
11	rs11218998	T	C	0.0684524	1008
11	rs118037412	C	T	0.0486111	1008
11	rs11825379	A	G	0.077381	1008
11	rs57151221	A	G	0.142857	1008
11	rs10892966	G	A	0.180556	1008
11	rs75132621	T	C	0.137897	1008
11	rs11218999	C	T	0.142857	1008
11	rs11219000	G	A	0.142857	1008
11	rs11219001	A	G	0.142857	1008
11	rs11219002	A	G	0.142857	1008
11	rs60036029	T	C	0.142857	1008
11	rs76695767	A	G	0.142857	1008
11	rs79360760	C	T	0.141865	1008
11	rs77642139	G	A	0.141865	1008
11	rs12281757	T	C	0.142857	1008
11	rs145098821	G	A	0.0297619	1008
11	rs11219003	A	G	0.142857	1008
11	rs11219004	G	T	0.142857	1008
11	rs11219005	A	G	0.142857	1008
11	rs12289830	A	C	0.137897	1008
11	rs79129722	T	C	0.142857	1008
11	rs77603361	A	G	0.142857	1008
11	rs7931136	G	C	0.142857	1008
11	rs7945938	T	C	0.142857	1008
11	rs11219006	A	G	0.100198	1008
11	rs147399235	G	A	0.0188492	1008
11	rs10892967	T	C	0.22123	1008
11	rs10790554	A	G	0.321429	1008
11	rs12286925	T	C	0.142857	1008
11	rs11603215	G	C	0.078373	1008
11	rs12280247	G	A	0.142857	1008
11	rs12293323	A	G	0.243056	1008
11	rs12287160	T	G	0.243056	1008
11	rs12280271	C	A	0.243056	1008
11	rs1563965	A	C	0.243056	1008
11	rs1975890	G	A	0.243056	1008
11	rs1975891	T	C	0.243056	1008
11	rs11219008	C	T	0.243056	1008
11	rs11219009	C	T	0.242063	1008
11	rs11219010	G	A	0.242063	1008
11	rs4454733	G	T	0.243056	1008
11	rs4442564	T	C	0.243056	1008
11	rs11219011	G	A	0.100198	1008
11	rs12270464	A	G	0.147817	1008
11	rs12290670	T	C	0.147817	1008
11	rs12270481	A	C	0.136905	1008
11	rs184564167	T	C	0.147817	1008
11	rs10892969	A	G	0.25496	1008
11	rs6589966	C	G	0.111111	1008
11	rs78476572	C	T	0.0327381	1008
11	rs113451750	A	G	0.184524	1008
11	rs12274172	A	G	0.183532	1008
11	rs7947919	G	A	0.225198	1008
11	rs12274236	A	G	0.183532	1008
11	rs12287615	G	T	0.183532	1008
11	rs12287518	C	T	0.440476	1008
11	rs12287633	C	T	0.183532	1008
11	rs12287708	C	T	0.183532	1008
11	rs12274492	A	G	0.183532	1008
11	rs142841013	G	A	0.0327381	1008
11	rs7130674	G	A	0.44246	1008
11	rs10892970	C	T	0.184524	1008
11	rs11219013	C	T	0.184524	1008
11	rs11219014	G	T	0.184524	1008
11	rs12279677	C	A	0.184524	1008
11	rs77420429	A	G	0.0327381	1008
11	rs35705706	T	G	0.421627	1008
11	rs7937767	G	A	0.387897	1008
11	rs7938017	G	A	0.421627	1008
11	rs11219015	G	A	0.16369	1008
11	rs7925085	T	C	0.0327381	1008
11	rs12283343	G	C	0.16369	1008
11	rs77358864	G	A	0.0327381	1008
11	rs12283311	C	G	0.16369	1008
11	rs4438047	G	A	0.162698	1008
11	rs4345978	G	T	0.162698	1008
11	rs4475932	A	G	0.422619	1008
11	rs75362838	C	A	0.0337302	1008
11	rs11601147	A	G	0.423611	1008
11	rs4936778	G	T	0.389881	1008
11	rs74776234	G	T	0.0337302	1008
11	rs10892971	C	G	0.394841	1008
11	rs11219016	C	G	0.427579	1008
11	rs4435015	T	C	0.426587	1008
11	rs4304791	A	G	0.426587	1008
11	rs4584587	C	T	0.426587	1008
11	rs4935826	T	C	0.426587	1008
11	rs78864852	A	G	0.225198	1008
11	rs7106843	G	A	0.426587	1008
11	rs7106958	G	A	0.426587	1008
11	rs6589967	T	C	0.430556	1008
11	rs6589968	C	T	0.430556	1008
11	rs6589969	T	C	0.431548	1008
11	rs7127338	T	C	0.429563	1008
11	rs7127455	T	C	0.171627	1008
11	rs7111575	C	T	0.168651	1008
11	rs75567373	C	G	0.228175	1008
11	rs2008043	G	A	0.40377	1008
11	rs4435010	C	T	0.10119	1008
11	rs7937991	G	A	0.10119	1008
11	rs7937909	C	G	0.10119	1008
11	rs61586682	G	A	0.0267857	1008
11	rs12418137	T	G	0.261905	1008
11	rs59135714	G	C	0.22619	1008
11	rs7120168	G	A	0.102183	1008
11	rs58942901	C	T	0.22619	1008
11	rs57399908	C	T	0.22619	1008
11	rs7131073	A	G	0.328373	1008
11	rs7131518	G	T	0.328373	1008
11	rs11219021	T	G	0.331349	1008
11	rs7924892	C	A	0.330357	1008
11	rs7927861	A	C	0.364087	1008
11	rs7105909	A	G	0.364087	1008
11	rs12290580	C	T	0.335317	1008
11	rs117892730	C	T	0.0297619	1008
11	rs12280662	A	G	0.230159	1008
11	rs11219022	G	C	0.230159	1008
11	rs11219023	T	C	0.230159	1008
11	rs12578013	C	T	0.230159	1008
11	rs11219024	T	C	0.230159	1008
11	rs11219025	T	C	0.230159	1008
11	rs11219026	T	C	0.232143	1008
11	rs11219027	G	A	0.255952	1008
11	rs11822793	T	C	0.25496	1008
11	rs11219031	A	G	0.260913	1008
11	rs11219032	G	A	0.103175	1008
11	rs4581460	G	A	0.252976	1008
11	rs12574703	G	A	0.222222	1008
11	rs118069020	G	A	0.00992063	1008
11	rs11821710	G	A	0.25496	1008
11	rs11821683	C	A	0.259921	1008
11	rs11824132	T	C	0.259921	1008
11	rs11219033	G	A	0.259921	1008
11	rs11824151	T	C	0.255952	1008
11	rs11219034	A	C	0.261905	1008
11	rs73612440	C	T	0.103175	1008
11	rs10790555	C	T	0.249008	1008
11	rs11219035	T	C	0.103175	1008
11	rs10790556	T	C	0.359127	1008
11	rs10892972	G	C	0.249008	1008
11	rs9943547	G	A	0.249008	1008
11	rs9943585	A	G	0.249008	1008
11	rs9943479	C	A	0.249008	1008
11	rs4935827	G	T	0.249008	1008
11	rs4935828	A	G	0.31746	1008
11	rs4935829	C	G	0.427579	1008
11	rs11600359	G	A	0.311508	1008
11	rs11600361	G	A	0.30754	1008
11	rs10400330	A	G	0.0426587	1008
11	rs10400222	C	T	0.0406746	1008
11	rs10400223	G	T	0.0406746	1008
11	rs10400282	T	G	0.0436508	1008
11	rs10400332	A	G	0.0426587	1008
11	rs10400224	C	T	0.0436508	1008
11	rs10400227	G	A	0.0436508	1008
11	rs10400285	T	C	0.0436508	1008
11	rs11603148	T	A	0.0436508	1008
11	rs9943615	A	G	0.0436508	1008
11	rs2212521	T	A	0.0327381	1008
11	rs10400356	A	G	0.0426587	1008
11	rs140226546	A	G	0.0248016	1008
11	rs200415752	C	T	0.0277778	1008
11	rs10790557	A	T	0.631944	1008
11	rs80131309	G	A	0.0119048	1008
11	rs75362811	A	G	0.0595238	1008
11	rs74536964	G	C	0.0595238	1008
11	rs141486335	A	C	0.0595238	1008
11	rs78113761	G	C	0.0595238	1008
11	rs78737917	C	T	0.0595238	1008
11	rs10892974	T	C	0.541667	1008
11	rs76347411	A	G	0.0595238	1008
11	rs76089227	A	G	0.0595238	1008
11	rs11219036	A	T	0.539683	1008
11	rs79708253	T	A	0.0595238	1008
11	rs79538794	G	A	0.0605159	1008
11	rs76194217	G	T	0.0595238	1008
11	rs77511720	C	T	0.0595238	1008
11	rs10892975	C	A	0.53869	1008
11	rs75904295	C	G	0.0595238	1008
11	rs12290632	T	C	0.0595238	1008
11	rs10892976	G	A	0.632937	1008
11	rs74740004	C	T	0.0595238	1008
11	rs79341961	G	A	0.0595238	1008
11	rs10502265	T	C	0.169643	1008
11	rs12272626	A	G	0.031746	1008
11	rs12285884	C	T	0.0654762	1008
11	rs4936780	A	G	0.849206	1008
11	rs77006577	C	T	0.0634921	1008
11	rs76692255	T	C	0.0654762	1008
11	rs12802926	C	A	0.0833333	1008
11	rs79219458	G	A	0.0555556	1008
11	rs7933163	A	G	0.0694444	1008
11	rs76294729	C	T	0.030754	1008
11	rs117571900	C	T	0.00992063	1008
11	rs6589970	A	G	0.753968	1008
11	rs7115567	C	T	0.0753968	1008
11	rs10750232	T	C	0.977183	1008
11	rs192377036	T	C	0.107143	1008
11	rs185519025	A	G	0.107143	1008
11	rs10790558	A	G	0.752976	1008
11	rs117854606	G	A	0.0972222	1008
11	rs4936781	A	G	0.0426587	1008
11	rs4936782	G	A	0.0456349	1008
11	rs11219040	T	C	0.612103	1008
11	rs7102292	G	C	0.75496	1008
11	rs117216977	G	A	0.0456349	1008
11	rs12290606	C	T	0.143849	1008
11	rs118084058	T	C	0.0486111	1008
11	rs116950633	G	A	0.046627	1008
11	rs118004753	G	C	0.0972222	1008
11	rs11602910	A	G	0.604167	1008
11	rs4259834	T	G	0.749008	1008
11	rs10790559	C	T	0.603175	1008
11	rs4379860	G	A	0.046627	1008
11	rs117360929	C	G	0.0982143	1008
11	rs12419041	A	G	0.046627	1008
11	rs4370954	T	A	0.646825	1008
11	rs117480187	A	G	0.0982143	1008
11	rs4372465	T	C	0.64881	1008
11	rs11219042	T	G	0.64881	1008
11	rs7104894	T	C	0.747024	1008
11	rs11219043	C	T	0.599206	1008
11	rs12573887	G	A	0.046627	1008
11	rs35483681	C	T	0.599206	1008
11	rs7105425	T	C	0.747024	1008
11	rs76443436	A	G	0.0595238	1008
11	rs117482204	A	G	0.0664683	1008
11	rs12787411	G	A	0.602183	1008
11	rs11828777	T	C	0.60119	1008
11	rs10892977	A	C	0.747024	1008
11	rs7928609	G	C	0.664683	1008
11	rs11219047	A	C	0.0843254	1008
11	rs7929006	G	T	0.666667	1008
11	rs11219048	T	C	0.0843254	1008
11	rs78040104	C	T	0.0674603	1008
11	rs11219049	G	A	0.0843254	1008
11	rs80211940	C	T	0.0575397	1008
11	rs11219050	T	C	0.609127	1008
11	rs117046892	T	C	0.0406746	1008
11	rs59327612	A	G	0.0416667	1008
11	rs11219051	G	T	0.0972222	1008
11	rs11219052	C	T	0.0972222	1008
11	rs59577304	C	T	0.0972222	1008
11	rs75831739	C	T	0.0198413	1008
11	rs17737079	A	G	0.608135	1008
11	rs1944605	G	A	0.0972222	1008
11	rs75308854	T	A	0.0972222	1008
11	rs7113140	T	C	0.744048	1008
11	rs7130937	G	A	0.0972222	1008
11	rs75093728	G	C	0.0406746	1008
11	rs11219053	A	G	0.64881	1008
11	rs6589971	C	G	0.0972222	1008
11	rs73017874	C	T	0.00396825	1008
11	rs117370850	T	C	0.047619	1008
11	rs10892978	T	G	0.136905	1008
11	rs12417700	A	C	0.0396825	1008
11	rs12420454	C	T	0.0396825	1008
11	rs7952397	G	A	0.136905	1008
11	rs6589972	G	A	0.0972222	1008
11	rs76719175	G	A	0.0287698	1008
11	rs12272176	T	C	0.0972222	1008
11	rs61904434	C	G	0.00198413	1008
11	rs61904435	G	A	0.655754	1008
11	rs12801982	T	C	0.00297619	1008
11	rs57085814	G	C	0.00297619	1008
11	rs11607969	G	C	0.00297619	1008
11	rs2002871	C	G	0.561508	1008
11	rs878296	T	C	0.606151	1008
11	rs949065	G	A	0.608135	1008
11	rs12417318	G	C	0.0406746	1008
11	rs10892981	T	C	0.609127	1008
11	rs73017877	C	G	0.606151	1008
11	rs7129640	A	G	0.605159	1008
11	rs6589973	A	G	0.608135	1008
11	rs4403817	A	G	0.608135	1008
11	rs61904437	G	A	0.00297619	1008
11	rs4936783	A	G	0.609127	1008
11	rs4936784	A	C	0.609127	1008
11	rs7941947	T	C	0.609127	1008
11	rs7942068	T	C	0.608135	1008
11	rs57671678	A	T	0.00297619	1008
11	rs7927622	C	T	0.606151	1008
11	rs61904439	A	T	0.00297619	1008
11	rs77817614	C	T	0.0337302	1008
11	rs2302605	C	T	0.593254	1008
11	rs11219061	C	A	0.00297619	1008
11	rs61904440	T	G	0.00297619	1008
11	rs4554898	T	A	0.59623	1008
11	rs4282989	C	T	0.598214	1008
11	rs4429068	A	G	0.600198	1008
11	rs4488207	G	T	0.597222	1008
11	rs2155572	G	T	0.597222	1008
11	rs7946718	A	G	0.598214	1008
11	rs7946719	A	C	0.598214	1008
11	rs117799501	C	A	0.0535714	1008
11	rs1944607	A	T	0.595238	1008
11	rs961278	T	A	0.60119	1008
11	rs116344461	C	T	0.103175	1008
11	rs76088472	A	G	0.550595	1008
11	rs57170132	C	T	0.00297619	1008
11	rs61904442	T	G	0.00297619	1008
11	rs116928584	A	C	0.0863095	1008
11	rs61904443	G	A	0.00297619	1008
11	rs61904444	C	A	0.00297619	1008
11	rs7934131	A	G	0.606151	1008
11	rs12575714	C	G	0.0486111	1008
11	rs11824555	C	T	0.00198413	1008
11	rs3819212	G	A	0.0297619	1008
11	rs61904445	A	T	0.00694444	1008
11	rs4267083	T	C	0.303571	1008
11	rs4285881	G	C	0.358135	1008
11	rs485345	G	A	0.415675	1008
11	rs11219068	G	A	0.00198413	1008
11	rs482919	C	T	0.458333	1008
11	rs28445684	T	C	0.458333	1008
11	rs28714447	G	T	0.483135	1008
11	rs551345	T	C	0.460317	1008
11	rs513314	A	G	0.460317	1008
11	rs577777	G	A	0.459325	1008
11	rs471973	T	A	0.456349	1008
11	rs577432	A	C	0.440476	1008
11	rs526199	T	C	0.478175	1008
11	rs186541917	G	A	0.0198413	1008
11	rs530763	C	G	0.548611	1008
11	rs3017931	T	C	0.542659	1008
11	rs12284852	G	A	0.015873	1008
11	rs11219072	C	T	0.015873	1008
11	rs12284903	G	A	0.015873	1008
11	rs3763892	A	G	0.015873	1008
11	rs3763893	C	G	0.0168651	1008
11	rs3763894	G	T	0.015873	1008
11	rs557660	T	C	0.467262	1008
11	rs59209193	T	C	0.0525794	1008
11	rs11219074	C	T	0.0198413	1008
11	rs112307705	T	C	0.00198413	1008
11	rs543302	T	A	0.509921	1008
11	rs80081315	C	A	0.0625	1008
11	rs492248	T	C	0.510913	1008
11	rs144127641	C	T	0.0178571	1008
11	rs139986998	T	C	0.00297619	1008
11	rs1790229	T	G	0.511905	1008
11	rs560993	A	G	0.499008	1008
11	rs491500	T	C	0.498016	1008
11	rs1790230	G	T	0.498016	1008
11	rs3016599	G	A	0.498016	1008
11	rs3018106	A	G	0.501984	1008
11	rs557272	C	G	0.501984	1008
11	rs513136	A	G	0.5	1008
11	rs544310	T	C	0.500992	1008
11	rs488943	A	G	0.524802	1008
11	rs497366	T	C	0.522817	1008
11	rs560192	A	C	0.560516	1008
11	rs4245047	T	C	0.588294	1008
11	rs17127163	A	T	0.176587	1008
11	rs58431808	G	A	0.0297619	1008
11	rs7120082	C	T	0.176587	1008
11	rs550113	C	T	0.571429	1008
11	rs559254	A	G	0.572421	1008
11	rs3018105	A	G	0.570437	1008
11	rs493642	C	T	0.365079	1008
11	rs565734	G	A	0.572421	1008
11	rs496446	G	A	0.365079	1008
11	rs479000	G	C	0.364087	1008
11	rs524658	G	T	0.572421	1008
11	rs525854	A	G	0.572421	1008
11	rs17127167	C	T	0.0436508	1008
11	rs557652	A	G	0.400794	1008
11	rs471086	C	G	0.399802	1008
11	rs471209	G	A	0.399802	1008
11	rs471320	G	A	0.399802	1008
11	rs57500292	C	T	0.171627	1008
11	rs58348134	A	G	0.171627	1008
11	rs78381976	G	A	0.0297619	1008
11	rs73614699	A	G	0.171627	1008
11	rs73614702	A	G	0.171627	1008
11	rs73616403	A	G	0.171627	1008
11	rs73616405	T	G	0.171627	1008
11	rs56162316	G	A	0.171627	1008
11	rs7116219	G	A	0.0297619	1008
11	rs182246089	C	T	0.030754	1008
11	rs74628777	T	A	0.0763889	1008
11	rs73616409	T	G	0.0833333	1008
11	rs76837396	G	A	0.078373	1008
11	rs73616412	T	A	0.0863095	1008
11	rs471296	C	G	0.544643	1008
11	rs3898437	G	A	0.149802	1008
11	rs75092957	G	A	0.0833333	1008
11	rs560152	T	C	0.630952	1008
11	rs492816	A	G	0.545635	1008
11	rs76291676	T	C	0.078373	1008
11	rs484580	G	A	0.628968	1008
11	rs184747699	G	A	0.0119048	1008
11	rs540774	C	T	0.543651	1008
11	rs75073241	C	A	0.078373	1008
11	rs4936785	G	A	0.229167	1008
11	rs528208	G	C	0.542659	1008
11	rs12577467	G	A	0.229167	1008
11	rs75870427	G	T	0.077381	1008
11	rs558362	G	A	0.550595	1008
11	rs558560	C	T	0.543651	1008
11	rs482099	A	C	0.550595	1008
11	rs74416975	T	G	0.046627	1008
11	rs505272	A	G	0.552579	1008
11	rs76210542	G	A	0.147817	1008
11	rs508661	G	A	0.549603	1008
11	rs191919599	G	A	0.078373	1008
11	rs512391	A	G	0.551587	1008
11	rs118052086	C	G	0.0972222	1008
11	rs513205	A	G	0.625992	1008
11	rs58101364	G	C	0.145833	1008
11	rs10790562	A	G	0.544643	1008
11	rs489029	C	T	0.630952	1008
11	rs528990	C	A	0.549603	1008
11	rs490230	C	T	0.549603	1008
11	rs532690	A	G	0.549603	1008
11	rs532826	A	C	0.549603	1008
11	rs59260161	G	A	0.0813492	1008
11	rs7926057	T	C	0.0813492	1008
11	rs7942543	A	G	0.0813492	1008
11	rs7942547	A	G	0.0813492	1008
11	rs77908625	G	A	0.0337302	1008
11	rs76829591	G	C	0.0803571	1008
11	rs116853494	A	G	0.0486111	1008
11	rs61361630	T	C	0.0843254	1008
11	rs503587	T	C	0.62996	1008
11	rs79558309	C	T	0.077381	1008
11	rs10892985	G	A	0.396825	1008
11	rs117036986	T	C	0.0456349	1008
11	rs10892986	G	T	0.623016	1008
11	rs7109177	G	A	0.077381	1008
11	rs10790565	G	A	0.623016	1008
11	rs10790566	C	G	0.623016	1008
11	rs10892987	C	T	0.624008	1008
11	rs7125436	G	A	0.621032	1008
11	rs7125472	G	T	0.0744048	1008
11	rs7128842	C	T	0.377976	1008
11	rs17127188	A	T	0.453373	1008
11	rs59560502	C	T	0.453373	1008
11	rs17127191	T	C	0.453373	1008
11	rs73019854	C	T	0.453373	1008
11	rs7103191	C	A	0.450397	1008
11	rs4936788	A	G	0.453373	1008
11	rs4936789	A	G	0.453373	1008
11	rs4936790	G	A	0.453373	1008
11	rs6589979	G	A	0.377976	1008
11	rs7929678	C	T	0.453373	1008
11	rs7930149	G	C	0.453373	1008
11	rs7929924	C	T	0.453373	1008
11	rs77326709	T	C	0.0744048	1008
11	rs145838065	G	A	0.0347222	1008
11	rs112340701	A	T	0.0744048	1008
11	rs113134355	G	T	0.377976	1008
11	rs113945745	C	T	0.0744048	1008
11	rs79292548	G	A	0.0744048	1008
11	rs7115792	G	A	0.459325	1008
11	rs112587190	G	A	0.0744048	1008
11	rs117310319	G	A	0.0525794	1008
11	rs7949765	G	A	0.423611	1008
11	rs146449609	C	G	0.030754	1008
11	rs7950320	C	T	0.344246	1008
11	rs2000795	G	A	0.426587	1008
11	rs2000796	T	C	0.0753968	1008
11	rs12576528	T	C	0.347222	1008
11	rs12421414	A	C	0.347222	1008
11	rs17127202	A	G	0.0734127	1008
11	rs17127205	T	C	0.0734127	1008
11	rs75178946	T	C	0.0734127	1008
11	rs883410	G	A	0.0793651	1008
11	rs883411	A	T	0.0793651	1008
11	rs3935933	T	A	0.0793651	1008
11	rs4073050	T	G	0.0793651	1008
11	rs7940505	A	G	0.0793651	1008
11	rs7940634	A	G	0.0793651	1008
11	rs7927484	T	C	0.0793651	1008
11	rs7940974	G	A	0.0793651	1008
11	rs4280007	T	C	0.354167	1008
11	rs4280008	T	C	0.354167	1008
11	rs4351827	C	T	0.354167	1008
11	rs4303242	G	A	0.354167	1008
11	rs4503563	C	T	0.433532	1008
11	rs4499014	C	T	0.354167	1008
11	rs59132402	G	A	0.0734127	1008
11	rs10790567	C	T	0.434524	1008
11	rs2156448	C	T	0.435516	1008
11	rs2156447	C	T	0.431548	1008
11	rs139757469	G	A	0.0704365	1008
11	rs4936793	C	T	0.361111	1008
11	rs6589983	T	G	0.436508	1008
11	rs7927988	C	G	0.431548	1008
11	rs7928409	G	C	0.43254	1008
11	rs4323880	G	A	0.431548	1008
11	rs7928227	A	G	0.431548	1008
11	rs4402299	A	G	0.431548	1008
11	rs4325322	G	A	0.431548	1008
11	rs4325323	G	A	0.431548	1008
11	rs4307735	T	C	0.431548	1008
11	rs12271070	T	A	0.00595238	1008
11	rs11219096	A	G	0.43254	1008
11	rs4936794	G	A	0.431548	1008
11	rs4936795	T	C	0.431548	1008
11	rs4936796	G	T	0.431548	1008
11	rs4936797	C	A	0.431548	1008
11	rs4936798	A	C	0.353175	1008
11	rs7935648	A	G	0.366071	1008
11	rs12280623	A	C	0.366071	1008
11	rs140575151	C	G	0.0337302	1008
11	rs7130207	C	T	0.438492	1008
11	rs7130567	G	C	0.433532	1008
11	rs10892988	G	A	0.43254	1008
11	rs117617959	G	T	0.0992063	1008
11	rs7941914	T	C	0.4375	1008
11	rs79490271	C	T	0.0208333	1008
11	rs7946530	T	G	0.0734127	1008
11	rs7934887	G	T	0.360119	1008
11	rs12806349	G	A	0.352183	1008
11	rs35678992	C	A	0.331349	1008
11	rs11518410	C	T	0.00198413	1008
11	rs111910505	G	A	0.0138889	1008
11	rs11219100	T	C	0.318452	1008
11	rs11219101	C	A	0.320437	1008
11	rs7125324	C	T	0.58631	1008
11	rs55888036	G	A	0.264881	1008
11	rs7111169	T	G	0.315476	1008
11	rs35055985	G	C	0.264881	1008
11	rs35802135	C	T	0.264881	1008
11	rs17127226	G	T	0.264881	1008
11	rs7947203	A	G	0.263889	1008
11	rs6589984	C	T	0.322421	1008
11	rs6589985	A	G	0.263889	1008
11	rs6589986	C	T	0.207341	1008
11	rs6589987	C	T	0.207341	1008
11	rs143780918	G	C	0.0287698	1008
11	rs10892992	A	C	0.323413	1008
11	rs10892993	G	T	0.522817	1008
11	rs10892995	A	G	0.31746	1008
11	rs113143623	A	G	0.126984	1008
11	rs7124862	T	G	0.12004	1008
11	rs10892996	T	C	0.436508	1008
11	rs10892997	G	A	0.436508	1008
11	rs10892998	C	T	0.436508	1008
11	rs10892999	A	C	0.438492	1008
11	rs11219104	C	A	0.438492	1008
11	rs7945589	T	C	0.438492	1008
11	rs7930806	G	A	0.430556	1008
11	rs10790569	C	T	0.430556	1008
11	rs10790570	T	A	0.438492	1008
11	rs1943463	T	A	0.438492	1008
11	rs4548632	T	G	0.438492	1008
11	rs73021813	C	T	0.116071	1008
11	rs7116218	C	T	0.430556	1008
11	rs151081138	A	G	0.0436508	1008
11	rs10736527	G	T	0.430556	1008
11	rs10750233	A	G	0.430556	1008
11	rs10750234	T	C	0.430556	1008
11	rs10750235	G	A	0.438492	1008
11	rs11600167	G	T	0.115079	1008
11	rs10790571	T	C	0.430556	1008
11	rs11219106	C	T	0.116071	1008
11	rs7932286	T	A	0.430556	1008
11	rs7945779	C	T	0.430556	1008
11	rs7946395	G	A	0.430556	1008
11	rs2187325	T	G	0.429563	1008
11	rs11821954	C	G	0.116071	1008
11	rs7119190	T	G	0.424603	1008
11	rs7926273	C	T	0.423611	1008
11	rs7926507	G	A	0.423611	1008
11	rs6589991	A	G	0.424603	1008
11	rs7107288	A	C	0.43254	1008
11	rs6589992	T	C	0.43254	1008
11	rs7107994	G	A	0.424603	1008
11	rs6589993	A	T	0.429563	1008
11	rs6589994	T	A	0.429563	1008
11	rs7123177	A	G	0.43254	1008
11	rs11219107	C	T	0.429563	1008
11	rs117438737	G	A	0.0267857	1008
11	rs12273510	C	A	0.426587	1008
11	rs117396147	G	A	0.0545635	1008
11	rs56834197	T	C	0.12004	1008
11	rs61907365	C	T	0.12004	1008
11	rs73021837	C	T	0.306548	1008
11	rs117480877	G	A	0.0525794	1008
11	rs11602287	C	T	0.121032	1008
11	rs78095763	T	C	0.0902778	1008
11	rs11602348	G	T	0.12004	1008
11	rs7947161	T	C	0.435516	1008
11	rs4303243	C	A	0.419643	1008
11	rs11219108	C	G	0.434524	1008
11	rs188345745	T	G	0.00793651	1008
11	rs2156444	C	G	0.160714	1008
11	rs2156445	T	C	0.46131	1008
11	rs4619156	G	A	0.157738	1008
11	rs11602677	G	A	0.152778	1008
11	rs10893004	C	T	0.299603	1008
11	rs948838	C	T	0.299603	1008
11	rs948839	A	T	0.460317	1008
11	rs61904671	C	A	0.152778	1008
11	rs61904672	T	C	0.152778	1008
11	rs11603794	G	A	0.459325	1008
11	rs76968238	C	T	0.304563	1008
11	rs11219109	C	A	0.452381	1008
11	rs11219110	G	A	0.459325	1008
11	rs9888300	A	C	0.459325	1008
11	rs9888204	C	A	0.299603	1008
11	rs11604346	C	G	0.150794	1008
11	rs7943399	A	G	0.299603	1008
11	rs10893005	G	A	0.460317	1008
11	rs13377457	G	A	0.301587	1008
11	rs184140620	T	A	0.0138889	1008
11	rs10750236	G	A	0.462302	1008
11	rs10790573	A	G	0.462302	1008
11	rs10790574	A	G	0.462302	1008
11	rs10790575	C	A	0.463294	1008
11	rs10893006	C	T	0.464286	1008
11	rs10893007	G	C	0.304563	1008
11	rs10893008	C	A	0.311508	1008
11	rs138484153	G	A	0.0178571	1008
11	rs61904675	G	A	0.150794	1008
11	rs11219111	G	C	0.458333	1008
11	rs76489069	G	A	0.0228175	1008
11	rs4578399	A	G	0.291667	1008
11	rs4280009	C	A	0.453373	1008
11	rs4631892	A	G	0.15873	1008
11	rs1893674	T	G	0.453373	1008
11	rs11606158	G	A	0.15873	1008
11	rs11606195	G	T	0.161706	1008
11	rs948840	A	T	0.292659	1008
11	rs948841	T	C	0.456349	1008
11	rs11606684	G	A	0.160714	1008
11	rs11606676	C	G	0.457341	1008
11	rs12797279	G	C	0.161706	1008
11	rs56122130	C	A	0.160714	1008
11	rs55692500	T	C	0.160714	1008
11	rs56197134	C	A	0.160714	1008
11	rs12577582	G	A	0.160714	1008
11	rs10160306	T	C	0.295635	1008
11	rs10160307	T	C	0.456349	1008
11	rs10160308	T	C	0.295635	1008
11	rs7115555	C	T	0.294643	1008
11	rs7115445	A	G	0.455357	1008
11	rs7101428	T	C	0.455357	1008
11	rs7116171	G	A	0.156746	1008
11	rs7101668	T	C	0.157738	1008
11	rs7116078	C	A	0.456349	1008
11	rs4450184	T	C	0.295635	1008
11	rs4567480	G	A	0.456349	1008
11	rs4421758	A	G	0.456349	1008
11	rs61904681	C	A	0.160714	1008
11	rs7120003	C	T	0.446429	1008
11	rs7105805	T	C	0.160714	1008
11	rs11820616	C	T	0.161706	1008
11	rs10893010	A	G	0.46131	1008
11	rs11219113	A	G	0.299603	1008
11	rs10736528	T	G	0.462302	1008
11	rs10893011	G	A	0.157738	1008
11	rs10736529	G	A	0.46131	1008
11	rs35202387	G	A	0.161706	1008
11	rs56330917	A	T	0.161706	1008
11	rs80081788	A	C	0.0228175	1008
11	rs12275698	C	A	0.46131	1008
11	rs11219114	A	C	0.46131	1008
11	rs10893013	A	G	0.46131	1008
11	rs10893014	T	C	0.46131	1008
11	rs10893015	C	T	0.46131	1008
11	rs10893016	T	C	0.46131	1008
11	rs10750237	T	C	0.46131	1008
11	rs10893017	T	C	0.46131	1008
11	rs7107396	A	G	0.157738	1008
11	rs7119283	G	A	0.46131	1008
11	rs7119209	C	T	0.46131	1008
11	rs7119204	A	G	0.46131	1008
11	rs7931366	T	A	0.46131	1008
11	rs7945055	C	T	0.46131	1008
11	rs6589997	C	T	0.46131	1008
11	rs7123956	C	T	0.46131	1008
11	rs7123833	A	G	0.46131	1008
11	rs75428173	C	T	0.0515873	1008
11	rs7127332	C	A	0.460317	1008
11	rs7113570	T	C	0.46131	1008
11	rs58802593	G	A	0.0654762	1008
11	rs11219115	G	A	0.295635	1008
11	rs11219116	A	G	0.014881	1008
11	rs7114021	C	G	0.133929	1008
11	rs11219117	G	C	0.458333	1008
11	rs138803470	C	G	0.0188492	1008
11	rs142136084	G	A	0.00992063	1008
11	rs76140243	C	T	0.0168651	1008
11	rs57830495	A	C	0.133929	1008
11	rs7102914	T	G	0.511905	1008
11	rs78448032	G	A	0.00892857	1008
11	rs17127271	C	T	0.183532	1008
11	rs7112931	A	G	0.508929	1008
11	rs17127272	C	G	0.00396825	1008
11	rs7103133	T	C	0.512897	1008
11	rs2156446	G	A	0.183532	1008
11	rs4281493	T	C	0.513889	1008
11	rs10893019	A	G	0.512897	1008
11	rs10893020	G	C	0.322421	1008
11	rs10893021	T	C	0.509921	1008
11	rs10893022	A	T	0.505952	1008
11	rs60774892	T	C	0.179563	1008
11	rs10893023	A	G	0.506944	1008
11	rs7120111	C	T	0.184524	1008
11	rs7120742	C	T	0.509921	1008
11	rs74364156	G	A	0.0644841	1008
11	rs10893024	T	G	0.508929	1008
11	rs7123457	T	C	0.509921	1008
11	rs9943503	G	A	0.322421	1008
11	rs9666197	G	A	0.184524	1008
11	rs7105674	A	C	0.486111	1008
11	rs58046759	G	T	0.486111	1008
11	rs9971486	C	T	0.299603	1008
11	rs10893025	T	C	0.482143	1008
11	rs10893026	C	G	0.485119	1008
11	rs10893027	C	G	0.483135	1008
11	rs10893028	A	G	0.483135	1008
11	rs7130954	T	C	0.46131	1008
11	rs10893029	T	G	0.164683	1008
11	rs7934888	T	G	0.144841	1008
11	rs7948443	A	G	0.145833	1008
11	rs12225861	A	G	0.144841	1008
11	rs10893030	G	A	0.144841	1008
11	rs12223538	G	A	0.144841	1008
11	rs11219121	C	T	0.142857	1008
11	rs12221651	A	G	0.203373	1008
11	rs11219122	T	C	0.203373	1008
11	rs4267084	T	C	0.204365	1008
11	rs57596880	C	G	0.143849	1008
11	rs11822822	A	G	0.144841	1008
11	rs79345607	C	G	0.0873016	1008
11	rs117611937	G	A	0.0128968	1008
11	rs10893031	A	G	0.201389	1008
11	rs10893032	G	A	0.201389	1008
11	rs61904728	T	C	0.144841	1008
11	rs117937367	G	C	0.0525794	1008
11	rs17738936	T	C	0.144841	1008
11	rs56996228	C	T	0.144841	1008
11	rs75211719	A	G	0.0575397	1008
11	rs12574231	C	T	0.0912698	1008
11	rs61904730	T	C	0.111111	1008
11	rs11219124	T	C	0.0585317	1008
11	rs11219125	A	C	0.0644841	1008
11	rs12224823	C	A	0.0644841	1008
11	rs77051819	G	A	0.0486111	1008
11	rs10893034	T	A	0.181548	1008
11	rs12226119	G	A	0.18254	1008
11	rs11219126	C	G	0.19246	1008
11	rs7927064	T	C	0.119048	1008
11	rs59757547	T	C	0.343254	1008
11	rs183176060	G	T	0.0198413	1008
11	rs61904733	A	G	0.0436508	1008
11	rs1943465	G	A	0.151786	1008
11	rs1943466	C	A	0.151786	1008
11	rs7121824	T	C	0.152778	1008
11	rs7105884	C	A	0.151786	1008
11	rs7106228	G	A	0.15377	1008
11	rs1943467	C	A	0.152778	1008
11	rs1985916	C	G	0.319444	1008
11	rs4936803	A	G	0.152778	1008
11	rs6589999	C	G	0.3125	1008
11	rs1943468	T	C	0.152778	1008
11	rs7951557	C	T	0.3125	1008
11	rs7120872	T	C	0.321429	1008
11	rs11219128	G	A	0.154762	1008
11	rs7946337	T	C	0.321429	1008
11	rs6590000	T	C	0.321429	1008
11	rs6590001	G	T	0.321429	1008
11	rs6590002	A	G	0.321429	1008
11	rs73023763	T	C	0.0496032	1008
11	rs12290808	T	C	0.324405	1008
11	rs61904737	G	A	0.0496032	1008
11	rs4582988	T	C	0.0496032	1008
11	rs61904738	A	G	0.0496032	1008
11	rs17127340	G	C	0.0496032	1008
11	rs17127342	C	T	0.0496032	1008
11	rs61904739	A	G	0.0496032	1008
11	rs55741849	G	T	0.0496032	1008
11	rs11219131	T	C	0.0496032	1008
11	rs77678259	T	C	0.0625	1008
11	rs59666488	T	G	0.0496032	1008
11	rs61904741	T	A	0.0486111	1008
11	rs2282560	A	T	0.0486111	1008
11	rs2282561	C	T	0.0486111	1008
11	rs7950886	G	A	0.0496032	1008
11	rs2714062	T	C	0.212302	1008
11	rs17127350	C	T	0.0496032	1008
11	rs17127353	A	G	0.0496032	1008
11	rs2846063	A	C	0.162698	1008
11	rs2714061	T	C	0.162698	1008
11	rs2714060	C	A	0.162698	1008
11	rs2714059	T	C	0.213294	1008
11	rs2714058	T	C	0.162698	1008
11	rs2714057	A	G	0.162698	1008
11	rs12575737	A	G	0.0505952	1008
11	rs2953192	C	T	0.162698	1008
11	rs2953191	A	G	0.322421	1008
11	rs2953190	A	C	0.214286	1008
11	rs56242539	T	C	0.0505952	1008
11	rs77368232	A	G	0.0585317	1008
11	rs58347505	G	C	0.109127	1008
11	rs56293557	C	T	0.0496032	1008
11	rs2846060	G	A	0.162698	1008
11	rs61306487	A	G	0.109127	1008
11	rs2714056	C	T	0.212302	1008
11	rs2156443	G	A	0.0496032	1008
11	rs61904754	A	G	0.0515873	1008
11	rs520811	A	G	0.941468	1008
11	rs7126829	A	G	0.257937	1008
11	rs17127356	G	T	0.0505952	1008
11	rs10893035	T	C	0.40377	1008
11	rs79557064	G	C	0.0545635	1008
11	rs7925235	G	C	0.14881	1008
11	rs80030871	G	A	0.151786	1008
11	rs4402305	G	C	0.988095	1008
11	rs77669564	C	T	0.0634921	1008
11	rs56177337	C	T	0.0634921	1008
11	rs10893036	G	A	0.0654762	1008
11	rs4936805	G	A	0.8125	1008
11	rs79460025	C	T	0.0644841	1008
11	rs948003	T	C	0.827381	1008
11	rs58979012	T	G	0.0634921	1008
11	rs78206655	G	T	0.0634921	1008
11	rs76854774	C	G	0.0625	1008
11	rs113563621	A	G	0.0634921	1008
11	rs76536397	A	G	0.0496032	1008
11	rs111655335	A	G	0.0634921	1008
11	rs10893037	C	T	0.814484	1008
11	rs2714055	A	T	0.825397	1008
11	rs3016380	T	C	0.0119048	1008
11	rs35081962	G	A	0.0337302	1008
11	rs111541795	C	T	0.0625	1008
11	rs2846054	T	G	0.826389	1008
11	rs17671708	T	C	0.0644841	1008
11	rs11602517	G	A	0.107143	1008
11	rs2846294	A	C	0.681548	1008
11	rs2846293	A	G	0.744048	1008
11	rs12418712	G	A	0.151786	1008
11	rs2714054	T	C	0.74504	1008
11	rs11219139	C	T	0.506944	1008
11	rs2846290	C	A	0.0119048	1008
11	rs10790577	C	T	0.728175	1008
11	rs56832445	G	A	0.212302	1008
11	rs733353	A	G	0.732143	1008
11	rs733352	G	A	0.730159	1008
11	rs751949	A	G	0.0119048	1008
11	rs1892968	C	T	0.529762	1008
11	rs7949719	C	T	0.103175	1008
11	rs77819801	A	C	0.030754	1008
11	rs60581103	C	T	0.00198413	1008
11	rs2714053	A	G	0.554563	1008
11	rs2846307	G	C	0.387897	1008
11	rs75252611	A	G	0.00198413	1008
11	rs11606180	G	A	0.222222	1008
11	rs74859128	C	T	0.125	1008
11	rs117184387	A	G	0.00198413	1008
11	rs10893038	G	A	0.0376984	1008
11	rs2714051	T	C	0.159722	1008
11	rs78664463	T	C	0.00496032	1008
11	rs141234655	G	T	0.0426587	1008
11	rs2846295	A	G	0.386905	1008
11	rs2846062	G	A	0.391865	1008
11	rs7105246	A	G	0.223214	1008
11	rs11219141	T	C	0.238095	1008
11	rs117886383	C	G	0.0704365	1008
11	rs12292072	C	T	0.046627	1008
11	rs12421839	G	A	0.331349	1008
11	rs75881735	G	T	0.00694444	1008
11	rs12574150	G	A	0.344246	1008
11	rs57488305	T	C	0.164683	1008
11	rs4936807	C	G	0.371032	1008
11	rs188076670	T	C	0.0228175	1008
11	rs55991135	G	A	0.00793651	1008
11	rs12222157	G	A	0.368056	1008
11	rs7949223	C	T	0.368056	1008
11	rs4936808	T	C	0.369048	1008
11	rs77277044	A	C	0.00793651	1008
11	rs75510751	G	T	0.141865	1008
11	rs11219143	G	A	0.37004	1008
11	rs12577963	G	A	0.377976	1008
11	rs11219144	A	G	0.520833	1008
11	rs114325309	T	C	0.141865	1008
11	rs11219145	T	C	0.37004	1008
11	rs146337035	G	A	0.141865	1008
11	rs117582289	C	G	0.141865	1008
11	rs111271941	C	T	0.141865	1008
11	rs147923416	A	G	0.0257937	1008
11	rs12574068	C	T	0.510913	1008
11	rs11219147	G	A	0.365079	1008
11	rs12417308	C	T	0.369048	1008
11	rs56383769	T	A	0.00793651	1008
11	rs7395738	T	C	0.888889	1008
11	rs55848228	C	G	0.00793651	1008
11	rs55772907	A	G	0.00793651	1008
11	rs116825223	G	A	0.140873	1008
11	rs56355382	G	T	0.00793651	1008
11	rs10893041	C	G	0.510913	1008
11	rs56404409	G	A	0.00793651	1008
11	rs55917769	C	A	0.00793651	1008
11	rs17127387	T	G	0.00793651	1008
11	rs7104456	G	A	0.363095	1008
11	rs55837399	A	T	0.00793651	1008
11	rs55779641	G	A	0.00793651	1008
11	rs74851036	G	A	0.140873	1008
11	rs11219148	T	C	0.392857	1008
11	rs11219149	G	T	0.392857	1008
11	rs17127388	C	T	0.140873	1008
11	rs79030460	C	T	0.0575397	1008
11	rs140242368	G	C	0.141865	1008
11	rs7112745	C	G	0.507937	1008
11	rs11219153	T	C	0.905754	1008
11	rs10893042	G	C	0.970238	1008
11	rs201726377	A	T	0.381944	1008
11	rs1892969	G	C	0.970238	1008
11	rs12576499	G	A	0.31746	1008
11	rs17127395	C	T	0.342262	1008
11	rs12277776	G	A	0.170635	1008
11	rs113288907	G	C	0.361111	1008
11	rs7107803	C	T	0.348214	1008
11	rs4936810	G	T	0.972222	1008
11	rs17127396	A	G	0.427579	1008
11	rs12364650	T	C	0.00694444	1008
11	rs3016381	C	A	0.0436508	1008
11	rs10893043	A	T	0.00297619	1008
11	rs2846322	T	C	0.614087	1008
11	rs12787189	C	T	0.0128968	1008
11	rs2714039	G	A	0.0535714	1008
11	rs11219158	G	A	0.485119	1008
11	rs11219159	C	T	0.0238095	1008
11	rs34057425	T	A	0.0168651	1008
11	rs7128579	C	G	0.0228175	1008
11	rs2714042	G	A	0.141865	1008
11	rs2714043	T	G	0.205357	1008
11	rs11219161	C	A	0.386905	1008
11	rs2714044	T	C	0.208333	1008
11	rs2714045	A	G	0.46131	1008
11	rs10893044	A	G	0.0644841	1008
11	rs11219162	A	G	0.0238095	1008
11	rs2714046	C	A	0.118056	1008
11	rs12790721	T	C	0.0119048	1008
11	rs36020612	C	T	0.00992063	1008
11	rs36051450	T	C	0.00992063	1008
11	rs149925698	T	C	0.0218254	1008
11	rs74746603	A	G	0.0297619	1008
11	rs2714048	T	C	0.206349	1008
11	rs2714049	G	A	0.15873	1008
11	rs11219164	G	A	0.0238095	1008
11	rs2714050	A	T	0.571429	1008
11	rs56042230	G	A	0.0277778	1008
11	rs12225257	C	T	0.386905	1008
11	rs186378272	C	T	0.00496032	1008
11	rs1012849	C	T	0.570437	1008
11	rs75047015	G	A	0.0238095	1008
11	rs1012850	G	A	0.569444	1008
11	rs57734038	G	A	0.0406746	1008
11	rs115988551	A	G	0.0238095	1008
11	rs2714088	G	A	0.527778	1008
11	rs2846059	T	C	0.597222	1008
11	rs75884489	C	T	0.00297619	1008
11	rs141188603	C	G	0.0456349	1008
11	rs11219166	G	A	0.0238095	1008
11	rs112221755	T	C	0.00297619	1008
11	rs11219167	G	C	0.0267857	1008
11	rs144561210	G	A	0.00297619	1008
11	rs67982647	G	A	0.382937	1008
11	rs12798553	G	A	0.0138889	1008
11	rs2846065	A	G	0.52877	1008
11	rs78399694	C	A	0.0238095	1008
11	rs117195763	A	G	0.0535714	1008
11	rs2953198	C	G	0.531746	1008
11	rs2714087	C	A	0.530754	1008
11	rs11219168	C	T	0.545635	1008
11	rs10790578	T	C	0.605159	1008
11	rs2846321	A	C	0.531746	1008
11	rs2846320	C	T	0.530754	1008
11	rs73025984	G	A	0.0505952	1008
11	rs2846319	C	T	0.529762	1008
11	rs2846318	G	A	0.0367063	1008
11	rs77951400	G	A	0.0248016	1008
11	rs2846317	A	G	0.530754	1008
11	rs61062195	G	A	0.0446429	1008
11	rs2846315	A	C	0.531746	1008
11	rs12293377	C	T	0.0426587	1008
11	rs2714086	G	A	0.532738	1008
11	rs2846314	G	A	0.53373	1008
11	rs2714085	G	A	0.532738	1008
11	rs11219169	G	A	0.0248016	1008
11	rs2846313	G	A	0.0337302	1008
11	rs2714084	A	G	0.532738	1008
11	rs2846291	T	A	0.532738	1008
11	rs2714083	C	G	0.532738	1008
11	rs2714082	C	G	0.532738	1008
11	rs2846292	A	G	0.53373	1008
11	rs3016471	T	C	0.626984	1008
11	rs58642401	A	G	0.0426587	1008
11	rs10893046	G	A	0.0724206	1008
11	rs2714081	G	A	0.0367063	1008
11	rs10893047	T	G	0.0634921	1008
11	rs2953196	A	G	0.614087	1008
11	rs3016472	G	A	0.0367063	1008
11	rs116992057	G	A	0.0406746	1008
11	rs2714080	T	C	0.0376984	1008
11	rs2714079	C	T	0.0367063	1008
11	rs7125665	C	G	0.0753968	1008
11	rs11219171	T	A	0.430556	1008
11	rs76821967	C	T	0.0297619	1008
11	rs7129308	A	G	0.121032	1008
11	rs2714078	T	C	0.588294	1008
11	rs2714077	A	G	0.588294	1008
11	rs11219172	C	A	0.0337302	1008
11	rs3016473	G	A	0.0337302	1008
11	rs67351341	A	G	0.452381	1008
11	rs2714076	G	A	0.578373	1008
11	rs12362253	C	T	0.0545635	1008
11	rs12285068	T	A	0.0337302	1008
11	rs17127419	C	T	0.416667	1008
11	rs10893048	A	G	0.577381	1008
11	rs9737362	A	G	0.577381	1008
11	rs59536683	G	A	0.0694444	1008
11	rs34477248	C	A	0.015873	1008
11	rs2846296	A	G	0.160714	1008
11	rs2714074	A	G	0.611111	1008
11	rs2846298	T	G	0.611111	1008
11	rs77682135	C	T	0.0208333	1008
11	rs2846299	A	G	0.587302	1008
11	rs11219173	C	T	0.416667	1008
11	rs11219174	T	C	0.416667	1008
11	rs11219175	C	G	0.416667	1008
11	rs2846300	G	A	0.160714	1008
11	rs2714073	G	A	0.160714	1008
11	rs11822401	G	A	0.0218254	1008
11	rs11219176	G	A	0.417659	1008
11	rs2714072	T	C	0.0684524	1008
11	rs4936811	G	A	0.0337302	1008
11	rs11219177	A	C	0.418651	1008
11	rs2714071	T	C	0.166667	1008
11	rs11219179	T	C	0.454365	1008
11	rs2714070	A	G	0.610119	1008
11	rs76649507	G	A	0.0208333	1008
11	rs4936812	A	C	0.454365	1008
11	rs2846302	C	A	0.585317	1008
11	rs7945117	C	T	0.00198413	1008
11	rs11219180	T	C	0.0644841	1008
11	rs4936813	C	A	0.0337302	1008
11	rs11219181	G	C	0.454365	1008
11	rs151110152	T	G	0.0277778	1008
11	rs12574747	A	G	0.454365	1008
11	rs75323411	T	C	0.0218254	1008
11	rs12577152	C	T	0.452381	1008
11	rs2953194	A	G	0.62004	1008
11	rs7947491	G	A	0.452381	1008
11	rs117659998	C	G	0.0396825	1008
11	rs4936815	G	C	0.452381	1008
11	rs4936816	C	T	0.416667	1008
11	rs17127433	A	G	0.0357143	1008
11	rs4936817	T	G	0.453373	1008
11	rs4935839	A	C	0.453373	1008
11	rs66737129	A	G	0.420635	1008
11	rs11219182	G	A	0.791667	1008
11	rs4258388	A	G	0.802579	1008
11	rs2846304	A	G	0.0644841	1008
11	rs4936819	C	A	0.0625	1008
11	rs7935823	A	G	0.802579	1008
11	rs11219183	A	G	0.392857	1008
11	rs11219184	C	G	0.0694444	1008
11	rs61123830	G	A	0.430556	1008
11	rs7125805	C	G	0.115079	1008
11	rs4936820	C	T	0.416667	1008
11	rs76924654	T	A	0.0218254	1008
11	rs77502336	G	C	0.436508	1008
11	rs4525246	G	C	0.0257937	1008
11	rs17127435	A	G	0.418651	1008
11	rs4936821	G	C	0.121032	1008
11	rs4936822	A	G	0.943452	1008
11	rs4936823	T	G	0.0595238	1008
11	rs7927176	A	G	0.40873	1008
11	rs7927437	C	T	0.40377	1008
11	rs35709687	G	C	0.0257937	1008
11	rs17740690	C	T	0.00297619	1008
11	rs4258391	T	G	0.0416667	1008
11	rs2846310	G	A	0.464286	1008
11	rs73027922	G	A	0.0357143	1008
11	rs2846309	A	G	0.493056	1008
11	rs7110875	T	G	0.28869	1008
11	rs11601260	G	A	0.28869	1008
11	rs17672997	C	T	0.28869	1008
11	rs2714068	A	G	0.490079	1008
11	rs11219187	T	C	0.638889	1008
11	rs2714067	A	G	0.457341	1008
11	rs144840566	A	G	0.0128968	1008
11	rs12223064	G	A	0.0763889	1008
11	rs2846297	C	A	0.507937	1008
11	rs2714064	G	C	0.507937	1008
11	rs2714063	A	G	0.436508	1008
11	rs3016475	A	G	0.986111	1008
11	rs7119938	G	A	0.0714286	1008
11	rs111454416	C	T	0.0347222	1008
11	rs2673329	A	G	0.505952	1008
11	rs73027933	G	A	0.233135	1008
11	rs17673113	A	G	0.234127	1008
11	rs58861339	T	A	0.0714286	1008
11	rs76694006	A	G	0.0704365	1008
11	rs78409794	A	G	0.159722	1008
11	rs7951407	T	C	0.248016	1008
11	rs56801270	C	T	0.0714286	1008
11	rs4936824	T	C	0.249008	1008
11	rs850291	C	T	0.494048	1008
11	rs850289	T	A	0.169643	1008
11	rs2508964	G	T	0.357143	1008
11	rs4936825	G	C	0.235119	1008
11	rs743633	G	A	0.438492	1008
11	rs2465460	G	A	0.485119	1008
11	rs1295755	A	C	0.610119	1008
11	rs1290821	G	T	0.145833	1008
11	rs1290820	G	C	0.144841	1008
11	rs1794187	C	T	0.672619	1008
11	rs1290819	G	A	0.144841	1008
11	rs112875189	G	A	0.00198413	1008
11	rs141764858	C	T	0.00992063	1008
11	rs12291955	C	T	0.0793651	1008
11	rs1784356	A	G	0.671627	1008
11	rs1290818	T	C	0.147817	1008
11	rs12226103	C	G	0.133929	1008
11	rs76456786	C	T	0.077381	1008
11	rs11219192	G	T	0.14881	1008
11	rs1290814	C	G	0.332341	1008
11	rs1290813	G	A	0.328373	1008
11	rs1290812	G	A	0.332341	1008
11	rs78451755	A	G	0.0922619	1008
11	rs11219193	A	G	0.170635	1008
11	rs1290811	A	C	0.838294	1008
11	rs7126747	G	A	0.327381	1008
11	rs7126446	A	T	0.327381	1008
11	rs10893051	C	T	0.077381	1008
11	rs1296498	C	T	0.329365	1008
11	rs73027952	G	A	0.25	1008
11	rs73027953	T	G	0.264881	1008
11	rs2673331	C	T	0.675595	1008
11	rs1290810	C	T	0.335317	1008
11	rs2856250	A	G	0.679563	1008
11	rs12786915	G	A	0.00198413	1008
11	rs58084348	C	T	0.345238	1008
11	rs1290809	A	G	0.347222	1008
11	rs7129323	T	C	0.345238	1008
11	rs73027960	C	T	0.166667	1008
11	rs1290808	T	C	0.350198	1008
11	rs76370993	A	G	0.0456349	1008
11	rs1029278	A	G	0.681548	1008
11	rs1290807	G	A	0.159722	1008
11	rs73027964	C	T	0.264881	1008
11	rs865407	T	C	0.159722	1008
11	rs79043899	G	C	0.014881	1008
11	rs12225013	A	T	0.170635	1008
11	rs863731	G	T	0.350198	1008
11	rs11219195	G	C	0.0803571	1008
11	rs11219196	C	T	0.0803571	1008
11	rs73027973	C	T	0.258929	1008
11	rs11219197	G	A	0.0803571	1008
11	rs60794807	T	C	0.264881	1008
11	rs702738	C	T	0.00297619	1008
11	rs2003795	T	G	0.349206	1008
11	rs1784358	G	A	0.0793651	1008
11	rs2852845	G	A	0.342262	1008
11	rs743631	T	C	0.417659	1008
11	rs948126	G	T	0.0793651	1008
11	rs702736	C	G	0.347222	1008
11	rs190223712	T	C	0.0228175	1008
11	rs3862612	G	C	0.0833333	1008
11	rs61167858	G	A	0.0267857	1008
11	rs57502471	A	G	0.0882937	1008
11	rs17127467	C	T	0.0912698	1008
11	rs1794173	G	A	0.712302	1008
11	rs74236743	C	T	0.0882937	1008
11	rs113421677	T	C	0.0882937	1008
11	rs71490020	G	A	0.0128968	1008
11	rs1784360	A	G	0.906746	1008
11	rs17455332	T	C	0.00198413	1008
11	rs1784359	C	A	0.713294	1008
11	rs73027988	G	T	0.19246	1008
11	rs76775056	C	T	0.0843254	1008
11	rs850285	G	A	0.0843254	1008
11	rs1792006	G	A	0.65873	1008
11	rs1792005	G	A	0.632937	1008
11	rs72645486	A	T	0.154762	1008
11	rs7939777	T	C	0.462302	1008
11	rs1784362	A	G	0.18254	1008
11	rs1791710	C	T	0.81746	1008
11	rs79729901	A	C	0.0664683	1008
11	rs72645487	G	A	0.15377	1008
11	rs57553855	A	G	0.0386905	1008
11	rs2078158	G	A	0.457341	1008
11	rs11219202	C	T	0.457341	1008
11	rs78802461	C	A	0.0228175	1008
11	rs117966099	G	A	0.014881	1008
11	rs2673330	G	A	0.33631	1008
11	rs2852732	G	A	0.335317	1008
11	rs117110435	C	T	0.014881	1008
11	rs17127472	G	A	0.0456349	1008
11	rs1275056	T	C	0.296627	1008
11	rs117207290	C	T	0.0555556	1008
11	rs56278918	G	C	0.0456349	1008
11	rs73615847	C	T	0.0456349	1008
11	rs77687849	C	T	0.0456349	1008
11	rs73615848	A	G	0.0456349	1008
11	rs1709890	C	T	0.24504	1008
11	rs1709889	C	T	0.349206	1008
11	rs73615850	G	C	0.0456349	1008
11	rs73615853	C	T	0.0456349	1008
11	rs73615857	C	T	0.0456349	1008
11	rs73615858	T	C	0.0456349	1008
11	rs111844696	A	G	0.0456349	1008
11	rs139958395	A	C	0.0555556	1008
11	rs73615860	T	C	0.0456349	1008
11	rs73615862	G	A	0.0456349	1008
11	rs1148122	G	C	0.24504	1008
11	rs12295337	C	G	0.0456349	1008
11	rs12295394	C	T	0.0456349	1008
11	rs7117990	C	T	0.0456349	1008
11	rs75308153	C	T	0.046627	1008
11	rs7121651	G	A	0.046627	1008
11	rs116911570	C	T	0.0168651	1008
11	rs1148121	T	C	0.248016	1008
11	rs75609353	G	A	0.0119048	1008
11	rs1148120	T	C	0.259921	1008
11	rs1557423	C	G	0.537698	1008
11	rs1557424	T	C	0.536706	1008
11	rs11219204	A	G	0.0823413	1008
11	rs4936832	C	A	0.652778	1008
11	rs192206092	A	G	0.0376984	1008
11	rs4936833	C	T	0.901786	1008
11	rs115099850	C	T	0.0347222	1008
11	rs58457879	T	C	0.499008	1008
11	rs73029822	C	A	0.176587	1008
11	rs55804602	A	G	0.0555556	1008
11	rs80166579	T	C	0.0337302	1008
11	rs73029826	A	T	0.181548	1008
11	rs1720332	T	G	0.233135	1008
11	rs1148104	G	A	0.233135	1008
11	rs7110733	C	T	0.18254	1008
11	rs11603554	C	A	0.489087	1008
11	rs142825006	G	A	0.0595238	1008
11	rs1274211	T	C	0.235119	1008
11	rs1148103	C	G	0.232143	1008
11	rs79990380	T	C	0.0406746	1008
11	rs74386788	G	A	0.0426587	1008
11	rs1148102	C	T	0.232143	1008
11	rs2271631	A	G	0.183532	1008
11	rs143603357	T	C	0.014881	1008
11	rs59677928	A	G	0.0892857	1008
11	rs79074374	G	A	0.0515873	1008
11	rs7104389	T	C	0.49504	1008
11	rs1274210	T	G	0.237103	1008
11	rs77102674	C	T	0.0347222	1008
11	rs3816868	A	T	0.0426587	1008
11	rs1148094	C	T	0.232143	1008
11	rs78208824	C	T	0.0347222	1008
11	rs1148093	A	G	0.736111	1008
11	rs12291891	G	T	0.493056	1008
11	rs10790580	A	G	0.179563	1008
11	rs75854564	G	A	0.454365	1008
11	rs7114319	C	T	0.0724206	1008
11	rs1709901	G	T	0.237103	1008
11	rs1274214	T	C	0.425595	1008
11	rs12578065	G	A	0.215278	1008
11	rs3851094	A	T	0.713294	1008
11	rs1274213	G	A	0.0555556	1008
11	rs2279519	G	A	0.173611	1008
11	rs74803458	A	G	0.0535714	1008
11	rs17741341	C	A	0.173611	1008
11	rs75585623	G	C	0.0376984	1008
11	rs1148088	G	A	0.233135	1008
11	rs2306971	C	T	0.0376984	1008
11	rs12422025	C	T	0.174603	1008
11	rs11219207	G	A	0.214286	1008
11	rs10893053	T	C	0.174603	1008
11	rs11219208	C	G	0.174603	1008
11	rs938378	T	G	0.231151	1008
11	rs1148086	T	C	0.231151	1008
11	rs1791990	T	C	0.241071	1008
11	rs77620496	T	C	0.0376984	1008
11	rs1783903	A	G	0.195437	1008
11	rs745037	A	T	0.194444	1008
11	rs745038	G	C	0.232143	1008
11	rs732211	T	C	0.194444	1008
11	rs77039947	C	T	0.0744048	1008
11	rs1275061	T	C	0.232143	1008
11	rs2306972	G	A	0.0515873	1008
11	rs1275062	G	C	0.194444	1008
11	rs1275063	C	A	0.194444	1008
11	rs1275064	G	C	0.194444	1008
11	rs75974320	G	A	0.0615079	1008
11	rs1275065	G	A	0.194444	1008
11	rs1275066	A	G	0.194444	1008
11	rs1275067	A	C	0.194444	1008
11	rs1275068	A	C	0.232143	1008
11	rs1275069	G	A	0.194444	1008
11	rs1275070	G	C	0.232143	1008
11	rs1275071	G	A	0.194444	1008
11	rs1275072	T	C	0.194444	1008
11	rs144731884	G	A	0.0376984	1008
11	rs1275075	C	T	0.195437	1008
11	rs1001545	G	T	0.193452	1008
11	rs1001546	A	G	0.195437	1008
11	rs75431905	T	G	0.0376984	1008
11	rs1275076	T	C	0.234127	1008
11	rs12225236	A	G	0.188492	1008
11	rs12224033	T	C	0.189484	1008
11	rs12222537	G	A	0.188492	1008
11	rs73617605	C	G	0.0515873	1008
11	rs12279179	C	T	0.712302	1008
11	rs1275078	C	T	0.80754	1008
11	rs1275079	A	G	0.984127	1008
11	rs1275080	G	A	0.0446429	1008
11	rs34333709	G	A	0.0436508	1008
11	rs1148118	C	T	0.80754	1008
11	rs1148117	T	G	0.0962302	1008
11	rs1533392	G	A	0.165675	1008
11	rs11219210	T	C	0.938492	1008
11	rs4936835	T	C	0.694444	1008
11	rs7924813	G	T	0.173611	1008
11	rs3741112	C	G	0.174603	1008
11	rs1274204	C	T	0.0456349	1008
11	rs3741118	T	C	0.0396825	1008
11	rs3187433	G	A	0.689484	1008
11	rs3741116	A	G	0.233135	1008
11	rs1720347	A	G	0.309524	1008
11	rs1676630	G	C	0.309524	1008
11	rs1148114	G	T	0.0803571	1008
11	rs72553914	T	C	0.0297619	1008
11	rs1148113	A	G	0.302579	1008
11	rs78206889	T	C	0.117063	1008
11	rs72552134	C	T	0.0426587	1008
11	rs72552139	C	T	0.00496032	1008
11	rs12286568	G	A	0.0555556	1008
11	rs2027767	C	T	0.358135	1008
11	rs80274943	C	A	0.0634921	1008
11	rs72552174	G	A	0.00198413	1008
11	rs72552176	C	T	0.123016	1008
11	rs41497645	A	G	0.229167	1008
11	rs72552201	G	A	0.217262	1008
11	rs72552202	C	T	0.0763889	1008
11	rs72552198	C	T	0.0763889	1008
11	rs1148111	C	G	0.723214	1008
11	rs1148110	C	G	0.722222	1008
11	rs1148109	C	T	0.618056	1008
11	rs1148108	G	A	0.704365	1008
11	rs74236746	C	T	0.0198413	1008
11	rs7103714	C	G	0.352183	1008
11	rs79506361	T	C	0.22619	1008
11	rs60093289	C	T	0.0218254	1008
11	rs78564934	T	C	0.22619	1008
11	rs1274205	G	C	0.915675	1008
11	rs138929797	C	T	0.0228175	1008
11	rs7111859	C	T	0.0228175	1008
11	rs4554899	G	T	0.0228175	1008
11	rs2276022	G	A	0.123016	1008
11	rs2276023	G	A	0.123016	1008
11	rs7112258	A	G	0.0228175	1008
11	rs56655956	G	A	0.0228175	1008
11	rs61374905	C	T	0.0218254	1008
11	rs59729072	C	T	0.0218254	1008
11	rs74421140	T	C	0.225198	1008
11	rs58071488	C	A	0.0724206	1008
11	rs1720344	T	C	0.303571	1008
11	rs72552141	G	A	0.0138889	1008
11	rs78513518	A	G	0.0238095	1008
11	rs73031610	G	A	0.0109127	1008
11	rs67208860	T	C	0.0297619	1008
11	rs73031614	G	A	0.0644841	1008
11	rs1275087	G	T	0.179563	1008
11	rs1275086	T	C	0.274802	1008
11	rs76323658	A	G	0.0436508	1008
11	rs1275085	G	A	0.00396825	1008
11	rs1783901	C	T	0.15873	1008
11	rs2280582	G	A	0.0436508	1008
11	rs72552170	G	A	0.0138889	1008
11	rs1477825	A	G	0.0803571	1008
11	rs11822049	C	T	0.0505952	1008
11	rs1709886	A	C	0.0664683	1008
11	rs117946181	T	C	0.0138889	1008
11	rs117597320	C	T	0.0138889	1008
11	rs1720343	T	C	0.015873	1008
11	rs118163803	T	C	0.0138889	1008
11	rs947915	G	A	0.157738	1008
11	rs947916	G	C	0.0803571	1008
11	rs1274215	A	G	0.00396825	1008
11	rs11604797	T	G	0.0505952	1008
11	rs11219214	G	A	0.15873	1008
11	rs12421510	A	G	0.172619	1008
11	rs11605312	T	C	0.0138889	1008
11	rs1296514	C	T	0.450397	1008
11	rs75241151	C	A	0.0446429	1008
11	rs5023548	C	A	0.172619	1008
11	rs117288122	G	A	0.0188492	1008
11	rs7109479	T	G	0.0515873	1008
11	rs28550270	C	A	0.115079	1008
11	rs28500703	T	C	0.115079	1008
11	rs12418987	T	G	0.0992063	1008
11	rs1720341	C	G	0.115079	1008
11	rs113610821	T	G	0.015873	1008
11	rs113118953	A	G	0.015873	1008
11	rs139022408	G	A	0.015873	1008
11	rs192114895	T	C	0.015873	1008
11	rs112248163	T	C	0.015873	1008
11	rs1720340	T	C	0.015873	1008
11	rs115579682	A	G	0.015873	1008
11	rs143495936	C	T	0.015873	1008
11	rs1792016	G	A	0.115079	1008
11	rs1720339	A	G	0.015873	1008
11	rs11219215	C	T	0.0992063	1008
11	rs1783902	G	T	0.015873	1008
11	rs1720337	G	T	0.015873	1008
11	rs75821015	G	T	0.0912698	1008
11	rs1612588	G	A	0.116071	1008
11	rs1613394	A	C	0.015873	1008
11	rs151281499	C	T	0.077381	1008
11	rs116850014	C	A	0.0267857	1008
11	rs1720329	T	G	0.015873	1008
11	rs1720328	C	G	0.0168651	1008
11	rs148990499	G	A	0.015873	1008
11	rs143487593	C	T	0.015873	1008
11	rs180864547	G	A	0.015873	1008
11	rs73031641	C	T	0.0992063	1008
11	rs73031642	T	C	0.0992063	1008
11	rs73031645	G	A	0.0992063	1008
11	rs73031648	G	C	0.0992063	1008
11	rs73031649	G	C	0.100198	1008
11	rs80249747	T	C	0.0347222	1008
11	rs3862613	C	G	0.0992063	1008
11	rs17127500	C	T	0.046627	1008
11	rs3851095	A	G	0.115079	1008
11	rs3851096	A	G	0.116071	1008
11	rs79048900	C	G	0.0694444	1008
11	rs12419505	C	T	0.0992063	1008
11	rs76766794	G	T	0.0694444	1008
11	rs3862614	T	A	0.0992063	1008
11	rs3781904	T	C	0.3125	1008
11	rs3851097	C	T	0.117063	1008
11	rs3851098	T	A	0.0992063	1008
11	rs3851099	T	A	0.0982143	1008
11	rs3851100	T	C	0.0982143	1008
11	rs3851101	A	G	0.113095	1008
11	rs72552182	T	C	0.014881	1008
11	rs68105605	T	A	0.10119	1008
11	rs8192616	A	G	0.0486111	1008
11	rs3851102	G	A	0.126984	1008
11	rs3851103	T	C	0.125	1008
11	rs3851104	C	T	0.125	1008
11	rs7483687	C	G	0.125992	1008
11	rs12420563	C	T	0.110119	1008
11	rs12420603	G	C	0.125992	1008
11	rs12422066	T	G	0.125992	1008
11	rs7925076	G	A	0.124008	1008
11	rs72552132	A	G	0.015873	1008
11	rs55820109	T	C	0.110119	1008
11	rs56327912	T	C	0.125992	1008
11	rs56066654	T	C	0.125992	1008
11	rs72552179	A	G	0.015873	1008
11	rs150447663	G	A	0.015873	1008
11	rs56037734	G	A	0.125992	1008
11	rs187918561	C	T	0.015873	1008
11	rs55648229	T	C	0.125992	1008
11	rs12575613	G	A	0.125992	1008
11	rs74490124	C	T	0.0267857	1008
11	rs1148085	C	T	0.814484	1008
11	rs188017552	T	C	0.015873	1008
11	rs74514855	G	A	0.0188492	1008
11	rs3887312	G	A	0.125992	1008
11	rs7481662	C	A	0.110119	1008
11	rs34571151	C	T	0.110119	1008
11	rs35700471	C	T	0.125992	1008
11	rs35080956	C	T	0.110119	1008
11	rs189777382	T	C	0.015873	1008
11	rs10893054	C	T	0.520833	1008
11	rs35402345	A	G	0.125	1008
11	rs73013311	A	G	0.125	1008
11	rs55820039	C	T	0.125	1008
11	rs55980129	A	G	0.109127	1008
11	rs11219218	A	G	0.388889	1008
11	rs4936837	A	G	0.521825	1008
11	rs79924689	A	G	0.0575397	1008
11	rs12419737	C	T	0.125	1008
11	rs148051314	G	A	0.015873	1008
11	rs12417316	A	G	0.125	1008
11	rs12420072	G	A	0.107143	1008
11	rs73013317	T	C	0.123016	1008
11	rs73013318	G	A	0.123016	1008
11	rs141790377	T	C	0.015873	1008
11	rs12574384	A	G	0.125	1008
11	rs150549214	C	G	0.015873	1008
11	rs56383565	G	C	0.0545635	1008
11	rs55925800	C	T	0.109127	1008
11	rs12574402	A	G	0.109127	1008
11	rs139593359	G	C	0.015873	1008
11	rs12420547	C	T	0.106151	1008
11	rs10893055	A	G	0.505952	1008
11	rs12577081	G	A	0.106151	1008
11	rs10893056	A	T	0.399802	1008
11	rs11219219	G	A	0.106151	1008
11	rs12416865	T	C	0.106151	1008
11	rs12420938	C	T	0.107143	1008
11	rs10893057	C	T	0.399802	1008
11	rs11219220	G	A	0.505952	1008
11	rs111446772	G	A	0.0337302	1008
11	rs12792528	A	G	0.505952	1008
11	rs12793042	G	A	0.399802	1008
11	rs116567806	G	A	0.106151	1008
11	rs1148106	T	A	0.669643	1008
11	rs1828940	T	G	0.505952	1008
11	rs1828941	C	A	0.39881	1008
11	rs2199571	T	C	0.39881	1008
11	rs12800696	C	A	0.505952	1008
11	rs12802137	T	G	0.505952	1008
11	rs10893058	G	A	0.39881	1008
11	rs10893059	T	C	0.39881	1008
11	rs10893061	T	C	0.50496	1008
11	rs11219221	G	A	0.50496	1008
11	rs185368921	G	A	0.0168651	1008
11	rs2027769	G	A	0.506944	1008
11	rs12226826	C	G	0.39881	1008
11	rs10893062	T	C	0.39881	1008
11	rs10893063	G	C	0.50496	1008
11	rs10790582	A	G	0.50496	1008
11	rs12416995	G	A	0.50496	1008
11	rs146849585	C	A	0.015873	1008
11	rs12574109	C	G	0.106151	1008
11	rs10893064	T	C	0.50496	1008
11	rs11219223	C	G	0.50496	1008
11	rs57733143	A	G	0.50496	1008
11	rs35333123	G	A	0.50496	1008
11	rs140740842	C	T	0.015873	1008
11	rs55898146	T	G	0.106151	1008
11	rs4935840	T	C	0.507937	1008
11	rs7945134	T	C	0.50496	1008
11	rs7945504	T	A	0.505952	1008
11	rs7945510	T	G	0.106151	1008
11	rs7930574	C	T	0.505952	1008
11	rs1903822	C	G	0.505952	1008
11	rs1903824	C	T	0.397817	1008
11	rs10893065	C	A	0.50496	1008
11	rs12577878	C	G	0.109127	1008
11	rs10790583	A	T	0.62996	1008
11	rs10790584	C	T	0.62996	1008
11	rs12577909	G	A	0.109127	1008
11	rs10893066	C	T	0.394841	1008
11	rs1148105	T	G	0.0218254	1008
11	rs11219224	G	C	0.394841	1008
11	rs10893067	G	A	0.62996	1008
11	rs10893068	A	G	0.62996	1008
11	rs3741115	G	C	0.109127	1008
11	rs3919865	G	A	0.39881	1008
11	rs73017443	C	T	0.104167	1008
11	rs1275096	T	C	0.425595	1008
11	rs1111906	A	C	0.493056	1008
11	rs1275097	A	G	0.810516	1008
11	rs17127533	G	A	0.399802	1008
11	rs12418011	G	A	0.170635	1008
11	rs1275098	T	A	0.493056	1008
11	rs1275099	C	G	0.493056	1008
11	rs1275100	G	T	0.493056	1008
11	rs4586179	G	C	0.493056	1008
11	rs4491232	C	T	0.427579	1008
11	rs7107548	A	C	0.493056	1008
11	rs7124162	T	C	0.52381	1008
11	rs1290018	C	T	0.494048	1008
11	rs1275050	T	C	0.673611	1008
11	rs10893069	G	A	0.39881	1008
11	rs10750238	C	T	0.400794	1008
11	rs75728790	T	A	0.0654762	1008
11	rs10790585	C	G	0.39881	1008
11	rs1275051	G	A	0.672619	1008
11	rs117724123	G	A	0.0763889	1008
11	rs1975922	A	G	0.0654762	1008
11	rs7128268	G	A	0.0654762	1008
11	rs7113899	T	C	0.465278	1008
11	rs1275052	T	A	0.673611	1008
11	rs1111905	G	A	0.399802	1008
11	rs1111904	T	A	0.199405	1008
11	rs10790586	C	T	0.39881	1008
11	rs10790587	A	T	0.39881	1008
11	rs10790588	C	T	0.39881	1008
11	rs10790589	G	A	0.39881	1008
11	rs1841876	C	T	0.0654762	1008
11	rs34591296	G	A	0.00992063	1008
11	rs61904896	A	C	0.0654762	1008
11	rs10790590	C	T	0.399802	1008
11	rs11219229	G	C	0.399802	1008
11	rs7127157	T	C	0.400794	1008
11	rs11605663	T	C	0.400794	1008
11	rs11607607	A	G	0.400794	1008
11	rs1720327	C	G	0.208333	1008
11	rs11219231	T	A	0.39881	1008
11	rs10790591	G	A	0.399802	1008
11	rs10790592	T	G	0.399802	1008
11	rs12289745	T	C	0.399802	1008
11	rs12289746	T	C	0.399802	1008
11	rs1791698	T	C	0.673611	1008
11	rs2298809	T	C	0.465278	1008
11	rs1720326	C	A	0.673611	1008
11	rs2256714	G	A	0.465278	1008
11	rs2298810	T	C	0.463294	1008
11	rs2298811	T	C	0.463294	1008
11	rs2298812	A	G	0.465278	1008
11	rs1676623	C	G	0.199405	1008
11	rs1631727	C	G	0.0873016	1008
11	rs192113629	A	T	0.015873	1008
11	rs1783900	A	G	0.199405	1008
11	rs10893070	T	C	0.467262	1008
11	rs1676637	T	C	0.199405	1008
11	rs1783899	G	A	0.201389	1008
11	rs61904933	T	C	0.0654762	1008
11	rs1792012	C	A	0.675595	1008
11	rs1299132	C	A	0.199405	1008
11	rs111969875	C	T	0.103175	1008
11	rs1275095	C	G	0.675595	1008
11	rs1275094	T	A	0.674603	1008
11	rs77142475	G	A	0.112103	1008
11	rs1275093	C	A	0.199405	1008
11	rs1540122	A	G	0.467262	1008
11	rs1275092	C	T	0.199405	1008
11	rs7946492	T	G	0.467262	1008
11	rs61904935	G	A	0.0654762	1008
11	rs61904936	G	C	0.0654762	1008
11	rs1894092	C	T	0.399802	1008
11	rs1894093	A	G	0.46627	1008
11	rs11823554	G	A	0.0654762	1008
11	rs1275091	G	A	0.675595	1008
11	rs7114006	A	G	0.467262	1008
11	rs1275090	A	T	0.675595	1008
11	rs3901231	G	T	0.399802	1008
11	rs3901232	A	G	0.0654762	1008
11	rs1275089	G	C	0.675595	1008
11	rs4372466	G	A	0.0654762	1008
11	rs10790593	G	T	0.467262	1008
11	rs12576271	C	T	0.0664683	1008
11	rs10893071	C	A	0.400794	1008
11	rs1275088	T	C	0.675595	1008
11	rs1074339	T	C	0.675595	1008
11	rs3901307	C	T	0.400794	1008
11	rs3901306	G	A	0.400794	1008
11	rs3851105	G	C	0.401786	1008
11	rs10893072	A	G	0.400794	1008
11	rs1617377	A	G	0.0873016	1008
11	rs1720324	A	C	0.209325	1008
11	rs61904937	C	G	0.0654762	1008
11	rs1625876	G	A	0.208333	1008
11	rs1624234	A	G	0.675595	1008
11	rs11219240	C	G	0.400794	1008
11	rs10893073	G	A	0.400794	1008
11	rs10790594	C	T	0.400794	1008
11	rs77463603	A	C	0.0892857	1008
11	rs1676624	C	T	0.21131	1008
11	rs113018888	C	T	0.00198413	1008
11	rs143597554	T	C	0.116071	1008
11	rs12422042	A	G	0.138889	1008
11	rs4430519	G	T	0.0615079	1008
11	rs4519103	G	T	0.0625	1008
11	rs12419599	G	T	0.0625	1008
11	rs4936839	A	G	0.115079	1008
11	rs4406833	A	T	0.0634921	1008
11	rs7121606	A	G	0.572421	1008
11	rs7946804	G	A	0.077381	1008
11	rs10893076	C	T	0.56746	1008
11	rs150302367	C	A	0.014881	1008
11	rs12576771	G	T	0.185516	1008
11	rs1275055	T	A	0.925595	1008
11	rs7103749	C	G	0.117063	1008
11	rs7120416	T	C	0.115079	1008
11	rs111552296	C	A	0.015873	1008
11	rs566702626	A	G	0.015873	1008
11	rs146248233	C	T	0.015873	1008
11	rs77462319	T	A	0.030754	1008
11	rs1275054	C	T	0.113095	1008
11	rs1275053	G	A	0.916667	1008
11	rs59884071	G	A	0.203373	1008
11	rs116416443	C	T	0.133929	1008
11	rs113912976	T	C	0.0654762	1008
11	rs10893077	G	A	0.72619	1008
11	rs552820	C	T	0.0267857	1008
11	rs527200	A	G	0.0267857	1008
11	rs116894786	C	A	0.0208333	1008
11	rs146782700	G	A	0.0168651	1008
11	rs143876782	A	G	0.0168651	1008
11	rs475710	C	T	0.0436508	1008
11	rs139230231	G	A	0.0168651	1008
11	rs141682794	C	A	0.0168651	1008
11	rs4936840	G	A	0.135913	1008
11	rs552467	C	T	0.857143	1008
11	rs557862	A	G	0.0277778	1008
11	rs558021	T	C	0.386905	1008
11	rs78305547	T	C	0.030754	1008
11	rs655756	G	A	0.0277778	1008
11	rs75522719	G	A	0.124008	1008
11	rs12271464	C	T	0.206349	1008
11	rs503766	T	C	0.181548	1008
11	rs627134	G	C	0.837302	1008
11	rs625888	T	A	0.0277778	1008
11	rs1791700	T	C	0.386905	1008
11	rs570664	G	C	0.0277778	1008
11	rs4935841	C	T	0.135913	1008
11	rs148801387	G	A	0.135913	1008
11	rs56752464	A	T	0.185516	1008
11	rs2276410	A	C	0.185516	1008
11	rs75111799	G	C	0.0168651	1008
11	rs12224104	C	T	0.0436508	1008
11	rs2282646	A	G	0.469246	1008
11	rs597530	T	C	0.0277778	1008
11	rs17127619	A	C	0.135913	1008
11	rs146443156	T	C	0.0168651	1008
11	rs481168	C	A	0.834325	1008
11	rs1077911	G	A	0.185516	1008
11	rs17127621	T	G	0.135913	1008
11	rs2126709	C	T	0.137897	1008
11	rs10904	C	T	0.142857	1008
11	rs12223520	G	A	0.0416667	1008
11	rs3183878	A	C	0.181548	1008
11	rs679597	A	G	0.481151	1008
11	rs687414	C	A	0.481151	1008
11	rs687335	A	G	0.481151	1008
11	rs2282644	T	C	0.355159	1008
11	rs675172	T	C	0.21627	1008
11	rs1144507	A	G	0.481151	1008
11	rs75975034	C	T	0.0327381	1008
11	rs34819525	G	A	0.139881	1008
11	rs2282643	G	A	0.125	1008
11	rs2282642	G	A	0.481151	1008
11	rs2282641	T	A	0.264881	1008
11	rs1144506	T	C	0.21627	1008
11	rs1144505	T	A	0.481151	1008
11	rs1144504	G	C	0.21627	1008
11	rs1144503	T	C	0.21627	1008
11	rs1144502	A	G	0.481151	1008
11	rs1880058	T	C	0.481151	1008
11	rs141196378	C	A	0.00496032	1008
11	rs34875118	T	A	0.139881	1008
11	rs4935842	T	C	0.212302	1008
11	rs4935843	T	C	0.392857	1008
11	rs145616030	C	T	0.00496032	1008
11	rs138268828	C	T	0.00496032	1008
11	rs57227485	G	C	0.140873	1008
11	rs1791715	A	C	0.485119	1008
11	rs138953778	C	A	0.00496032	1008
11	rs9326264	C	T	0.357143	1008
11	rs6590005	A	C	0.355159	1008
11	rs149396753	A	G	0.00496032	1008
11	rs144788408	T	C	0.00496032	1008
11	rs77303532	T	C	0.264881	1008
11	rs10502267	G	A	0.264881	1008
11	rs187108455	C	G	0.00496032	1008
11	rs192847556	T	G	0.00496032	1008
11	rs184864474	T	C	0.00496032	1008
11	rs189272784	C	T	0.00496032	1008
11	rs184680886	A	G	0.00496032	1008
11	rs181471338	G	C	0.00496032	1008
11	rs189016011	G	A	0.00496032	1008
11	rs10893078	C	T	0.480159	1008
11	rs149918164	A	G	0.00496032	1008
11	rs10893079	T	C	0.485119	1008
11	rs11219262	C	T	0.220238	1008
11	rs76575174	G	A	0.00496032	1008
11	rs1940185	G	A	0.480159	1008
11	rs143249784	A	G	0.00496032	1008
11	rs10466599	G	A	0.480159	1008
11	rs148364828	A	C	0.00496032	1008
11	rs10466600	T	C	0.485119	1008
11	rs150453583	C	G	0.00496032	1008
11	rs571546685	A	G	0.00496032	1008
11	rs10466601	T	C	0.485119	1008
11	rs143500186	C	G	0.00496032	1008
11	rs147175233	A	G	0.00496032	1008
11	rs3741114	G	A	0.480159	1008
11	rs3741113	G	T	0.485119	1008
11	rs138738981	T	C	0.00496032	1008
11	rs528325214	C	T	0.00496032	1008
11	rs546790743	T	C	0.00496032	1008
11	rs1557429	G	A	0.840278	1008
11	rs1557427	G	A	0.215278	1008
11	rs1557425	A	T	0.485119	1008
11	rs10893080	T	C	0.485119	1008
11	rs11219263	A	G	0.0257937	1008
11	rs80235231	T	C	0.269841	1008
11	rs10750239	A	G	0.485119	1008
11	rs10790595	T	C	0.215278	1008
11	rs11219264	A	C	0.215278	1008
11	rs1939925	A	T	0.139881	1008
11	rs1893061	T	G	0.486111	1008
11	rs76719744	G	T	0.269841	1008
11	rs11219265	G	A	0.215278	1008
11	rs77484422	C	T	0.139881	1008
11	rs145730315	A	G	0.0119048	1008
11	rs10893081	C	T	0.483135	1008
11	rs10736530	T	C	0.838294	1008
11	rs11219267	T	C	0.214286	1008
11	rs61545033	C	T	0.190476	1008
11	rs79302263	G	A	0.139881	1008
11	rs11824885	T	G	0.269841	1008
11	rs10893082	G	A	0.483135	1008
11	rs76172222	A	C	0.139881	1008
11	rs11219268	C	T	0.214286	1008
11	rs11219269	G	A	0.263889	1008
11	rs12794996	C	A	0.359127	1008
11	rs11602936	G	A	0.263889	1008
11	rs191309937	A	T	0.0208333	1008
11	rs58794262	C	A	0.146825	1008
11	rs57659000	T	A	0.0267857	1008
11	rs17127661	A	G	0.268849	1008
11	rs10893083	A	G	0.214286	1008
11	rs77286281	C	T	0.122024	1008
11	rs11219270	T	G	0.214286	1008
11	rs34251861	G	A	0.214286	1008
11	rs11603175	T	C	0.268849	1008
11	rs10893084	T	A	0.487103	1008
11	rs11601032	G	A	0.124008	1008
11	rs10893085	C	T	0.214286	1008
11	rs10790597	C	T	0.483135	1008
11	rs10893086	T	C	0.214286	1008
11	rs11219272	T	C	0.214286	1008
11	rs58524431	A	C	0.214286	1008
11	rs7110051	G	T	0.483135	1008
11	rs116864003	G	A	0.0267857	1008
11	rs17127665	A	G	0.139881	1008
11	rs11219274	T	C	0.214286	1008
11	rs112760139	C	T	0.268849	1008
11	rs11219277	A	G	0.214286	1008
11	rs117768844	A	G	0.0267857	1008
11	rs12295819	A	T	0.214286	1008
11	rs12282787	G	A	0.483135	1008
11	rs17676038	G	T	0.124008	1008
11	rs12364099	G	T	0.0238095	1008
11	rs4935844	T	C	0.114087	1008
11	rs10502268	C	T	0.214286	1008
11	rs10502269	A	G	0.263889	1008
11	rs10502270	A	G	0.362103	1008
11	rs143900849	A	C	0.00496032	1008
11	rs146616426	G	A	0.00496032	1008
11	rs768747	G	A	0.0238095	1008
11	rs11219279	T	A	0.0238095	1008
11	rs75515514	G	T	0.144841	1008
11	rs12577516	T	C	0.146825	1008
11	rs12576483	G	C	0.146825	1008
11	rs12577778	T	C	0.144841	1008
11	rs150941415	C	T	0.0644841	1008
11	rs118103301	G	A	0.139881	1008
11	rs77837476	G	C	0.139881	1008
11	rs11219280	G	A	0.0238095	1008
11	rs117733191	T	G	0.0267857	1008
11	rs4935845	T	A	0.146825	1008
11	rs61137652	G	A	0.144841	1008
11	rs7103374	A	G	0.482143	1008
11	rs9943634	C	T	0.141865	1008
11	rs9943538	A	C	0.145833	1008
11	rs148094431	G	A	0.139881	1008
11	rs35567685	A	G	0.145833	1008
11	rs10893087	T	G	0.482143	1008
11	rs12575754	A	G	0.139881	1008
11	rs7938271	C	A	0.145833	1008
11	rs75472194	C	T	0.139881	1008
11	rs144880195	A	C	0.015873	1008
11	rs11219281	C	T	0.33631	1008
11	rs4936841	G	A	0.143849	1008
11	rs11219283	C	G	0.0396825	1008
11	rs146363347	T	C	0.143849	1008
11	rs1940189	G	T	0.145833	1008
11	rs7110581	A	G	0.33631	1008
11	rs11219284	C	T	0.0238095	1008
11	rs4935846	A	G	0.482143	1008
11	rs118145155	C	T	0.0228175	1008
11	rs6590007	T	G	0.482143	1008
11	rs10893088	T	C	0.3125	1008
11	rs60093720	C	T	0.145833	1008
11	rs78990054	A	C	0.143849	1008
11	rs12575277	T	G	0.143849	1008
11	rs58865771	T	C	0.145833	1008
11	rs117568876	G	A	0.143849	1008
11	rs4936842	C	G	0.143849	1008
11	rs12575065	G	A	0.143849	1008
11	rs12577221	A	G	0.145833	1008
11	rs139622818	A	G	0.117063	1008
11	rs75247402	G	T	0.139881	1008
11	rs80218928	T	C	0.139881	1008
11	rs17744026	T	G	0.115079	1008
11	rs7130648	C	T	0.33631	1008
11	rs12576820	A	G	0.145833	1008
11	rs75004667	G	A	0.0416667	1008
11	rs4245048	T	C	0.145833	1008
11	rs74732207	G	A	0.0267857	1008
11	rs1939919	C	T	0.145833	1008
11	rs78328004	T	A	0.139881	1008
11	rs141722530	C	T	0.00396825	1008
11	rs10893089	C	T	0.128968	1008
11	rs17127684	T	A	0.139881	1008
11	rs17127687	T	A	0.139881	1008
11	rs190622653	C	T	0.00396825	1008
11	rs11219286	C	T	0.3125	1008
11	rs12801252	A	G	0.0238095	1008
11	rs76900764	A	G	0.141865	1008
11	rs10790598	A	T	0.482143	1008
11	rs184237987	C	T	0.00396825	1008
11	rs1893064	A	G	0.843254	1008
11	rs76853302	C	T	0.139881	1008
11	rs7947089	A	G	0.145833	1008
11	rs74939579	C	T	0.00595238	1008
11	rs191961313	T	C	0.00396825	1008
11	rs140062536	T	C	0.00396825	1008
11	rs138709199	A	G	0.00396825	1008
11	rs1939921	A	G	0.145833	1008
11	rs149302582	G	A	0.139881	1008
11	rs113824266	T	C	0.139881	1008
11	rs189618725	A	T	0.00396825	1008
11	rs12576451	A	G	0.139881	1008
11	rs17744235	A	G	0.115079	1008
11	rs11219288	G	A	0.139881	1008
11	rs11219289	A	G	0.139881	1008
11	rs11219290	C	G	0.143849	1008
11	rs11219291	C	G	0.139881	1008
11	rs1940196	T	C	0.703373	1008
11	rs61442763	A	G	0.139881	1008
11	rs115557625	T	C	0.139881	1008
11	rs11219292	A	C	0.139881	1008
11	rs11219293	G	A	0.139881	1008
11	rs189958201	A	C	0.00396825	1008
11	rs11518411	T	A	0.0238095	1008
11	rs11219294	G	A	0.33631	1008
11	rs78932740	A	T	0.139881	1008
11	rs117055141	C	T	0.139881	1008
11	rs137899181	C	A	0.00396825	1008
11	rs77644292	C	G	0.139881	1008
11	rs35011523	C	T	0.0238095	1008
11	rs10736531	T	C	0.843254	1008
11	rs1940198	T	C	0.364087	1008
11	rs192780538	T	G	0.00396825	1008
11	rs4936843	A	G	0.139881	1008
11	rs4936844	T	C	0.139881	1008
11	rs75632549	T	C	0.139881	1008
11	rs118167159	T	C	0.139881	1008
11	rs12574296	A	G	0.139881	1008
11	rs17127704	G	A	0.139881	1008
11	rs12281133	C	T	0.141865	1008
11	rs111820928	T	C	0.00595238	1008
11	rs1940190	C	T	0.838294	1008
11	rs7944946	A	G	0.0238095	1008
11	rs4460824	A	C	0.159722	1008
11	rs4285882	G	T	0.159722	1008
11	rs6590009	A	G	0.646825	1008
11	rs1893020	C	A	0.159722	1008
11	rs74968499	T	C	0.0426587	1008
11	rs1893021	T	C	0.159722	1008
11	rs12098960	A	G	0.159722	1008
11	rs11601121	A	G	0.329365	1008
11	rs11605363	G	A	0.00297619	1008
11	rs12099237	G	A	0.159722	1008
11	rs77581632	T	C	0.159722	1008
11	rs78802534	G	T	0.159722	1008
11	rs4935847	C	T	0.318452	1008
11	rs117540763	G	A	0.0297619	1008
11	rs17744407	T	C	0.0238095	1008
11	rs1939916	A	G	0.831349	1008
11	rs1939917	C	T	0.830357	1008
11	rs1939920	T	C	0.649802	1008
11	rs34071746	G	A	0.0238095	1008
11	rs10893090	G	A	0.4375	1008
11	rs1939923	A	G	0.690476	1008
11	rs4936845	G	T	0.294643	1008
11	rs76301014	G	A	0.0515873	1008
11	rs7952150	G	A	0.190476	1008
11	rs10750240	A	G	0.688492	1008
11	rs10750241	T	A	0.688492	1008
11	rs1893022	C	T	0.176587	1008
11	rs75042917	T	C	0.00694444	1008
11	rs74690701	T	C	0.18254	1008
11	rs75406752	G	A	0.0198413	1008
11	rs77556372	T	C	0.0634921	1008
11	rs7113762	G	A	0.65377	1008
11	rs11219300	T	G	0.161706	1008
11	rs183987455	T	C	0.16369	1008
11	rs1939910	T	C	0.0218254	1008
11	rs1939911	G	A	0.0218254	1008
11	rs724467	C	T	0.161706	1008
11	rs4936846	A	G	0.652778	1008
11	rs17682559	C	T	0.0198413	1008
11	rs17127748	A	G	0.0218254	1008
11	rs1893063	T	C	0.469246	1008
11	rs1893062	G	A	0.651786	1008
11	rs2096789	C	T	0.0208333	1008
11	rs76647391	T	C	0.159722	1008
11	rs4345979	G	A	0.715278	1008
11	rs114994852	T	G	0.16369	1008
11	rs1807079	C	T	0.0208333	1008
11	rs733407	T	A	0.630952	1008
11	rs733406	G	A	0.0208333	1008
11	rs17744893	A	G	0.0634921	1008
11	rs5023166	T	C	0.0634921	1008
11	rs948161	A	G	0.651786	1008
11	rs948160	A	G	0.15873	1008
11	rs17127760	G	A	0.0208333	1008
11	rs11219307	G	T	0.15873	1008
11	rs2186744	G	A	0.715278	1008
11	rs2155362	G	A	0.15873	1008
11	rs2212473	A	G	0.492063	1008
11	rs7950658	G	A	0.472222	1008
11	rs35784244	A	T	0.0208333	1008
11	rs7103696	C	G	0.55754	1008
11	rs35387734	A	G	0.0218254	1008
11	rs4935848	T	C	0.472222	1008
11	rs10790599	C	T	0.556548	1008
11	rs9988869	T	C	0.71627	1008
11	rs10790600	T	A	0.536706	1008
11	rs10750242	A	G	0.71627	1008
11	rs11219309	G	A	0.473214	1008
11	rs34345116	C	T	0.0208333	1008
11	rs34820797	T	A	0.0208333	1008
11	rs10732862	G	A	0.71627	1008
11	rs11826594	T	A	0.15873	1008
11	rs78082664	G	A	0.0634921	1008
11	rs11219310	T	C	0.717262	1008
11	rs182177074	C	A	0.0634921	1008
11	rs185432806	A	G	0.0634921	1008
11	rs7942781	G	A	0.55754	1008
11	rs12284006	G	C	0.0634921	1008
11	rs17120	G	A	0.71627	1008
11	rs61904764	C	G	0.0208333	1008
11	rs35360136	T	G	0.0208333	1008
11	rs149984593	C	T	0.0634921	1008
11	rs4935849	A	G	0.473214	1008
11	rs11219311	A	C	0.159722	1008
11	rs138637859	G	T	0.0208333	1008
11	rs11518245	C	G	0.474206	1008
11	rs79407270	C	T	0.0644841	1008
11	rs11518246	C	A	0.474206	1008
11	rs7937932	G	A	0.558532	1008
11	rs7924446	T	C	0.474206	1008
11	rs144963299	G	A	0.0128968	1008
11	rs147961608	G	A	0.0634921	1008
11	rs11219312	T	G	0.474206	1008
11	rs4936847	T	A	0.717262	1008
11	rs4936848	C	G	0.717262	1008
11	rs35885297	T	G	0.0843254	1008
11	rs61904769	G	T	0.0843254	1008
11	rs181060285	A	G	0.0505952	1008
11	rs11219313	T	C	0.0634921	1008
11	rs4424679	A	G	0.71627	1008
11	rs4447187	A	G	0.717262	1008
11	rs60866008	C	T	0.0634921	1008
11	rs4432034	C	G	0.558532	1008
11	rs12286996	C	T	0.15873	1008
11	rs61904770	G	A	0.0208333	1008
11	rs12288627	C	A	0.0634921	1008
11	rs11500886	C	A	0.0843254	1008
11	rs11500887	C	T	0.556548	1008
11	rs75314028	A	G	0.0634921	1008
11	rs12290757	G	C	0.0634921	1008
11	rs1940200	A	T	0.0853175	1008
11	rs56264926	T	C	0.159722	1008
11	rs74938364	G	A	0.0853175	1008
11	rs140183953	G	A	0.0138889	1008
11	rs10790601	C	T	0.55754	1008
11	rs12273101	T	A	0.0843254	1008
11	rs10750245	A	G	0.717262	1008
11	rs4528342	A	C	0.0853175	1008
11	rs4936849	G	A	0.47123	1008
11	rs79608926	G	T	0.0634921	1008
11	rs4936850	C	T	0.556548	1008
11	rs4578400	G	A	0.715278	1008
11	rs11219314	T	C	0.0615079	1008
11	rs17682723	T	G	0.160714	1008
11	rs61904790	C	T	0.0208333	1008
11	rs12225240	C	A	0.472222	1008
11	rs55849219	C	T	0.0615079	1008
11	rs55677447	C	T	0.0615079	1008
11	rs189693702	G	T	0.116071	1008
11	rs7942936	T	G	0.494048	1008
11	rs7928288	G	T	0.472222	1008
11	rs4936851	A	G	0.49504	1008
11	rs12278684	A	G	0.0615079	1008
11	rs12278838	A	G	0.0615079	1008
11	rs12292062	C	T	0.0615079	1008
11	rs12272739	T	C	0.0615079	1008
11	rs7480204	C	G	0.473214	1008
11	rs79122287	C	T	0.160714	1008
11	rs4348914	T	C	0.473214	1008
11	rs17682849	A	G	0.0625	1008
11	rs75859445	C	A	0.0327381	1008
11	rs12280615	A	G	0.0615079	1008
11	rs12293910	C	T	0.0625	1008
11	rs12294069	G	A	0.0615079	1008
11	rs10790602	A	G	0.555556	1008
11	rs7114725	G	T	0.472222	1008
11	rs12276313	T	C	0.0615079	1008
11	rs10502272	T	C	0.472222	1008
11	rs2186743	C	A	0.0615079	1008
11	rs76687530	C	T	0.0605159	1008
11	rs61908461	G	A	0.0218254	1008
11	rs4936852	G	C	0.555556	1008
11	rs7126738	G	A	0.555556	1008
11	rs7126541	A	G	0.472222	1008
11	rs35354060	G	A	0.0218254	1008
11	rs4936853	T	C	0.715278	1008
11	rs7126836	A	C	0.555556	1008
11	rs11219316	G	A	0.0615079	1008
11	rs10893092	T	C	0.71627	1008
11	rs11219318	C	T	0.0843254	1008
11	rs11219319	A	T	0.555556	1008
11	rs11219320	C	T	0.160714	1008
11	rs11219321	A	G	0.160714	1008
11	rs12288009	A	G	0.0833333	1008
11	rs12281910	T	C	0.244048	1008
11	rs12288122	A	T	0.244048	1008
11	rs12288134	A	G	0.0833333	1008
11	rs17683143	T	C	0.161706	1008
11	rs12574929	C	T	0.472222	1008
11	rs1940186	G	A	0.160714	1008
11	rs1940187	A	G	0.632937	1008
11	rs10502273	C	T	0.0218254	1008
11	rs12278537	G	T	0.0833333	1008
11	rs10502274	A	G	0.0833333	1008
11	rs75213980	G	C	0.0615079	1008
11	rs1939915	T	C	0.243056	1008
11	rs2155359	G	C	0.0833333	1008
11	rs2155360	A	G	0.0218254	1008
11	rs34435469	G	A	0.243056	1008
11	rs2155361	A	T	0.242063	1008
11	rs2155363	T	C	0.243056	1008
11	rs2186745	G	A	0.715278	1008
11	rs11219322	A	G	0.243056	1008
11	rs4387357	C	G	0.243056	1008
11	rs4400826	G	A	0.715278	1008
11	rs12274215	C	A	0.243056	1008
11	rs12281269	T	C	0.243056	1008
11	rs4121463	T	A	0.159722	1008
11	rs75344474	G	A	0.0436508	1008
11	rs75810679	C	T	0.00297619	1008
11	rs34582915	T	A	0.0218254	1008
11	rs12276568	G	T	0.243056	1008
11	rs75444328	T	C	0.159722	1008
11	rs7927203	G	A	0.242063	1008
11	rs77040415	G	A	0.0625	1008
11	rs7927316	G	A	0.243056	1008
11	rs7927317	G	A	0.243056	1008
11	rs7927035	A	C	0.243056	1008
11	rs7930045	A	G	0.243056	1008
11	rs7930177	A	C	0.243056	1008
11	rs57063490	A	G	0.244048	1008
11	rs35795440	C	G	0.244048	1008
11	rs11219324	A	G	0.243056	1008
11	rs4409843	T	C	0.715278	1008
11	rs75980773	G	A	0.0605159	1008
11	rs7937848	A	G	0.472222	1008
11	rs4936854	G	A	0.472222	1008
11	rs4935850	G	A	0.472222	1008
11	rs79461941	C	T	0.00297619	1008
11	rs12283915	G	A	0.159722	1008
11	rs78932563	A	G	0.0615079	1008
11	rs12283877	C	T	0.160714	1008
11	rs7110337	T	C	0.71627	1008
11	rs12285555	G	C	0.243056	1008
11	rs2096791	A	G	0.71627	1008
11	rs76279571	G	A	0.0615079	1008
11	rs75138946	A	G	0.0615079	1008
11	rs75261499	G	A	0.159722	1008
11	rs56317131	A	G	0.0615079	1008
11	rs111826020	G	A	0.159722	1008
11	rs12805176	T	G	0.0218254	1008
11	rs1940195	C	G	0.71627	1008
11	rs7937718	C	T	0.473214	1008
11	rs1893065	T	C	0.473214	1008
11	rs2212474	G	A	0.473214	1008
11	rs2000582	C	T	0.0615079	1008
11	rs2000581	G	A	0.243056	1008
11	rs34820456	A	G	0.0218254	1008
11	rs115793027	C	T	0.0297619	1008
11	rs56005168	A	G	0.160714	1008
11	rs79009705	G	A	0.0615079	1008
11	rs10736533	T	C	0.474206	1008
11	rs948159	G	A	0.715278	1008
11	rs76503826	T	C	0.0605159	1008
11	rs17683381	A	C	0.0615079	1008
11	rs36091826	T	C	0.242063	1008
11	rs17745685	T	C	0.15873	1008
11	rs4936855	T	C	0.715278	1008
11	rs78163774	T	G	0.16369	1008
11	rs17683495	A	C	0.0218254	1008
11	rs79820101	G	A	0.112103	1008
11	rs151308198	G	A	0.156746	1008
11	rs111917555	G	A	0.156746	1008
11	rs112330847	G	A	0.0615079	1008
11	rs7952126	G	A	0.0833333	1008
11	rs111989366	A	G	0.0615079	1008
11	rs61908499	T	A	0.0833333	1008
11	rs7484238	G	A	0.0218254	1008
11	rs4429069	A	G	0.0833333	1008
11	rs10790603	G	A	0.308532	1008
11	rs4322405	C	T	0.0228175	1008
11	rs113520583	G	A	0.0615079	1008
11	rs34332315	C	T	0.0218254	1008
11	rs35886617	T	G	0.0833333	1008
11	rs12418512	A	G	0.715278	1008
11	rs138225108	G	A	0.0248016	1008
11	rs12418513	A	G	0.71627	1008
11	rs12421338	G	A	0.715278	1008
11	rs35679831	A	G	0.0833333	1008
11	rs10893097	T	C	0.555556	1008
11	rs11219332	T	C	0.556548	1008
11	rs113562207	C	T	0.550595	1008
11	rs61908530	T	C	0.0228175	1008
11	rs35097365	G	A	0.0228175	1008
11	rs61908532	G	A	0.472222	1008
11	rs61908533	G	A	0.0228175	1008
11	rs71490092	G	A	0.0228175	1008
11	rs11600339	G	T	0.310516	1008
11	rs4936856	C	A	0.71627	1008
11	rs12272852	C	T	0.159722	1008
11	rs75116684	A	G	0.16369	1008
11	rs4572149	T	C	0.71627	1008
11	rs12273131	C	T	0.159722	1008
11	rs35875746	T	C	0.0218254	1008
11	rs12274847	C	T	0.159722	1008
11	rs12417791	C	T	0.535714	1008
11	rs12787173	T	C	0.0228175	1008
11	rs4936857	G	A	0.71627	1008
11	rs12786898	G	A	0.0218254	1008
11	rs10790604	C	T	0.554563	1008
11	rs4366500	A	G	0.554563	1008
11	rs113853304	G	A	0.0605159	1008
11	rs7121265	C	T	0.554563	1008
11	rs1812428	C	T	0.0228175	1008
11	rs7124726	A	T	0.47123	1008
11	rs1939913	G	A	0.554563	1008
11	rs77658906	G	A	0.161706	1008
11	rs11219333	A	T	0.47123	1008
11	rs76524449	C	T	0.0605159	1008
11	rs60134279	T	G	0.16369	1008
11	rs10502284	A	G	0.0218254	1008
11	rs7129450	A	G	0.531746	1008
11	rs7130197	C	T	0.555556	1008
11	rs12808043	C	T	0.0228175	1008
11	rs12276179	C	A	0.161706	1008
11	rs10893098	G	A	0.531746	1008
11	rs12799399	G	A	0.0228175	1008
11	rs12800512	T	C	0.0228175	1008
11	rs12799157	A	T	0.0228175	1008
11	rs12805527	T	C	0.0218254	1008
11	rs74857358	C	T	0.15873	1008
11	rs7938156	G	T	0.532738	1008
11	rs12804559	A	G	0.00496032	1008
11	rs10502283	T	C	0.71627	1008
11	rs1054041	G	A	0.532738	1008
11	rs1939928	T	C	0.0228175	1008
11	rs1939927	A	G	0.835317	1008
11	rs35551906	C	T	0.0218254	1008
11	rs4587739	A	T	0.473214	1008
11	rs61908536	A	G	0.0228175	1008
11	rs7121426	G	A	0.53373	1008
11	rs117704000	G	A	0.0287698	1008
11	rs728178	C	T	0.0228175	1008
11	rs728177	G	T	0.309524	1008
11	rs6590016	T	G	0.558532	1008
11	rs10502281	C	A	0.0605159	1008
11	rs7941883	C	G	0.558532	1008
11	rs12277373	T	C	0.0228175	1008
11	rs35201121	A	T	0.0228175	1008
11	rs7946585	G	T	0.511905	1008
11	rs17683920	C	G	0.0218254	1008
11	rs10893100	G	T	0.595238	1008
11	rs1982460	G	T	0.75496	1008
11	rs1598017	G	A	0.595238	1008
11	rs1453632	T	C	0.164683	1008
11	rs1453633	C	G	0.157738	1008
11	rs17746262	C	G	0.0605159	1008
11	rs17127899	G	A	0.0238095	1008
11	rs7131308	T	G	0.25496	1008
11	rs73020736	C	A	0.318452	1008
11	rs2315026	A	C	0.75496	1008
11	rs12285115	C	T	0.157738	1008
11	rs1453634	A	T	0.250992	1008
11	rs17127907	A	G	0.0228175	1008
11	rs1453635	C	T	0.253968	1008
11	rs34957133	T	C	0.0228175	1008
11	rs113972098	T	C	0.250992	1008
11	rs80233230	T	C	0.0218254	1008
11	rs113666162	T	C	0.253968	1008
11	rs73020738	G	A	0.318452	1008
11	rs77467592	G	T	0.157738	1008
11	rs7114772	A	T	0.321429	1008
11	rs17746441	G	A	0.0287698	1008
11	rs2315027	A	G	0.404762	1008
11	rs2315028	A	G	0.34127	1008
11	rs12799256	T	C	0.0833333	1008
11	rs34492530	G	T	0.321429	1008
11	rs34140701	G	A	0.0833333	1008
11	rs12803758	A	G	0.0833333	1008
11	rs10502280	C	A	0.0228175	1008
11	rs12288419	G	A	0.0228175	1008
11	rs35809626	G	C	0.0218254	1008
11	rs10502279	T	C	0.00793651	1008
11	rs9804424	T	C	0.715278	1008
11	rs10502278	C	A	0.689484	1008
11	rs76590618	G	A	0.0327381	1008
11	rs2315029	C	T	0.72619	1008
11	rs1563126	T	C	0.72619	1008
11	rs2167938	T	A	0.72619	1008
11	rs9804524	A	G	0.350198	1008
11	rs34366557	A	G	0.0337302	1008
11	rs11828180	C	T	0.093254	1008
11	rs11219340	G	T	0.253968	1008
11	rs10750247	G	A	0.72619	1008
11	rs10750248	A	T	0.72619	1008
11	rs10790605	T	C	0.768849	1008
11	rs10790606	T	C	0.769841	1008
11	rs10790607	A	G	0.72619	1008
11	rs10790608	T	C	0.72619	1008
11	rs10790609	T	C	0.72619	1008
11	rs1377602	C	T	0.72619	1008
11	rs11219343	G	A	0.194444	1008
11	rs1377603	G	A	0.72619	1008
11	rs1377604	A	C	0.727183	1008
11	rs1377605	G	A	0.72619	1008
11	rs10893101	A	G	0.376984	1008
11	rs76789350	A	G	0.093254	1008
11	rs79215440	G	T	0.0218254	1008
11	rs10750249	G	T	0.72619	1008
11	rs143176427	C	A	0.0208333	1008
11	rs17127947	T	G	0.093254	1008
11	rs17127950	A	G	0.093254	1008
11	rs10750250	G	A	0.768849	1008
11	rs10893102	C	T	0.377976	1008
11	rs7926767	G	A	0.72619	1008
11	rs10790610	T	C	0.377976	1008
11	rs61748875	T	C	0.093254	1008
11	rs7942047	T	C	0.768849	1008
11	rs7927385	G	A	0.72619	1008
11	rs7120581	T	G	0.72619	1008
11	rs7107555	A	G	0.72619	1008
11	rs77578727	G	A	0.093254	1008
11	rs80113132	T	A	0.093254	1008
11	rs181425131	T	G	0.015873	1008
11	rs11219346	G	T	0.256944	1008
11	rs10893103	A	T	0.375992	1008
11	rs78399114	C	T	0.0763889	1008
11	rs7925715	T	A	0.72619	1008
11	rs12806096	A	C	0.0337302	1008
11	rs6590017	G	A	0.724206	1008
11	rs117922264	A	G	0.0327381	1008
11	rs7939021	A	G	0.154762	1008
11	rs7939359	C	T	0.154762	1008
11	rs1584825	T	C	0.768849	1008
11	rs11219348	T	C	0.253968	1008
11	rs7126113	C	T	0.47123	1008
11	rs78853707	A	G	0.252976	1008
11	rs7951061	C	T	0.724206	1008
11	rs34644375	G	T	0.0337302	1008
11	rs1947408	C	T	0.0992063	1008
11	rs78934954	A	G	0.00198413	1008
11	rs35726568	C	T	0.376984	1008
11	rs2100412	C	T	0.376984	1008
11	rs2084996	A	T	0.376984	1008
11	rs1453657	T	C	0.725198	1008
11	rs368293839	C	G	0.00992063	1008
11	rs11219350	G	A	0.252976	1008
11	rs141676766	G	C	0.0109127	1008
11	rs150750889	G	A	0.0238095	1008
11	rs58269424	C	T	0.0992063	1008
11	rs7945138	A	T	0.0952381	1008
11	rs7946445	G	A	0.0952381	1008
11	rs7946454	G	A	0.0952381	1008
11	rs75010135	C	A	0.0952381	1008
11	rs12274148	G	A	0.252976	1008
11	rs12275512	G	A	0.253968	1008
11	rs2000895	A	G	0.72619	1008
11	rs76322036	G	A	0.252976	1008
11	rs78056098	T	G	0.348214	1008
11	rs76504360	C	T	0.0198413	1008
11	rs1545529	G	A	0.252976	1008
11	rs1545530	A	C	0.0992063	1008
11	rs10893105	T	A	0.376984	1008
11	rs12281247	C	T	0.252976	1008
11	rs35330087	T	C	0.0337302	1008
11	rs10790611	C	G	0.375992	1008
11	rs921660	G	C	0.252976	1008
11	rs12283169	C	T	0.0992063	1008
11	rs80026897	G	A	0.15377	1008
11	rs11219353	T	A	0.377976	1008
11	rs10893106	A	G	0.377976	1008
11	rs11219354	T	C	0.0982143	1008
11	rs10893107	G	T	0.47619	1008
11	rs12286706	C	T	0.0992063	1008
11	rs12287080	G	C	0.0992063	1008
11	rs2084995	A	G	0.15377	1008
11	rs1453655	T	A	0.72619	1008
11	rs2045070	T	C	0.72619	1008
11	rs2045071	G	A	0.630952	1008
11	rs12226080	A	T	0.372024	1008
11	rs17684986	T	A	0.377976	1008
11	rs2078440	G	A	0.0992063	1008
11	rs10790612	C	T	0.477183	1008
11	rs1901879	G	T	0.15377	1008
11	rs12282739	G	A	0.0992063	1008
11	rs1901878	A	G	0.72619	1008
11	rs12099152	C	G	0.377976	1008
11	rs11219355	G	A	0.0992063	1008
11	rs10750251	C	G	0.72619	1008
11	rs1453648	T	G	0.37996	1008
11	rs78143027	G	T	0.0972222	1008
11	rs1453647	C	T	0.488095	1008
11	rs6590018	A	G	0.0972222	1008
11	rs58643149	T	G	0.140873	1008
11	rs10790613	A	G	0.727183	1008
11	rs7130616	C	A	0.630952	1008
11	rs7130730	C	A	0.385913	1008
11	rs7130744	A	C	0.675595	1008
11	rs1453646	T	C	0.675595	1008
11	rs970586	T	G	0.107143	1008
11	rs970585	T	G	0.107143	1008
11	rs970584	G	A	0.15873	1008
11	rs12574963	A	G	0.138889	1008
11	rs1377607	T	G	0.107143	1008
11	rs1377606	T	C	0.107143	1008
11	rs77473021	A	G	0.138889	1008
11	rs12574984	A	G	0.138889	1008
11	rs6590019	T	A	0.183532	1008
11	rs4936858	G	A	0.383929	1008
11	rs1598018	T	A	0.107143	1008
11	rs59636433	A	G	0.246032	1008
11	rs58927919	A	T	0.138889	1008
11	rs10893109	A	C	0.631944	1008
11	rs12421718	C	T	0.247024	1008
11	rs12418918	A	G	0.138889	1008
11	rs113977160	G	T	0.110119	1008
11	rs186888149	C	A	0.0178571	1008
11	rs191761665	A	T	0.0178571	1008
11	rs116646501	A	T	0.138889	1008
11	rs80315493	G	A	0.138889	1008
11	rs78629713	T	A	0.0535714	1008
11	rs12576706	C	A	0.138889	1008
11	rs12577802	T	C	0.138889	1008
11	rs12576708	C	A	0.246032	1008
11	rs10736534	C	A	0.631944	1008
11	rs4935851	A	C	0.246032	1008
11	rs11219358	A	C	0.386905	1008
11	rs11219359	C	T	0.246032	1008
11	rs11219360	A	G	0.386905	1008
11	rs1840215	T	G	0.107143	1008
11	rs74449751	C	T	0.0535714	1008
11	rs74891634	C	T	0.0436508	1008
11	rs141071785	C	T	0.0198413	1008
11	rs77785597	T	C	0.103175	1008
11	rs79378241	C	G	0.107143	1008
11	rs7111954	C	T	0.384921	1008
11	rs113231310	G	A	0.107143	1008
11	rs35895451	C	G	0.031746	1008
11	rs12280058	A	C	0.107143	1008
11	rs149721746	A	G	0.00694444	1008
11	rs17127996	G	A	0.138889	1008
11	rs11219362	C	T	0.246032	1008
11	rs17128001	T	G	0.138889	1008
11	rs11219363	G	A	0.107143	1008
11	rs41469648	G	A	0.107143	1008
11	rs76029656	T	C	0.138889	1008
11	rs118081269	C	T	0.014881	1008
11	rs76721319	A	G	0.138889	1008
11	rs79393275	G	A	0.138889	1008
11	rs11219364	G	C	0.107143	1008
11	rs7110848	T	G	0.383929	1008
11	rs11219365	C	T	0.107143	1008
11	rs4935852	A	G	0.139881	1008
11	rs41364544	T	C	0.0436508	1008
11	rs75868888	C	T	0.138889	1008
11	rs76898395	A	C	0.138889	1008
11	rs7937317	T	C	0.138889	1008
11	rs7129884	G	A	0.383929	1008
11	rs7130003	G	C	0.383929	1008
11	rs6590020	G	A	0.138889	1008
11	rs6590021	G	A	0.138889	1008
11	rs6590022	A	G	0.138889	1008
11	rs4936859	A	G	0.383929	1008
11	rs7926144	C	A	0.138889	1008
11	rs61907224	A	G	0.0426587	1008
11	rs61907225	G	A	0.0426587	1008
11	rs77012571	G	C	0.138889	1008
11	rs12574876	C	T	0.138889	1008
11	rs12574892	G	A	0.138889	1008
11	rs12576092	T	C	0.138889	1008
11	rs4300403	A	C	0.770833	1008
11	rs140999954	A	G	0.0248016	1008
11	rs12577270	A	G	0.139881	1008
11	rs991535	T	C	0.138889	1008
11	rs1476202	T	C	0.770833	1008
11	rs76530795	G	A	0.139881	1008
11	rs143002721	A	T	0.00396825	1008
11	rs76380199	A	G	0.139881	1008
11	rs79423485	G	T	0.139881	1008
11	rs77303708	G	A	0.139881	1008
11	rs1453644	A	G	0.630952	1008
11	rs4936860	G	A	0.139881	1008
11	rs1453643	A	G	0.108135	1008
11	rs1453642	G	T	0.630952	1008
11	rs11219369	C	T	0.630952	1008
11	rs4936861	T	C	0.769841	1008
11	rs4936862	A	G	0.769841	1008
11	rs113544136	G	A	0.0535714	1008
11	rs112830185	C	T	0.0545635	1008
11	rs6590023	G	C	0.769841	1008
11	rs6590024	A	G	0.769841	1008
11	rs114042872	T	G	0.139881	1008
11	rs114595416	A	G	0.139881	1008
11	rs7128735	C	T	0.380952	1008
11	rs11219371	A	G	0.21627	1008
11	rs9651700	T	C	0.0327381	1008
11	rs9651701	G	A	0.0327381	1008
11	rs7102269	G	T	0.769841	1008
11	rs7102193	C	G	0.598214	1008
11	rs79949546	T	A	0.214286	1008
11	rs74810801	C	T	0.116071	1008
11	rs10893111	T	G	0.737103	1008
11	rs78257166	C	A	0.116071	1008
11	rs77881142	C	G	0.0446429	1008
11	rs12279094	C	T	0.214286	1008
11	rs78326048	G	A	0.0198413	1008
11	rs41367144	A	G	0.139881	1008
11	rs7933073	C	T	0.214286	1008
11	rs7932987	A	T	0.214286	1008
11	rs6590025	T	C	0.737103	1008
11	rs60388873	A	T	0.0972222	1008
11	rs11219373	A	G	0.0327381	1008
11	rs10893112	T	A	0.380952	1008
11	rs10790614	G	A	0.62996	1008
11	rs76033534	T	C	0.139881	1008
11	rs4486646	A	T	0.220238	1008
11	rs4486647	A	C	0.382937	1008
11	rs4519104	T	C	0.383929	1008
11	rs112139114	G	A	0.0525794	1008
11	rs7124306	C	T	0.776786	1008
11	rs7124447	C	G	0.578373	1008
11	rs55771049	C	T	0.222222	1008
11	rs7128649	G	T	0.776786	1008
11	rs1453649	T	C	0.578373	1008
11	rs4936863	T	A	0.356151	1008
11	rs10893113	G	A	0.356151	1008
11	rs4315090	T	C	0.138889	1008
11	rs2084994	C	G	0.578373	1008
11	rs12794540	A	G	0.0585317	1008
11	rs145219100	T	C	0.0109127	1008
11	rs6590027	A	T	0.578373	1008
11	rs7114486	C	A	0.356151	1008
11	rs6590028	A	G	0.718254	1008
11	rs12419370	G	A	0.139881	1008
11	rs12224081	C	T	0.356151	1008
11	rs7118507	A	G	0.578373	1008
11	rs1584824	A	C	0.776786	1008
11	rs79633186	C	T	0.108135	1008
11	rs61907242	G	A	0.222222	1008
11	rs11219376	T	G	0.578373	1008
11	rs10893114	G	A	0.356151	1008
11	rs1598014	G	T	0.139881	1008
11	rs7126609	G	A	0.0515873	1008
11	rs61907243	G	A	0.220238	1008
11	rs2123713	A	G	0.718254	1008
11	rs59751774	A	G	0.139881	1008
11	rs10790618	A	G	0.776786	1008
11	rs56224738	C	T	0.139881	1008
11	rs1453658	A	G	0.222222	1008
11	rs7104862	A	G	0.139881	1008
11	rs7943298	T	C	0.358135	1008
11	rs61245896	A	C	0.0505952	1008
11	rs56156475	A	G	0.108135	1008
11	rs118032969	T	A	0.0882937	1008
11	rs57517335	T	C	0.222222	1008
11	rs7112950	A	G	0.776786	1008
11	rs7935772	C	T	0.139881	1008
11	rs6590029	A	C	0.776786	1008
11	rs75966366	T	C	0.108135	1008
11	rs79451923	C	T	0.0525794	1008
11	rs11537155	G	A	0.356151	1008
11	rs60043958	C	G	0.139881	1008
11	rs1453651	T	C	0.776786	1008
11	rs11560863	A	G	0.356151	1008
11	rs10893116	C	T	0.776786	1008
11	rs11501181	A	T	0.0585317	1008
11	rs139474694	T	C	0.139881	1008
11	rs185233547	T	C	0.0327381	1008
11	rs60560049	A	T	0.139881	1008
11	rs55832412	C	G	0.103175	1008
11	rs183705603	C	T	0.0198413	1008
11	rs11821086	T	C	0.103175	1008
11	rs60791561	G	A	0.139881	1008
11	rs59027003	G	A	0.140873	1008
11	rs112303912	G	A	0.103175	1008
11	rs144843420	C	T	0.015873	1008
11	rs4936865	A	T	0.358135	1008
11	rs75812385	A	T	0.117063	1008
11	rs4335558	G	C	0.416667	1008
11	rs7102069	T	C	0.220238	1008
11	rs4517534	T	C	0.220238	1008
11	rs1598019	A	T	0.220238	1008
11	rs7124936	G	A	0.0505952	1008
11	rs11219379	C	T	0.356151	1008
11	rs11501183	C	G	0.0585317	1008
11	rs34239418	A	G	0.0585317	1008
11	rs58051506	T	C	0.22123	1008
11	rs79726442	G	A	0.117063	1008
11	rs117502825	T	G	0.0565476	1008
11	rs79665309	G	A	0.0545635	1008
11	rs79563269	G	A	0.117063	1008
11	rs78207343	T	C	0.117063	1008
11	rs9326268	G	T	0.0585317	1008
11	rs79042562	G	A	0.117063	1008
11	rs71490099	A	G	0.0585317	1008
11	rs12285209	T	C	0.0585317	1008
11	rs763641	A	G	0.139881	1008
11	rs7941292	C	A	0.104167	1008
11	rs763640	C	G	0.119048	1008
11	rs723488	G	T	0.104167	1008
11	rs71490100	A	T	0.0585317	1008
11	rs12416791	C	T	0.139881	1008
11	rs10893117	G	C	0.355159	1008
11	rs55944888	A	G	0.108135	1008
11	rs17686210	T	C	0.117063	1008
11	rs17759513	C	T	0.117063	1008
11	rs11219385	C	T	0.0585317	1008
11	rs35674999	C	A	0.107143	1008
11	rs7127903	A	G	0.775794	1008
11	rs17686304	T	G	0.360119	1008
11	rs10893118	A	C	0.357143	1008
11	rs10893119	A	T	0.357143	1008
11	rs74788753	A	T	0.107143	1008
11	rs76245195	T	G	0.139881	1008
11	rs76865899	C	T	0.0585317	1008
11	rs10893120	G	A	0.774802	1008
11	rs111419155	A	C	0.118056	1008
11	rs116091686	A	G	0.139881	1008
11	rs73024719	G	A	0.104167	1008
11	rs11219389	C	T	0.553571	1008
11	rs76332739	T	C	0.222222	1008
11	rs2123711	C	T	0.355159	1008
11	rs2123710	A	G	0.775794	1008
11	rs143212467	T	C	0.0238095	1008
11	rs11530582	G	A	0.355159	1008
11	rs116978925	G	A	0.0327381	1008
11	rs115028828	T	C	0.139881	1008
11	rs115175326	G	A	0.139881	1008
11	rs112528708	C	T	0.0525794	1008
11	rs10893121	T	A	0.775794	1008
11	rs79672755	A	C	0.118056	1008
11	rs79323255	C	G	0.128968	1008
11	rs1598020	T	C	0.779762	1008
11	rs73024782	A	G	0.0515873	1008
11	rs12276629	T	C	0.114087	1008
11	rs4936870	C	G	0.779762	1008
11	rs17759675	T	A	0.124008	1008
11	rs17128060	A	G	0.143849	1008
11	rs73024785	C	T	0.0515873	1008
11	rs80094008	C	G	0.140873	1008
11	rs112250539	G	T	0.0496032	1008
11	rs12574443	G	A	0.140873	1008
11	rs34825132	C	T	0.140873	1008
11	rs17128065	T	C	0.319444	1008
11	rs17128069	T	A	0.0515873	1008
11	rs1453656	G	A	0.34623	1008
11	rs4391827	A	C	0.662698	1008
11	rs79146706	T	C	0.143849	1008
11	rs10893123	C	G	0.343254	1008
11	rs11826200	T	G	0.0515873	1008
11	rs139690028	T	G	0.0238095	1008
11	rs10750252	C	T	0.732143	1008
11	rs17759886	A	G	0.124008	1008
11	rs10790620	C	T	0.559524	1008
11	rs10790621	A	C	0.622024	1008
11	rs1453654	T	C	0.791667	1008
11	rs11219395	A	G	0.116071	1008
11	rs17128083	C	T	0.0644841	1008
11	rs17128086	G	A	0.0505952	1008
11	rs7944434	A	C	0.782738	1008
11	rs10790622	G	A	0.353175	1008
11	rs7127148	G	A	0.143849	1008
11	rs71491803	A	C	0.0634921	1008
11	rs1823822	G	A	0.114087	1008
11	rs56225134	C	T	0.19246	1008
11	rs10750253	T	G	0.785714	1008
11	rs11219397	A	G	0.357143	1008
11	rs11219398	G	A	0.193452	1008
11	rs60224746	T	C	0.357143	1008
11	rs12577664	A	G	0.722222	1008
11	rs12575798	C	T	0.14881	1008
11	rs11219399	C	T	0.356151	1008
11	rs11219400	T	C	0.784722	1008
11	rs79220827	G	A	0.144841	1008
11	rs17128094	A	G	0.0505952	1008
11	rs4936872	G	A	0.598214	1008
11	rs10790623	T	C	0.456349	1008
11	rs61908589	C	T	0.356151	1008
11	rs61908590	A	C	0.356151	1008
11	rs12576274	G	A	0.143849	1008
11	rs118068896	C	G	0.0376984	1008
11	rs4936873	G	A	0.722222	1008
11	rs4936874	A	G	0.354167	1008
11	rs35865025	C	A	0.451389	1008
11	rs61908592	G	T	0.352183	1008
11	rs17128104	G	A	0.0287698	1008
11	rs80001429	G	A	0.143849	1008
11	rs10893124	C	T	0.452381	1008
11	rs11219403	A	C	0.114087	1008
11	rs17093013	G	A	0.143849	1008
11	rs11600075	T	C	0.100198	1008
11	rs7120473	T	C	0.0505952	1008
11	rs4936875	C	T	0.363095	1008
11	rs73026818	T	A	0.0505952	1008
11	rs73026820	A	G	0.100198	1008
11	rs11219404	T	C	0.0962302	1008
11	rs10893125	G	A	0.463294	1008
11	rs17687161	G	A	0.10119	1008
11	rs11603189	A	T	0.100198	1008
11	rs10750254	T	C	0.465278	1008
11	rs10750255	G	A	0.463294	1008
11	rs4936876	A	C	0.467262	1008
11	rs4936877	C	A	0.00198413	1008
11	rs4936878	A	G	0.467262	1008
11	rs181972715	C	T	0.0178571	1008
11	rs7102393	C	T	0.363095	1008
11	rs7102719	G	A	0.362103	1008
11	rs1947406	A	C	0.463294	1008
11	rs9787913	G	T	0.78869	1008
11	rs11600498	T	C	0.100198	1008
11	rs10750256	G	A	0.463294	1008
11	rs10893126	A	C	0.465278	1008
11	rs35316117	C	T	0.0634921	1008
11	rs10790624	T	G	0.465278	1008
11	rs11607713	G	T	0.465278	1008
11	rs11601573	T	G	0.100198	1008
11	rs17760637	T	C	0.365079	1008
11	rs17128126	C	T	0.0505952	1008
11	rs11219406	C	A	0.0634921	1008
11	rs55700020	G	A	0.100198	1008
11	rs4936879	A	G	0.610119	1008
11	rs7119447	A	G	0.0505952	1008
11	rs4935854	T	C	0.610119	1008
11	rs4935855	G	C	0.610119	1008
11	rs4935856	T	C	0.610119	1008
11	rs7106094	T	G	0.24504	1008
11	rs75351630	T	G	0.030754	1008
11	rs7123574	A	G	0.610119	1008
11	rs11602793	T	C	0.0496032	1008
11	rs6590033	G	A	0.24504	1008
11	rs6590034	C	T	0.246032	1008
11	rs12273623	G	A	0.24504	1008
11	rs61908595	T	C	0.0109127	1008
11	rs191668128	C	T	0.0178571	1008
11	rs78121493	G	T	0.144841	1008
11	rs10893127	T	A	0.244048	1008
11	rs6590035	G	T	0.786706	1008
11	rs57094086	G	A	0.0525794	1008
11	rs7925793	G	C	0.78869	1008
11	rs73028904	C	T	0.0525794	1008
11	rs6590036	T	G	0.717262	1008
11	rs7928970	G	A	0.357143	1008
11	rs73028906	A	G	0.209325	1008
11	rs73028907	T	C	0.0525794	1008
11	rs66605425	A	G	0.357143	1008
11	rs1893764	C	T	0.147817	1008
11	rs4084209	T	A	0.723214	1008
11	rs4936880	A	G	0.359127	1008
11	rs4936881	A	C	0.359127	1008
11	rs4936882	T	G	0.717262	1008
11	rs78325497	A	G	0.147817	1008
11	rs7358357	T	C	0.147817	1008
11	rs114130111	G	T	0.15377	1008
11	rs114568511	A	T	0.151786	1008
11	rs117667308	C	A	0.151786	1008
11	rs200033174	A	T	0.150794	1008
11	rs11219409	A	G	0.14881	1008
11	rs7935095	T	G	0.14881	1008
11	rs7948619	C	G	0.14881	1008
11	rs7951833	A	T	0.147817	1008
11	rs7938723	T	G	0.147817	1008
11	rs7952148	C	T	0.147817	1008
11	rs4935857	G	T	0.147817	1008
11	rs4935858	A	G	0.147817	1008
11	rs78294880	C	T	0.156746	1008
11	rs78158860	A	G	0.15873	1008
11	rs10893128	C	T	0.505952	1008
11	rs12290321	A	T	0.14881	1008
11	rs76287230	T	C	0.147817	1008
11	rs76415383	T	C	0.147817	1008
11	rs75674325	C	A	0.147817	1008
11	rs1318750	T	A	0.715278	1008
11	rs11219411	A	G	0.208333	1008
11	rs76190553	C	T	0.147817	1008
11	rs58869593	A	G	0.147817	1008
11	rs58505150	G	C	0.147817	1008
11	rs2076941	C	T	0.50496	1008
11	rs73028922	A	G	0.0525794	1008
11	rs79715120	C	T	0.144841	1008
11	rs28734900	G	A	0.16369	1008
11	rs11219413	A	G	0.502976	1008
11	rs79669172	A	G	0.143849	1008
11	rs77206991	G	T	0.143849	1008
11	rs12221656	A	G	0.50496	1008
11	rs61908612	G	A	0.0109127	1008
11	rs12574086	A	G	0.154762	1008
```
