## Supplementary material for "Characterization of shared and ancestry-specific signals driving complex traits using multi-ancestry fine-mapping": susiex_nc3.cs80.cs

```
CS_ID	SNP	BP	REF_ALLELE	ALT_ALLELE	REF_FRQ	BETA	SE	-LOG10P	CS_PIP	OVRL_PIP
1	rs77502336	123394636	C,C	G,G	0.699801,0.563492	0.0244904,0.0294413	0.00431368,0.00861912	7.86401,3.1966	0.385659	0.385671
1	rs7927176	123395864	G,G	A,A	0.694831,0.59127	0.0238013,0.0303849	0.00429368,0.00869545	7.52757,3.32309	0.369946	0.369959
1	rs7927437	123395987	T,T	C,C	0.695825,0.59623	0.0237297,0.0296192	0.00429762,0.00871223	7.47374,3.171	0.243841	0.243856
2	rs116416443	123577400	T,T	C,C	0.977137,0.866071	0.0471151,0.016151	0.0132281,0.0125513	3.43368,0.702971	0.0202765	0.0203245
2	rs12422042	123568060	G,G	A,A	0.963221,0.861111	0.0381104,0.00576047	0.0105045,0.0123606	3.54422,0.193013	0.0201002	0.0202455
2	rs4936840	123584884	A,A	G,G	0.975149,0.864087	0.0443135,0.0173866	0.0127009,0.0124737	3.31444,0.786857	0.018564	0.018606
2	rs78990054	123640935	C,C	A,A	0.976143,0.856151	0.0400726,0.0257866	0.0129561,0.0121808	2.70294,1.46521	0.016958	0.0169988
2	rs117568876	123642117	A,A	G,G	0.976143,0.856151	0.0400315,0.0256256	0.0129561,0.0121808	2.69829,1.45102	0.0163189	0.016359
2	rs12575277	123641481	G,G	T,T	0.976143,0.856151	0.0399492,0.0256774	0.0129561,0.0121808	2.68901,1.45557	0.0161367	0.0161768
2	rs4936841	123635623	A,A	G,G	0.976143,0.856151	0.0399492,0.0254589	0.0129561,0.0121808	2.68901,1.4364	0.0155329	0.0155722
2	rs146363347	123636601	C,C	T,T	0.976143,0.856151	0.039908,0.0255164	0.0129561,0.0121808	2.68438,1.44144	0.015531	0.0155703
2	rs4936842	123642764	G,G	C,C	0.976143,0.856151	0.0399492,0.0254535	0.0129561,0.0121808	2.68901,1.43593	0.0155182	0.0155574
2	rs12577778	123630232	C,C	T,T	0.976143,0.855159	0.0402785,0.0245101	0.0129561,0.012146	2.72624,1.36056	0.0149298	0.0149679
2	rs7120416	123572317	C,C	T,T	0.967197,0.884921	0.0384965,0.0184915	0.0111,0.0133953	3.28061,0.776118	0.0147508	0.0148352
2	rs61137652	123631477	A,A	G,G	0.976143,0.855159	0.0400726,0.0246761	0.0129561,0.012146	2.70294,1.37477	0.0145949	0.0146329
2	rs12575065	123644810	A,A	G,G	0.976143,0.856151	0.039653,0.0253447	0.0129561,0.0121808	2.65575,1.42644	0.0141604	0.0141984
2	rs75515514	123628801	T,T	G,G	0.975149,0.855159	0.0382675,0.0248936	0.0127009,0.012146	2.58722,1.39351	0.0135094	0.0135474
2	rs4935841	123590140	T,T	C,C	0.976143,0.864087	0.043368,0.0190088	0.0129561,0.0124737	3.08828,0.894386	0.0116087	0.0116421
2	rs148801387	123591425	A,A	G,G	0.976143,0.864087	0.0431756,0.0192214	0.0129561,0.0124737	3.06506,0.90894	0.0113182	0.0113513
2	rs56021828	123151888	T,NA	G,NA	0.980119,NA	0.0437693,NA	0.0141639,NA	2.69891,NA	0.0112514	0.0254705
2	rs17127619	123593252	C,C	A,A	0.976143,0.864087	0.0429643,0.0195021	0.0129561,0.0124737	3.03967,0.928327	0.0110782	0.0111109
2	rs11219290	123658347	G,G	C,C	0.976143,0.856151	0.0391613,0.0243044	0.0129561,0.0121808	2.601,1.33716	0.0106305	0.0106652
2	rs12575754	123634469	G,G	A,A	0.976143,0.860119	0.0410963,0.0208109	0.0129561,0.0123238	2.81983,1.03962	0.00962486	0.00965533
2	rs75472194	123634810	T,T	C,C	0.976143,0.860119	0.0410963,0.0208109	0.0129561,0.0123238	2.81983,1.03962	0.00962486	0.00965533
2	rs75247402	123646012	T,T	G,G	0.976143,0.860119	0.0410553,0.0208109	0.0129561,0.0123238	2.81509,1.03962	0.00952557	0.00955594
2	rs77837476	123630914	C,C	G,G	0.976143,0.860119	0.0412194,0.0202158	0.0129561,0.0123238	2.83405,0.996	0.00914005	0.00916989
2	rs118103301	123630840	A,A	G,G	0.976143,0.860119	0.0412194,0.0202158	0.0129561,0.0123238	2.83405,0.996	0.00914005	0.00916989
2	rs12221651	123239984	G,G	A,A	0.684891,0.796627	-0.0153597,-0.00970368	0.00425597,0.0106201	3.5123,0.442649	0.00910073	0.0177715
2	rs17127684	123651557	A,A	T,T	0.976143,0.860119	0.0409322,0.0205413	0.0129561,0.0123238	2.80092,1.01975	0.00898	0.0090107
2	rs4936839	123568444	G,G	A,A	0.966203,0.884921	0.0375976,0.0113313	0.0109412,0.0133953	3.2294,0.400552	0.00880747	0.00888022
2	rs17127665	123622016	G,G	A,A	0.976143,0.860119	0.0405588,0.0213372	0.0129561,0.0123238	2.75813,1.07892	0.00880537	0.00883517
2	rs76172222	123614592	C,C	A,A	0.976143,0.860119	0.0404768,0.0210662	0.0129561,0.0123238	2.74879,1.0586	0.00830085	0.00832999
2	rs78328004	123650308	A,A	T,T	0.977137,0.860119	0.0419589,0.0207042	0.0132281,0.0123238	2.81983,1.03173	0.00825514	0.00828436
2	rs11219289	123658236	G,G	A,A	0.976143,0.860119	0.0407363,0.0201597	0.0129561,0.0123238	2.77843,0.991933	0.00810886	0.00813843
2	rs79302263	123614546	A,A	G,G	0.976143,0.860119	0.0402721,0.0210662	0.0129561,0.0123238	2.72551,1.0586	0.00788868	0.00791731
2	rs77484422	123612337	T,T	C,C	0.976143,0.860119	0.0403949,0.0208461	0.0129561,0.0123238	2.73946,1.04223	0.00788515	0.00791373
2	rs34819525	123600656	A,A	G,G	0.976143,0.860119	0.0409322,0.0198147	0.0129561,0.0123238	2.80092,0.967101	0.00783357	0.00786193
2	rs17127621	123595492	G,G	T,T	0.975149,0.864087	0.0404152,0.0190379	0.0127009,0.0124737	2.835,0.896376	0.00772498	0.00775431
2	rs17127687	123651621	A,A	T,T	0.977137,0.860119	0.0417914,0.0204852	0.0132281,0.0123238	2.80092,1.01564	0.00768556	0.00771403
2	rs115557625	123659383	C,C	T,T	0.976143,0.860119	0.0408502,0.0195148	0.0129561,0.0123238	2.7915,0.945748	0.00764888	0.00767781
2	rs113824266	123656597	C,C	T,T	0.976143,0.860119	0.0403197,0.0203785	0.0129561,0.0123238	2.73091,1.00784	0.00753081	0.00755965
2	rs2126709	123595927	T,T	C,C	0.976143,0.862103	0.0417263,0.0186268	0.0129561,0.0123978	2.89303,0.876189	0.00747942	0.00750772
2	rs76853302	123653530	T,T	C,C	0.977137,0.860119	0.0417839,0.0202719	0.0132281,0.0123238	2.80008,1.00008	0.00744852	0.00747665
2	rs11219293	123660305	A,A	G,G	0.976143,0.860119	0.0405651,0.0196774	0.0129561,0.0123238	2.75885,0.957293	0.00727695	0.00730538
2	rs1939925	123611176	T,T	A,A	0.976143,0.860119	0.0401493,0.0206826	0.0129561,0.0123238	2.7116,1.03014	0.00725145	0.00727919
2	rs34875118	123603015	A,A	T,T	0.976143,0.860119	0.0405178,0.019978	0.0129561,0.0123238	2.75346,0.978822	0.00721669	0.00724428
2	rs77644292	123662453	G,G	C,C	0.976143,0.860119	0.0406126,0.0193523	0.0129561,0.0123238	2.76428,0.934271	0.00705267	0.00708078
2	rs78932740	123660803	T,T	A,A	0.976143,0.860119	0.0404829,0.0195148	0.0129561,0.0123238	2.74948,0.945748	0.00697612	0.00700412
2	rs7103749	123571899	G,G	C,C	0.966203,0.882937	0.035965,0.0170942	0.0109412,0.0132962	2.99473,0.702093	0.00687061	0.00693074
2	rs1893020	123669860	A,A	C,C	0.976143,0.840278	0.040414,0.0208954	0.0129561,0.0116683	2.74164,1.13473	0.00686608	0.00689635
2	rs11219288	123658068	A,A	G,G	0.976143,0.860119	0.0402373,0.0198343	0.0129561,0.0123238	2.72157,0.968505	0.0068495	0.00687734
2	rs11219291	123658566	G,G	C,C	0.976143,0.860119	0.0400677,0.0199465	0.0129561,0.0123238	2.70238,0.976553	0.00666818	0.00669578
2	rs12576451	123657308	G,G	A,A	0.977137,0.860119	0.0414918,0.0199465	0.0132281,0.0123238	2.76727,0.976553	0.00663667	0.00666367
2	rs12574296	123664870	G,G	A,A	0.976143,0.860119	0.0405714,0.0189483	0.0129561,0.0123238	2.75958,0.90601	0.00662139	0.00664889
2	rs4460824	123669457	C,C	A,A	0.976143,0.840278	0.0403726,0.0206755	0.0129561,0.0116683	2.73693,1.11687	0.00658999	0.00661976
2	rs80218928	123646995	C,C	T,T	0.977137,0.860119	0.040992,0.0207547	0.0132281,0.0123238	2.7116,1.03546	0.00658011	0.00660718
2	rs148094431	123632631	A,A	G,G	0.975149,0.860119	0.0394384,0.0205918	0.0127009,0.0123238	2.72087,1.02346	0.00657412	0.00660236
2	rs11219292	123660217	C,C	A,A	0.976143,0.860119	0.0401088,0.0197278	0.0129561,0.0123238	2.70702,0.96089	0.00654029	0.00656768
2	rs78802534	123670927	T,T	G,G	0.976143,0.840278	0.0404555,0.0203543	0.0129561,0.0116683	2.74636,1.09104	0.00643615	0.00646557
2	rs4936844	123663542	C,C	T,T	0.976143,0.860119	0.0404007,0.0189715	0.0129561,0.0123238	2.74013,0.907626	0.00636434	0.00639145
2	rs57227485	123604809	C,C	G,G	0.976143,0.859127	0.0399401,0.0198124	0.0129561,0.0122874	2.68799,0.971135	0.0063186	0.006345
2	rs77581632	123670831	C,C	T,T	0.976143,0.840278	0.0402483,0.0203543	0.0129561,0.0116683	2.72282,1.09104	0.00611284	0.00614174
2	rs61442763	123659093	G,G	A,A	0.976143,0.860119	0.0397395,0.0198904	0.0129561,0.0123238	2.66545,0.972525	0.00610397	0.00613074
2	rs149302582	123656468	A,A	G,G	0.977137,0.860119	0.0410338,0.0200531	0.0132281,0.0123238	2.71623,0.984228	0.00603061	0.00605677
2	rs12098960	123670291	G,G	A,A	0.976143,0.840278	0.0403726,0.0199712	0.0129561,0.0116683	2.73693,1.0606	0.00598616	0.00601475
2	rs12099237	123670633	A,A	G,G	0.976143,0.840278	0.0401655,0.0202416	0.0129561,0.0116683	2.71344,1.08204	0.00589731	0.00592582
2	rs4285882	123669512	T,T	G,G	0.976143,0.840278	0.0402483,0.0200782	0.0129561,0.0116683	2.72282,1.06906	0.0058881	0.00591656
2	rs1893021	123670075	C,C	T,T	0.976143,0.840278	0.0402898,0.0197573	0.0129561,0.0116683	2.72752,1.04379	0.00569931	0.00572737
2	rs2714063	123403522	G,G	A,A	0.671968,0.563492	0.0104623,-0.0377773	0.00421121,0.00861912	1.88682,4.93152	0.00568968	0.0230554
2	rs118167159	123663789	C,C	T,T	0.977137,0.860119	0.0414519,0.0188092	0.0132281,0.0123238	2.76281,0.896376	0.00565619	0.0056817
2	rs75632549	123663611	C,C	T,T	0.977137,0.860119	0.0414519,0.0188092	0.0132281,0.0123238	2.76281,0.896376	0.00565619	0.0056817
2	rs117055141	123661411	T,T	C,C	0.977137,0.860119	0.0409502,0.0193523	0.0132281,0.0123238	2.70697,0.934271	0.00538098	0.00540609
2	rs4936843	123663325	G,G	A,A	0.977137,0.860119	0.0410756,0.0188652	0.0132281,0.0123238	2.72087,0.900247	0.00520363	0.00522844
2	rs17127704	123666083	A,A	G,G	0.977137,0.860119	0.0409035,0.0188887	0.0132281,0.0123238	2.7018,0.901876	0.00500897	0.00503346
2	rs143597554	123568002	C,C	T,T	0.965209,0.883929	0.0346869,0.0117042	0.0107893,0.0133454	2.88448,0.419671	0.00478073	0.00483703
2	rs743633	123410974	A,A	G,G	0.670974,0.561508	0.0101186,-0.0373146	0.00420796,0.00861478	1.79079,4.82937	0.00469442	0.0191094
2	rs77142475	123559250	A,A	G,G	0.964215,0.887897	0.0338261,0.00927375	0.0106439,0.0135492	2.82885,0.306545	0.00392812	0.00398368
2	rs850289	123409342	A,A	T,T	0.895626,0.830357	0.0175415,-0.0320114	0.00646666,0.0113894	2.1755,2.30586	0.00356596	0.00941702
2	rs503766	123587111	C,C	T,T	0.753479,0.818452	0.0136322,0.0208458	0.00458751,0.0110895	2.52833,1.22085	0.00330391	0.00355556
2	rs118093639	123218421	C,NA	T,NA	0.991054,NA	0.0604786,NA	0.0209976,NA	2.40084,NA	0.00302933	0.009263
2	rs4267084	123241173	C,C	T,T	0.670974,0.795635	-0.0140588,-0.00852035	0.00420796,0.0106009	3.07843,0.375152	0.00259531	0.00576368
2	rs11219122	123240173	C,C	T,T	0.672962,0.796627	-0.0139863,-0.00868225	0.00421449,0.0106201	3.04352,0.383392	0.00244672	0.00547922
2	rs2282646	123593007	G,G	A,A	0.630219,0.530754	-0.0107516,-0.0121863	0.00409564,0.00856557	2.0624,0.810174	0.00216311	0.00351478
2	rs181425131	123780045	NA,G	NA,T	NA,0.984127	NA,-0.0871862	NA,0.0342017	NA,1.96666	0.00205651	0.00439255
2	rs2156444	123175580	G,G	C,C	0.670974,0.839286	-0.00892859,-0.0285408	0.00420796,0.0116392	1.47042,1.84768	0.0019695	0.0042878
2	rs4936877	123876110	A,A	C,C	0.861829,0.998016	-0.0141473,-0.0528707	0.00572955,0.0960615	1.8683,0.235035	0.00185521	0.00304661
2	rs4619156	123176226	A,A	G,G	0.670974,0.842262	-0.00949246,-0.02672	0.00420796,0.0117277	1.61832,1.6439	0.00179711	0.0038577
2	rs1295755	123412246	C,C	A,A	0.388668,0.389881	-0.00956972,0.0363116	0.00405613,0.00876455	1.73735,4.46498	0.00177003	0.00720916
2	rs73027922	123397958	A,A	G,G	0.954274,0.964286	0.0211756,-0.0570367	0.00946506,0.0230345	1.59739,1.87676	0.00175419	0.00503314
2	rs1940189	123636950	T,T	G,G	0.934394,0.854167	0.0182541,0.0287746	0.00798549,0.0121117	1.65248,1.75666	0.00166216	0.00171099
2	rs12577221	123645096	G,G	A,A	0.934394,0.854167	0.017977,0.0286071	0.00798549,0.0121117	1.6131,1.74042	0.00149367	0.00154008
2	rs35567685	123632663	G,G	A,A	0.934394,0.854167	0.0180758,0.0282261	0.00798549,0.0121117	1.62708,1.70377	0.00142373	0.00146874
2	rs9943538	123632516	C,C	A,A	0.934394,0.854167	0.0180758,0.0281684	0.00798549,0.0121117	1.62708,1.69825	0.00140794	0.00145267
2	rs4245048	123649435	C,C	T,T	0.935388,0.854167	0.0182379,0.0282781	0.00804241,0.0121117	1.63178,1.70874	0.00136576	0.00141107
2	rs11219100	123151785	C,C	T,T	0.976143,0.681548	0.03464,-0.00348719	0.0129561,0.00917557	2.12474,0.152485	0.00132608	0.00193237
2	rs139622818	123645196	NA,G	NA,A	NA,0.882937	NA,-0.0331029	NA,0.0132962	NA,1.89323	0.00129863	0.00257802
2	rs10893077	123578396	A,A	G,G	0.253479,0.27381	-0.0107957,-0.017902	0.00454514,0.00958635	1.75602,1.20873	0.0012639	0.00147175
2	rs11219308	123687005	T,NA	C,NA	0.878728,NA	-0.0124075,NA	0.00605664,NA	1.39251,NA	0.00122304	0.00207901
2	rs60093720	123640742	T,T	C,C	0.934394,0.854167	0.016887,0.0289941	0.00798549,0.0121117	1.46276,1.77805	0.00121893	0.00126214
2	rs58865771	123642003	C,C	T,T	0.934394,0.854167	0.016887,0.0288843	0.00798549,0.0121117	1.46276,1.76734	0.0011927	0.00123538
2	rs11604346	123179398	G,G	C,C	0.736581,0.849206	-0.00795062,-0.0288665	0.00448855,0.0119455	1.11629,1.80493	0.00113071	0.00261638
2	rs7938271	123634809	A,A	C,C	0.934394,0.854167	0.0168417,0.0286071	0.00798549,0.0121117	1.45666,1.74042	0.00111672	0.00115791
2	rs147694187	122995756	C,NA	T,NA	0.99006,NA	0.0511299,NA	0.01993,NA	1.98701,NA	0.00110311	0.00333221
2	rs11219187	123399886	C,C	T,T	0.358847,0.361111	0.000908247,-0.0165789	0.00412196,0.00889959	0.0832284,1.20427	0.00109938	0.00252327
2	rs10893032	123246154	A,A	G,G	0.694831,0.798611	-0.014069,-0.00962207	0.00429368,0.010659	2.97866,0.435717	0.00108749	0.00268573
2	rs10790553	122899441	G,G	A,A	0.393638,0.564484	0.00841409,0.0180767	0.00404692,0.00862135	1.42475,1.4435	0.0010855	0.00251635
2	rs12576820	123648905	G,G	A,A	0.935388,0.854167	0.0171399,0.0284974	0.00804241,0.0121117	1.48052,1.72983	0.00107928	0.00112058
2	rs4935845	123631430	A,A	T,T	0.934394,0.853175	0.0169324,0.0280376	0.00798549,0.0120777	1.46887,1.69329	0.00107341	0.00111362
2	rs58794262	123615927	A,A	C,C	0.935388,0.853175	0.0173593,0.0283656	0.00804241,0.0120777	1.51016,1.72482	0.00107168	0.00111256
2	rs1939919	123650113	T,T	C,C	0.935388,0.854167	0.0171856,0.0283877	0.00804241,0.0121117	1.48667,1.71927	0.00106837	0.00110935
2	rs7947089	123654352	G,G	A,A	0.935388,0.854167	0.0173593,0.0280415	0.00804241,0.0121117	1.51016,1.68615	0.00104298	0.00108314
2	rs58921735	123226202	G,NA	C,NA	0.979125,NA	0.0319752,NA	0.0138296,NA	1.6825,NA	0.00102662	0.00241259
2	rs12577516	123629746	C,C	T,T	0.934394,0.853175	0.0169732,0.0276523	0.00798549,0.0120777	1.47438,1.65663	0.00100661	0.00104533
2	rs12576483	123629801	C,C	G,G	0.934394,0.853175	0.0169732,0.0276523	0.00798549,0.0120777	1.47438,1.65663	0.00100661	0.00104533
2	rs11219108	123172745	G,G	C,C	0.584493,0.565476	-0.00788698,-0.0187103	0.004012,0.00862361	1.30701,1.52241	0.000973358	0.00269022
2	rs9326264	123605937	T,T	C,C	0.358847,0.642857	0.0110232,0.0108363	0.00412196,0.00892123	2.12556,0.648791	0.000965797	0.00154431
2	rs1939921	123656275	G,G	A,A	0.935388,0.854167	0.017405,0.0275536	0.00804241,0.0121117	1.51637,1.64001	0.000961163	0.000999481
2	rs190932458	123423102	G,NA	C,NA	0.998012,NA	0.116622,NA	0.044387,NA	2.06528,NA	0.00093963	0.0016164
2	rs1939920	123672886	C,C	T,T	0.26839,0.350198	-0.0112873,-0.0162084	0.00446187,0.00896099	1.94252,1.15189	0.000937084	0.00111345
2	rs61907365	123169964	T,T	C,C	0.705765,0.87996	-0.00461559,-0.0373375	0.00433873,0.0131525	0.541492,2.34408	0.000901975	0.00239341
2	rs10893031	123246088	G,G	A,A	0.694831,0.798611	-0.0137943,-0.0094188	0.00429368,0.010659	2.88109,0.423788	0.000886797	0.002191
2	rs11602348	123170925	T,T	G,G	0.705765,0.87996	-0.00461559,-0.0370705	0.00433873,0.0131525	0.541492,2.31653	0.00085381	0.00226274
2	rs12794996	123615329	A,A	C,C	0.729622,0.640873	-0.0106911,0.000495265	0.00445148,0.00891032	1.78731,0.0196904	0.000829453	0.00198964
2	rs7114021	123202490	G,G	C,C	0.753479,0.866071	-0.00542219,-0.0326321	0.00458751,0.0125513	0.624836,2.03035	0.00079799	0.00199377
2	rs11602287	123170792	T,T	C,C	0.705765,0.878968	-0.00456989,-0.0364658	0.00433873,0.0131059	0.5343,2.26794	0.000789094	0.0021101
2	rs149312451	123494724	T,NA	C,NA	0.993042,NA	0.0674847,NA	0.0237851,NA	2.34197,NA	0.000761532	0.001381
2	rs6590009	123669777	G,G	A,A	0.26839,0.353175	-0.0111089,-0.0155246	0.00446187,0.00894365	1.89335,1.08305	0.000736719	0.000883858
2	rs147505463	122981538	G,NA	T,NA	0.986084,NA	-0.0358817,NA	0.0168779,NA	1.47487,NA	0.000727122	0.00164637
2	rs6590005	123606029	C,C	A,A	0.729622,0.644841	-0.0104176,0.00139142	0.00445148,0.00893234	1.71509,0.0573911	0.000714034	0.00173884
2	rs61904671	123177707	A,A	C,C	0.736581,0.847222	-0.00757353,-0.0275027	0.00448855,0.0118816	1.03836,1.68556	0.000707015	0.0016548
2	rs7927064	123261385	C,C	T,T	0.924453,0.880952	-0.0153337,-0.0280933	0.00748151,0.0131998	1.39352,1.47742	0.000699513	0.0017915
2	rs2282644	123598941	C,C	T,T	0.730616,0.644841	-0.0103848,0.0010869	0.00445666,0.00893234	1.70339,0.0442393	0.000689597	0.00167181
2	rs138639502	123365660	C,NA	T,NA	0.99006,NA	0.0628634,NA	0.01993,NA	2.79334,NA	0.000685406	0.00135396
2	rs9888300	123179064	C,C	A,A	0.61829,0.540675	-0.00795523,-0.0175503	0.00406983,0.00857778	1.29567,1.38982	0.00067857	0.0017191
2	rs61904675	123185906	A,A	G,G	0.767396,0.849206	-0.00681175,-0.0310971	0.00467973,0.0119455	0.837115,2.03459	0.000672278	0.00175408
2	rs11602677	123176516	A,A	G,G	0.736581,0.847222	-0.00729282,-0.0278265	0.00448855,0.0118816	0.982077,1.71712	0.000668496	0.00157715
2	rs558021	123585609	C,C	T,T	0.394632,0.613095	0.0102963,0.0103757	0.00404514,0.00877682	1.96189,0.624999	0.000663974	0.00107704
2	rs10893037	123303133	T,T	C,C	0.659046,0.185516	-0.0120783,0.0160704	0.00417094,0.0109969	2.42233,0.841885	0.000656589	0.00160245
2	rs2846309	123398825	G,G	A,A	0.425447,0.506944	-0.00840602,0.0366218	0.003999,0.00855018	1.44915,4.73458	0.000647361	0.00254789
2	rs12286407	122904530	T,T	G,G	0.390656,0.565476	0.00768971,0.0180825	0.00405239,0.00862361	1.23843,1.44363	0.00063572	0.00152124
2	rs12273037	122904468	T,T	A,A	0.390656,0.565476	0.00768971,0.0180825	0.00405239,0.00862361	1.23843,1.44363	0.00063572	0.00152124
2	rs1791700	123588665	C,C	T,T	0.397614,0.613095	0.0103299,0.00980584	0.00403991,0.00877682	1.97637,0.578576	0.000615853	0.00100621
2	rs60146789	123222749	C,NA	A,NA	0.978131,NA	0.0277289,NA	0.0135185,NA	1.39524,NA	0.000602318	0.00143909
2	rs922252	122905059	C,C	T,T	0.38668,0.568452	0.00779788,0.017908	0.00405994,0.00863061	1.26145,1.42031	0.00059307	0.00143053
2	rs2846310	123397869	A,A	G,G	0.374751,0.535714	-0.00137418,0.040124	0.00408453,0.00857124	0.132802,5.54492	0.000585184	0.00178316
2	rs80087013	122908422	C,NA	T,NA	0.942346,NA	0.0172207,NA	0.00848241,NA	1.37325,NA	0.000565295	0.00113511
2	rs10892957	122907942	C,C	T,T	0.387674,0.569444	0.00788331,0.0173659	0.00405803,0.00863302	1.28351,1.35393	0.000563455	0.0013431
2	rs80081315	123084585	NA,A	NA,C	NA,0.9375	NA,-0.0373956	NA,0.0176595	NA,1.46585	0.000561564	0.00130853
2	rs57830495	123207105	C,C	A,A	0.754473,0.866071	-0.00583362,-0.030237	0.00459376,0.0125513	0.690116,1.79606	0.000547124	0.00134989
2	rs2714068	123399541	G,G	A,A	0.427435,0.509921	-0.00817727,0.0360948	0.00399661,0.00855103	1.38986,4.6142	0.000543038	0.00212609
2	rs60003207	123217583	A,NA	G,NA	0.980119,NA	0.0296355,NA	0.0141639,NA	1.43878,NA	0.000542755	0.00127125
2	rs74394148	122970484	A,NA	G,NA	0.975149,NA	0.0271063,NA	0.0127009,NA	1.48379,NA	0.000542397	0.00178457
2	rs736973	122897355	G,G	T,T	0.567594,0.728175	0.00562201,0.0252392	0.00399094,0.00960817	0.798807,2.0646	0.000541789	0.00165654
2	rs9943634	123632488	T,T	C,C	0.934394,0.858135	0.0172818,0.0241209	0.00798549,0.0122515	1.51637,1.31004	0.000533096	0.000560369
2	rs73603932	123212057	A,NA	G,NA	0.980119,NA	0.029455,NA	0.0141639,NA	1.42522,NA	0.000527271	0.00123541
2	rs116928584	123070831	NA,C	NA,A	NA,0.91369	NA,0.0301402	NA,0.0152221	NA,1.32148	0.000524388	0.00126097
2	rs10502270	123627668	G,G	A,A	0.408549,0.637897	0.00924569,0.0122586	0.00402215,0.0088943	1.66711,0.774371	0.000521986	0.000792916
2	rs113018888	123567950	T,T	C,C	0.944334,0.998016	0.0149146,-0.223819	0.00862346,0.0960615	1.07721,1.70315	0.000515763	0.00152623
2	rs1709893	123411362	T,NA	A,NA	0.970179,NA	0.0208816,NA	0.0116239,NA	1.14011,NA	0.000513405	0.00124673
2	rs679597	123597804	G,G	A,A	0.296223,0.518849	0.010686,-0.00144882	0.00433025,0.00855543	1.86659,0.0627203	0.000508883	0.00116846
2	rs140779596	123221755	G,NA	A,NA	0.988072,NA	0.0388408,NA	0.0182119,NA	1.48218,NA	0.000507007	0.00124627
2	rs687414	123598620	A,A	C,C	0.296223,0.518849	0.010686,-0.00134904	0.00433025,0.00855543	1.86659,0.0581372	0.000506767	0.00116028
2	rs10893084	123617826	A,A	T,T	0.290258,0.512897	0.0106123,-0.00119887	0.00435609,0.0085522	1.82849,0.0513349	0.000502706	0.00117668
2	rs7107396	123196208	G,G	A,A	0.764414,0.842262	-0.00526094,-0.0308553	0.00465908,0.0117277	0.586999,2.06988	0.000501975	0.00133963
2	rs12574086	123894556	G,G	A,A	0.88668,0.845238	0.0178811,0.0186311	0.00623739,0.011819	2.38227,0.93952	0.000494285	0.000788788
2	rs687335	123598691	G,G	A,A	0.296223,0.518849	0.0106436,-0.00129914	0.00433025,0.00855543	1.85472,0.0558601	0.000491966	0.00112568
2	rs2282642	123601916	A,A	G,G	0.296223,0.518849	0.0106436,-0.00124923	0.00433025,0.00855543	1.85472,0.0535927	0.000490982	0.00112183
2	rs113281441	123165186	T,NA	G,NA	0.979125,NA	0.027729,NA	0.0138296,NA	1.34719,NA	0.000490146	0.00116256
2	rs1144505	123602199	A,A	T,T	0.296223,0.518849	0.0106436,-0.00114941	0.00433025,0.00855543	1.85472,0.0490868	0.000489067	0.00111427
2	rs12292072	123319364	NA,T	NA,C	NA,0.953373	NA,0.0498349	NA,0.0202746	NA,1.85475	0.000487421	0.00121886
2	rs79495594	123184636	C,NA	T,NA	0.979125,NA	0.0276593,NA	0.0138296,NA	1.342,NA	0.00048467	0.0011497
2	rs1144507	123600475	G,G	A,A	0.296223,0.518849	0.0106436,-0.000849818	0.00433025,0.00855543	1.85472,0.035799	0.000483742	0.00109279
2	rs77418215	122996786	C,NA	T,NA	0.970179,NA	0.0314611,NA	0.0116239,NA	2.16763,NA	0.000481316	0.00139425
2	rs17127356	123293587	NA,T	NA,G	NA,0.949405	NA,0.0401174	NA,0.019504	NA,1.40124	0.000481083	0.00118279
2	rs1144502	123602885	G,G	A,A	0.296223,0.518849	0.0105965,-0.00114941	0.00433025,0.00855543	1.84158,0.0490868	0.000474345	0.00108168
2	rs1880058	123602945	C,C	T,T	0.296223,0.518849	0.0105965,-0.00114941	0.00433025,0.00855543	1.84158,0.0490868	0.000474345	0.00108168
2	rs3741114	123609364	A,A	G,G	0.296223,0.519841	0.0103184,-0.00410108	0.00433025,0.00855609	1.76502,0.19948	0.000468904	0.00116443
2	rs10790574	123182486	G,G	A,A	0.629225,0.537698	-0.00786613,-0.0179356	0.00409337,0.00857375	1.26244,1.43836	0.000466156	0.00121072
2	rs117110179	123852029	C,NA	T,NA	0.981113,NA	-0.0312355,NA	0.0145245,NA	1.50151,NA	0.000465247	0.000973407
2	rs76900764	123652243	G,G	A,A	0.936382,0.858135	0.0180042,0.0232591	0.00810069,0.0122515	1.58093,1.23933	0.000463265	0.000489499
2	rs12281133	123667222	T,T	C,C	0.937376,0.858135	0.0198264,0.0207238	0.0081604,0.0122515	1.82057,1.04223	0.000461815	0.000487781
2	rs10790575	123182985	A,A	C,C	0.629225,0.536706	-0.00777118,-0.0180327	0.00409337,0.00857248	1.23933,1.45079	0.000459884	0.00119222
2	rs12282787	123623143	A,A	G,G	0.296223,0.516865	0.0105493,-0.000799755	0.00433025,0.00855422	1.82849,0.0336178	0.000458718	0.00104354
2	rs4631892	123187222	G,G	A,A	0.767396,0.84127	-0.00602119,-0.0294944	0.00467973,0.0116978	0.702863,1.93217	0.000452824	0.00120328
2	rs10790573	123182405	G,G	A,A	0.629225,0.537698	-0.00782092,-0.0178881	0.00409337,0.00857375	1.25141,1.43245	0.00045153	0.00117273
2	rs745038	123484981	C,C	G,G	0.567594,0.767857	0.00912715,0.0209277	0.00399094,0.0101248	1.65369,1.41188	0.000449541	0.00165704
2	rs10893078	123608184	T,T	C,C	0.296223,0.519841	0.0102289,-0.00420528	0.00433025,0.00855609	1.74072,0.205459	0.000446751	0.00111486
2	rs10466599	123609076	A,A	G,G	0.296223,0.519841	0.0102289,-0.0041507	0.00433025,0.00855609	1.74072,0.202322	0.000444869	0.00110835
2	rs1940185	123608581	A,A	G,G	0.296223,0.519841	0.0102289,-0.0041507	0.00433025,0.00855609	1.74072,0.202322	0.000444869	0.00110835
2	rs10893080	123610288	C,C	T,T	0.296223,0.514881	0.0104551,-0.00170272	0.00433025,0.00855314	1.80244,0.0745831	0.000442799	0.00102505
2	rs147728469	123729245	C,NA	G,NA	0.988072,NA	-0.0331175,NA	0.0182119,NA	1.16119,NA	0.000440121	0.00138961
2	rs1275070	123486772	C,C	G,G	0.564612,0.767857	0.00916659,0.0203968	0.00398773,0.0101248	1.66711,1.35702	0.000437202	0.00159811
2	rs1275068	123486667	C,C	A,A	0.5666,0.767857	0.00917145,0.0204423	0.00398985,0.0101248	1.66711,1.36168	0.000436769	0.00158575
2	rs1275061	123485561	C,C	T,T	0.5666,0.767857	0.00908257,0.0206849	0.00398985,0.0101248	1.64166,1.38666	0.000434831	0.00157872
2	rs10750236	123182169	A,A	G,G	0.629225,0.537698	-0.00777118,-0.0177883	0.00409337,0.00857375	1.23933,1.42009	0.00043096	0.00111911
2	rs115973707	123258821	T,NA	C,NA	0.957256,NA	-0.0243348,NA	0.00977441,NA	1.89322,NA	0.000423635	0.000879511
2	rs139074057	122958770	NA,T	NA,C	NA,0.97123	NA,0.0569209	NA,0.0255725	NA,1.58464	0.00042183	0.000984458
2	rs2673329	123404933	G,G	A,A	0.407555,0.494048	-0.00900963,0.0326067	0.00402367,0.00854996	1.59954,3.86353	0.000420739	0.0016533
2	rs12420026	122909777	NA,T	NA,C	NA,0.744048	NA,0.022026	NA,0.00979543	NA,1.61016	0.000420726	0.00123094
2	rs850291	123409074	T,T	C,C	0.663022,0.505952	0.00890765,-0.0315824	0.00418287,0.00854996	1.47875,3.65587	0.000418792	0.00159137
2	rs11606158	123187865	A,A	G,G	0.765408,0.84127	-0.00609916,-0.0290192	0.00466591,0.0116978	0.718618,1.88235	0.000417881	0.00110319
2	rs7101668	123190744	C,C	T,T	0.765408,0.842262	-0.00508136,-0.0297184	0.00466591,0.0117277	0.558875,1.94787	0.000416742	0.00111113
2	rs1791990	123482704	C,C	T,T	0.567594,0.758929	0.0093565,0.0194586	0.00399094,0.00999379	1.71997,1.28797	0.000414569	0.00140164
2	rs1940198	123663116	C,C	T,T	0.72167,0.635913	-0.00970542,-0.000195211	0.00441154,0.00888386	1.55585,0.00768115	0.000414556	0.00104638
2	rs56834197	123169599	C,C	T,T	0.685885,0.87996	-0.00192423,-0.0367934	0.00425961,0.0131525	0.186114,2.28812	0.000408618	0.00116162
2	rs10790597	123619838	T,T	C,C	0.296223,0.516865	0.0103655,-0.000849697	0.00433025,0.00855422	1.77788,0.035799	0.00040859	0.000934029
2	rs7952418	122905891	NA,C	NA,A	NA,0.744048	NA,0.0217127	NA,0.00979543	NA,1.57432	0.000406434	0.00121054
2	rs1275076	123488116	C,C	T,T	0.565606,0.765873	0.00921578,0.0195613	0.00398879,0.0100948	1.68059,1.27858	0.000403655	0.0014045
2	rs922253	122905291	NA,T	NA,G	NA,0.743056	NA,0.0216852	NA,0.00978302	NA,1.57432	0.000403591	0.00120648
2	rs58395005	123159930	A,NA	G,NA	0.980119,NA	0.0265186,NA	0.0141639,NA	1.21346,NA	0.000400789	0.000943579
2	rs10892956	122906753	NA,T	NA,C	NA,0.742063	NA,0.0217536	NA,0.00977071	NA,1.58525	0.000400694	0.00120086
2	rs7110051	123621165	T,T	G,G	0.296223,0.516865	0.0103184,-0.000849697	0.00433025,0.00855422	1.76502,0.035799	0.000396567	0.000907345
2	rs7116171	123190719	A,A	G,G	0.765408,0.843254	-0.00508136,-0.0297948	0.00466591,0.0117578	0.558875,1.94787	0.000396525	0.00104729
2	rs1148086	123482540	C,C	T,T	0.568588,0.768849	0.00912967,0.0206676	0.00399204,0.0101399	1.65369,1.38168	0.000395118	0.00143654
2	rs75940648	123409059	G,NA	A,NA	0.982107,NA	0.0489649,NA	0.014915,NA	2.98829,NA	0.000394791	0.00121076
2	rs10893011	123193489	A,A	G,G	0.765408,0.842262	-0.00512704,-0.0298223	0.00466591,0.0117277	0.565683,1.95886	0.000394585	0.00105082
2	rs56330917	123194210	T,T	A,A	0.765408,0.838294	-0.00526865,-0.0294486	0.00466591,0.0116103	0.586999,1.95082	0.000392033	0.00102395
2	rs35202387	123193853	A,A	G,G	0.765408,0.838294	-0.00526865,-0.0294486	0.00466591,0.0116103	0.586999,1.95082	0.000392033	0.00102395
2	rs7939203	122905950	NA,G	NA,T	NA,0.744048	NA,0.021521	NA,0.00979543	NA,1.55257	0.000390518	0.00116123
2	rs10892955	122906650	NA,C	NA,T	NA,0.744048	NA,0.021521	NA,0.00979543	NA,1.55257	0.000390518	0.00116123
2	rs111595802	122907049	NA,G	NA,A	NA,0.744048	NA,0.0214705	NA,0.00979543	NA,1.54688	0.000386459	0.00114866
2	rs113186636	122907269	NA,T	NA,C	NA,0.744048	NA,0.0214705	NA,0.00979543	NA,1.54688	0.000386459	0.00114866
2	rs1893061	123611295	G,G	T,T	0.296223,0.513889	0.0102289,-0.00165278	0.00433025,0.00855265	1.74072,0.0722371	0.000385189	0.000897254
2	rs11219207	123480198	A,A	G,G	0.682903,0.785714	0.0103673,0.0241458	0.00424878,0.0104178	1.83315,1.68904	0.00038391	0.00133116
2	rs3741113	123609391	T,T	G,G	0.296223,0.514881	0.0102289,-0.00170272	0.00433025,0.00855314	1.74072,0.0745831	0.000383659	0.000891954
2	rs11218933	122906896	NA,T	NA,G	NA,0.744048	NA,0.0214251	NA,0.00979543	NA,1.54176	0.000382851	0.00113749
2	rs12288965	122907488	NA,C	NA,T	NA,0.744048	NA,0.0213653	NA,0.00979543	NA,1.53503	0.000378158	0.00112297
2	rs7948752	123159435	C,NA	T,NA	0.981113,NA	0.0273709,NA	0.0145245,NA	1.22546,NA	0.00037716	0.000877822
2	rs11219110	123178814	A,A	G,G	0.629225,0.540675	-0.00759025,-0.0174019	0.00409337,0.00857778	1.19586,1.37174	0.000376608	0.000983029
2	rs938378	123481602	G,G	T,T	0.567594,0.768849	0.00894469,0.0207159	0.00399094,0.0101399	1.60189,1.38666	0.000374457	0.00134036
2	rs10893082	123614582	A,A	G,G	0.296223,0.516865	0.0102289,-0.000749808	0.00433025,0.00855422	1.74072,0.0314461	0.000373411	0.000853369
2	rs10893079	123608274	C,C	T,T	0.296223,0.514881	0.0101818,-0.00170272	0.00433025,0.00855314	1.728,0.0745831	0.000372497	0.000866778
2	rs1557425	123609932	T,T	A,A	0.296223,0.514881	0.0101818,-0.00170272	0.00433025,0.00855314	1.728,0.0745831	0.000372497	0.000866778
2	rs10750239	123610464	G,G	A,A	0.296223,0.514881	0.0101818,-0.00170272	0.00433025,0.00855314	1.728,0.0745831	0.000372497	0.000866778
2	rs77286281	123616807	T,T	C,C	0.935388,0.877976	-0.00524942,-0.0343898	0.00804241,0.0130599	0.289089,2.07276	0.000372091	0.000724135
2	rs11820616	123192880	T,T	C,C	0.765408,0.838294	-0.00521841,-0.0292513	0.00466591,0.0116103	0.579399,1.9298	0.00037127	0.000969692
2	rs12289206	122907861	NA,C	NA,T	NA,0.744048	NA,0.0212699	NA,0.00979543	NA,1.52433	0.000370824	0.0011003
2	rs74369528	123572781	T,NA	A,NA	0.982107,NA	0.03555,NA	0.014915,NA	1.76577,NA	0.00037023	0.000448144
2	rs1791715	123605053	C,C	A,A	0.296223,0.514881	0.0101818,-0.00154817	0.00433025,0.00855314	1.728,0.0673422	0.000369949	0.000857057
2	rs2714064	123403234	C,C	G,G	0.645129,0.492063	0.00750023,-0.0349941	0.0041322,0.00855043	1.15793,4.37015	0.00036915	0.0013571
2	rs11218935	122908588	NA,A	NA,T	NA,0.744048	NA,0.0212247	NA,0.00979543	NA,1.51927	0.000367412	0.00108975
2	rs11218934	122908460	NA,G	NA,A	NA,0.744048	NA,0.0212247	NA,0.00979543	NA,1.51927	0.000367412	0.00108975
2	rs12282109	122907687	NA,T	NA,C	NA,0.744048	NA,0.0211745	NA,0.00979543	NA,1.51367	0.000363668	0.00107818
2	rs61908594	123880561	T,NA	C,NA	0.945328,NA	-0.0165808,NA	0.00869693,NA	1.24731,NA	0.000361852	0.000728561
2	rs10466601	123609299	C,C	T,T	0.296223,0.514881	0.0101347,-0.00170272	0.00433025,0.00855314	1.71533,0.0745831	0.000361702	0.000842412
2	rs2169355	122995279	G,G	A,A	0.289264,0.457341	0.00729614,-0.0181422	0.00436052,0.00858064	1.02557,1.46232	0.000361651	0.000723226
2	rs11606684	123188651	A,A	G,G	0.766402,0.839286	-0.0053679,-0.0286259	0.00467279,0.0116392	0.60092,1.85652	0.000361276	0.000931116
2	rs10466600	123609168	C,C	T,T	0.296223,0.514881	0.0101347,-0.00165287	0.00433025,0.00855314	1.71533,0.0722371	0.00036089	0.000839322
2	rs146267286	123411808	G,NA	A,NA	0.971173,NA	0.0213543,NA	0.0118166,NA	1.15034,NA	0.0003603	0.000870194
2	rs11606195	123188063	T,T	G,G	0.766402,0.838294	-0.00596659,-0.028163	0.00467279,0.0116103	0.695413,1.81591	0.000358817	0.000935228
2	rs12577582	123189921	A,A	G,G	0.765408,0.839286	-0.00517273,-0.028997	0.00466591,0.0116392	0.572525,1.89529	0.000355561	0.000920429
2	rs11820454	122897040	NA,A	NA,G	NA,0.731151	NA,0.0209673	NA,0.00964152	NA,1.52793	0.000353382	0.00102924
2	rs2846297	123403104	A,A	C,C	0.645129,0.492063	0.00732215,-0.0350859	0.0041322,0.00855043	1.11691,4.39029	0.000353174	0.00129126
2	rs55692500	123189820	C,C	T,T	0.765408,0.839286	-0.00508136,-0.0290486	0.00466591,0.0116392	0.558875,1.90072	0.000351708	0.000911926
2	rs61904681	123191067	A,A	C,C	0.765408,0.839286	-0.00508136,-0.0290486	0.00466591,0.0116392	0.558875,1.90072	0.000351708	0.000911926
2	rs7105805	123191659	C,C	T,T	0.765408,0.839286	-0.00512704,-0.028997	0.00466591,0.0116392	0.565683,1.89529	0.000351688	0.000911048
2	rs56197134	123189889	A,A	C,C	0.765408,0.839286	-0.00512704,-0.028997	0.00466591,0.0116392	0.565683,1.89529	0.000351688	0.000911048
2	rs147835876	123676777	T,NA	C,NA	0.983101,NA	0.0338726,NA	0.0153396,NA	1.56492,NA	0.000348795	0.000826746
2	rs10893087	123632905	G,G	T,T	0.303181,0.517857	0.0101001,-5.00256e-05	0.00430159,0.00855481	1.72413,0.00203104	0.000348466	0.000794856
2	rs12797279	123189335	C,C	G,G	0.765408,0.838294	-0.00508136,-0.0286769	0.00466591,0.0116103	0.558875,1.86926	0.00034799	0.000898243
2	rs56122130	123189794	A,A	C,C	0.765408,0.839286	-0.00508136,-0.028997	0.00466591,0.0116392	0.558875,1.89529	0.000347888	0.000901845
2	rs724738	123255329	T,NA	C,NA	0.957256,NA	-0.0234189,NA	0.00977441,NA	1.78048,NA	0.000347201	0.000726211
3	rs144453469	123781791	T,NA	C,NA	0.987078,NA	-0.0605493,NA	0.0175062,NA	3.26544,NA	0.13516	0.135449
3	rs190531923	123793150	G,NA	A,NA	0.987078,NA	-0.05995,NA	0.0175062,NA	3.21049,NA	0.118386	0.118661
3	rs140147658	123629772	C,NA	T,NA	0.988072,NA	-0.0575235,NA	0.0182119,NA	2.79985,NA	0.0580029	0.0583022
3	rs17683944	123758955	A,NA	T,NA	0.987078,NA	-0.0556285,NA	0.0175062,NA	2.82836,NA	0.0470895	0.0472749
3	rs183957951	123708583	T,NA	C,NA	0.989066,NA	-0.0608012,NA	0.0190121,NA	2.85896,NA	0.0420708	0.0423024
3	rs17682150	123670729	C,NA	G,NA	0.988072,NA	-0.055188,NA	0.0182119,NA	2.61211,NA	0.0365176	0.0367553
3	rs145643955	123720698	T,NA	G,NA	0.989066,NA	-0.0598575,NA	0.0190121,NA	2.78471,NA	0.0352556	0.0354681
3	rs2714063	123403522	G,G	A,A	0.671968,0.563492	0.0104623,-0.0377773	0.00421121,0.00861912	1.88682,4.93152	0.0174599	0.0230554
3	rs743633	123410974	A,A	G,G	0.670974,0.561508	0.0101186,-0.0373146	0.00420796,0.00861478	1.79079,4.82937	0.0144793	0.0191094
3	rs56021828	123151888	T,NA	G,NA	0.980119,NA	0.0437693,NA	0.0141639,NA	2.69891,NA	0.0143809	0.0254705
3	rs12221651	123239984	G,G	A,A	0.684891,0.796627	-0.0153597,-0.00970368	0.00425597,0.0106201	3.5123,0.442649	0.0087504	0.0177715
3	rs118093639	123218421	C,NA	T,NA	0.991054,NA	0.0604786,NA	0.0209976,NA	2.40084,NA	0.00625258	0.009263
3	rs850289	123409342	A,A	T,T	0.895626,0.830357	0.0175415,-0.0320114	0.00646666,0.0113894	2.1755,2.30586	0.00587193	0.00941702
3	rs1295755	123412246	C,C	A,A	0.388668,0.389881	-0.00956972,0.0363116	0.00405613,0.00876455	1.73735,4.46498	0.0054466	0.00720916
3	rs73027922	123397958	A,A	G,G	0.954274,0.964286	0.0211756,-0.0570367	0.00946506,0.0230345	1.59739,1.87676	0.00328469	0.00503314
3	rs4267084	123241173	C,C	T,T	0.670974,0.795635	-0.0140588,-0.00852035	0.00420796,0.0106009	3.07843,0.375152	0.00317659	0.00576368
3	rs11219122	123240173	C,C	T,T	0.672962,0.796627	-0.0139863,-0.00868225	0.00421449,0.0106201	3.04352,0.383392	0.00303991	0.00547922
3	rs181425131	123780045	NA,G	NA,T	NA,0.984127	NA,-0.0871862	NA,0.0342017	NA,1.96666	0.00234084	0.00439255
3	rs2156444	123175580	G,G	C,C	0.670974,0.839286	-0.00892859,-0.0285408	0.00420796,0.0116392	1.47042,1.84768	0.00232286	0.0042878
3	rs147694187	122995756	C,NA	T,NA	0.99006,NA	0.0511299,NA	0.01993,NA	1.98701,NA	0.00223155	0.00333221
3	rs4619156	123176226	A,A	G,G	0.670974,0.842262	-0.00949246,-0.02672	0.00420796,0.0117277	1.61832,1.6439	0.00206429	0.0038577
3	rs2846309	123398825	G,G	A,A	0.425447,0.506944	-0.00840602,0.0366218	0.003999,0.00855018	1.44915,4.73458	0.00189974	0.00254789
3	rs11219108	123172745	G,G	C,C	0.584493,0.565476	-0.00788698,-0.0187103	0.004012,0.00862361	1.30701,1.52241	0.00171853	0.00269022
3	rs10893032	123246154	A,A	G,G	0.694831,0.798611	-0.014069,-0.00962207	0.00429368,0.010659	2.97866,0.435717	0.00159996	0.00268573
3	rs2714068	123399541	G,G	A,A	0.427435,0.509921	-0.00817727,0.0360948	0.00399661,0.00855103	1.38986,4.6142	0.00158248	0.00212609
3	rs61907365	123169964	T,T	C,C	0.705765,0.87996	-0.00461559,-0.0373375	0.00433873,0.0131525	0.541492,2.34408	0.00149278	0.00239341
3	rs11604346	123179398	G,G	C,C	0.736581,0.849206	-0.00795062,-0.0288665	0.00448855,0.0119455	1.11629,1.80493	0.00148734	0.00261638
3	rs10790553	122899441	G,G	A,A	0.393638,0.564484	0.00841409,0.0180767	0.00404692,0.00862135	1.42475,1.4435	0.00143239	0.00251635
3	rs11219187	123399886	C,C	T,T	0.358847,0.361111	0.000908247,-0.0165789	0.00412196,0.00889959	0.0832284,1.20427	0.00142546	0.00252327
3	rs11602348	123170925	T,T	G,G	0.705765,0.87996	-0.00461559,-0.0370705	0.00433873,0.0131525	0.541492,2.31653	0.00141013	0.00226274
3	rs58921735	123226202	G,NA	C,NA	0.979125,NA	0.0319752,NA	0.0138296,NA	1.6825,NA	0.00138739	0.00241259
3	rs2282646	123593007	G,G	A,A	0.630219,0.530754	-0.0107516,-0.0121863	0.00409564,0.00856557	2.0624,0.810174	0.0013546	0.00351478
3	rs17674621	123542439	C,NA	T,NA	0.991054,NA	-0.0457503,NA	0.0209976,NA	1.53248,NA	0.00134582	0.00147369
3	rs138464080	123558114	T,NA	C,NA	0.991054,NA	-0.0456994,NA	0.0209976,NA	1.52982,NA	0.00133775	0.00146515
3	rs11602287	123170792	T,T	C,C	0.705765,0.878968	-0.00456989,-0.0364658	0.00433873,0.0131059	0.5343,2.26794	0.00132205	0.0021101
3	rs10893031	123246088	G,G	A,A	0.694831,0.798611	-0.0137943,-0.0094188	0.00429368,0.010659	2.88109,0.423788	0.00130535	0.002191
3	rs139622818	123645196	NA,G	NA,A	NA,0.882937	NA,-0.0331029	NA,0.0132962	NA,1.89323	0.00128105	0.00257802
3	rs74394148	122970484	A,NA	G,NA	0.975149,NA	0.0271063,NA	0.0127009,NA	1.48379,NA	0.00124284	0.00178457
3	rs2673329	123404933	G,G	A,A	0.407555,0.494048	-0.00900963,0.0326067	0.00402367,0.00854996	1.59954,3.86353	0.00123262	0.0016533
3	rs147774114	123544766	A,NA	G,NA	0.991054,NA	-0.0448816,NA	0.0209976,NA	1.48732,NA	0.00121541	0.00133549
3	rs745038	123484981	C,C	G,G	0.567594,0.767857	0.00912715,0.0209277	0.00399094,0.0101248	1.65369,1.41188	0.00120803	0.00165704
3	rs7114021	123202490	G,G	C,C	0.753479,0.866071	-0.00542219,-0.0326321	0.00458751,0.0125513	0.624836,2.03035	0.00119673	0.00199377
3	rs2846310	123397869	A,A	G,G	0.374751,0.535714	-0.00137418,0.040124	0.00408453,0.00857124	0.132802,5.54492	0.00119673	0.00178316
3	rs4936877	123876110	A,A	C,C	0.861829,0.998016	-0.0141473,-0.0528707	0.00572955,0.0960615	1.8683,0.235035	0.00119361	0.00304661
3	rs148087847	123551808	C,NA	A,NA	0.991054,NA	-0.0447121,NA	0.0209976,NA	1.47858,NA	0.00119171	0.00131034
3	rs850291	123409074	T,T	C,C	0.663022,0.505952	0.00890765,-0.0315824	0.00418287,0.00854996	1.47875,3.65587	0.00117283	0.00159137
3	rs1275070	123486772	C,C	G,G	0.564612,0.767857	0.00916659,0.0203968	0.00398773,0.0101248	1.66711,1.35702	0.00116141	0.00159811
3	rs12794996	123615329	A,A	C,C	0.729622,0.640873	-0.0106911,0.000495265	0.00445148,0.00891032	1.78731,0.0196904	0.00116115	0.00198964
3	rs1275068	123486667	C,C	A,A	0.5666,0.767857	0.00917145,0.0204423	0.00398985,0.0101248	1.66711,1.36168	0.00114947	0.00158575
3	rs1275061	123485561	C,C	T,T	0.5666,0.767857	0.00908257,0.0206849	0.00398985,0.0101248	1.64166,1.38666	0.00114437	0.00157872
3	rs736973	122897355	G,G	T,T	0.567594,0.728175	0.00562201,0.0252392	0.00399094,0.00960817	0.798807,2.0646	0.00111535	0.00165654
3	rs7927064	123261385	C,C	T,T	0.924453,0.880952	-0.0153337,-0.0280933	0.00748151,0.0131998	1.39352,1.47742	0.00109275	0.0017915
3	rs61904675	123185906	A,A	G,G	0.767396,0.849206	-0.00681175,-0.0310971	0.00467973,0.0119455	0.837115,2.03459	0.00108252	0.00175408
3	rs1148086	123482540	C,C	T,T	0.568588,0.768849	0.00912967,0.0206676	0.00399204,0.0101399	1.65369,1.38168	0.00104183	0.00143654
3	rs9888300	123179064	C,C	A,A	0.61829,0.540675	-0.00795523,-0.0175503	0.00406983,0.00857778	1.29567,1.38982	0.00104123	0.0017191
3	rs6590005	123606029	C,C	A,A	0.729622,0.644841	-0.0104176,0.00139142	0.00445148,0.00893234	1.71509,0.0573911	0.00102553	0.00173884
3	rs113018888	123567950	T,T	C,C	0.944334,0.998016	0.0149146,-0.223819	0.00862346,0.0960615	1.07721,1.70315	0.00101098	0.00152623
3	rs1275076	123488116	C,C	T,T	0.565606,0.765873	0.00921578,0.0195613	0.00398879,0.0100948	1.68059,1.27858	0.00100124	0.0014045
3	rs2714064	123403234	C,C	G,G	0.645129,0.492063	0.00750023,-0.0349941	0.0041322,0.00855043	1.15793,4.37015	0.000987731	0.0013571
3	rs1791990	123482704	C,C	T,T	0.567594,0.758929	0.0093565,0.0194586	0.00399094,0.00999379	1.71997,1.28797	0.000987477	0.00140164
3	rs2282644	123598941	C,C	T,T	0.730616,0.644841	-0.0103848,0.0010869	0.00445666,0.00893234	1.70339,0.0442393	0.000982888	0.00167181
3	rs938378	123481602	G,G	T,T	0.567594,0.768849	0.00894469,0.0207159	0.00399094,0.0101399	1.60189,1.38666	0.000966258	0.00134036
3	rs147728469	123729245	C,NA	G,NA	0.988072,NA	-0.0331175,NA	0.0182119,NA	1.16119,NA	0.000949904	0.00138961
3	rs61904671	123177707	A,A	C,C	0.736581,0.847222	-0.00757353,-0.0275027	0.00448855,0.0118816	1.03836,1.68556	0.000948454	0.0016548
3	rs11219207	123480198	A,A	G,G	0.682903,0.785714	0.0103673,0.0241458	0.00424878,0.0104178	1.83315,1.68904	0.000947598	0.00133116
3	rs10893037	123303133	T,T	C,C	0.659046,0.185516	-0.0120783,0.0160704	0.00417094,0.0109969	2.42233,0.841885	0.000946465	0.00160245
3	rs2846297	123403104	A,A	C,C	0.645129,0.492063	0.00732215,-0.0350859	0.0041322,0.00855043	1.11691,4.39029	0.000937851	0.00129126
3	rs147505463	122981538	G,NA	T,NA	0.986084,NA	-0.0358817,NA	0.0168779,NA	1.47487,NA	0.000919909	0.00164637
3	rs4936845	123676231	T,T	G,G	0.714712,0.705357	-0.00857094,-0.00441062	0.00437857,0.00937671	1.2985,0.195122	0.00091911	0.0011378
3	rs77418215	122996786	C,NA	T,NA	0.970179,NA	0.0314611,NA	0.0116239,NA	2.16763,NA	0.000913363	0.00139425
3	rs11602677	123176516	A,A	G,G	0.736581,0.847222	-0.00729282,-0.0278265	0.00448855,0.0118816	0.982077,1.71712	0.000909258	0.00157715
3	rs12273037	122904468	T,T	A,A	0.390656,0.565476	0.00768971,0.0180825	0.00405239,0.00862361	1.23843,1.44363	0.000886076	0.00152124
3	rs12286407	122904530	T,T	G,G	0.390656,0.565476	0.00768971,0.0180825	0.00405239,0.00862361	1.23843,1.44363	0.000886076	0.00152124
3	rs11219308	123687005	T,NA	C,NA	0.878728,NA	-0.0124075,NA	0.00605664,NA	1.39251,NA	0.000857014	0.00207901
3	rs7107396	123196208	G,G	A,A	0.764414,0.842262	-0.00526094,-0.0308553	0.00465908,0.0117277	0.586999,2.06988	0.000838069	0.00133963
3	rs922252	122905059	C,C	T,T	0.38668,0.568452	0.00779788,0.017908	0.00405994,0.00863061	1.26145,1.42031	0.000837949	0.00143053
3	rs60146789	123222749	C,NA	A,NA	0.978131,NA	0.0277289,NA	0.0135185,NA	1.39524,NA	0.000837272	0.00143909
3	rs75940648	123409059	G,NA	A,NA	0.982107,NA	0.0489649,NA	0.014915,NA	2.98829,NA	0.000816193	0.00121076
3	rs12420026	122909777	NA,T	NA,C	NA,0.744048	NA,0.022026	NA,0.00979543	NA,1.61016	0.000810548	0.00123094
3	rs7952418	122905891	NA,C	NA,A	NA,0.744048	NA,0.0217127	NA,0.00979543	NA,1.57432	0.000804428	0.00121054
3	rs2306972	123485631	A,A	G,G	0.969185,0.948413	-0.0330473,-0.0271345	0.0114407,0.0193256	2.41228,0.795071	0.000804416	0.00104505
3	rs922253	122905291	NA,T	NA,G	NA,0.743056	NA,0.0216852	NA,0.00978302	NA,1.57432	0.000803203	0.00120648
3	rs57830495	123207105	C,C	A,A	0.754473,0.866071	-0.00583362,-0.030237	0.00459376,0.0125513	0.690116,1.79606	0.000803198	0.00134989
3	rs10892956	122906753	NA,T	NA,C	NA,0.742063	NA,0.0217536	NA,0.00977071	NA,1.58525	0.000800476	0.00120086
3	rs10892957	122907942	C,C	T,T	0.387674,0.569444	0.00788331,0.0173659	0.00405803,0.00863302	1.28351,1.35393	0.000780082	0.0013431
3	rs75974320	123486222	A,A	G,G	0.969185,0.938492	-0.0319369,-0.0277733	0.0114407,0.0177919	2.28015,0.9262	0.00077565	0.000999769
3	rs7939203	122905950	NA,G	NA,T	NA,0.744048	NA,0.021521	NA,0.00979543	NA,1.55257	0.000771005	0.00116123
3	rs10892955	122906650	NA,C	NA,T	NA,0.744048	NA,0.021521	NA,0.00979543	NA,1.55257	0.000771005	0.00116123
3	rs113186636	122907269	NA,T	NA,C	NA,0.744048	NA,0.0214705	NA,0.00979543	NA,1.54688	0.000762491	0.00114866
3	rs111595802	122907049	NA,G	NA,A	NA,0.744048	NA,0.0214705	NA,0.00979543	NA,1.54688	0.000762491	0.00114866
3	rs11218933	122906896	NA,T	NA,G	NA,0.744048	NA,0.0214251	NA,0.00979543	NA,1.54176	0.000754926	0.00113749
3	rs56834197	123169599	C,C	T,T	0.685885,0.87996	-0.00192423,-0.0367934	0.00425961,0.0131525	0.186114,2.28812	0.000753309	0.00116162
3	rs4631892	123187222	G,G	A,A	0.767396,0.84127	-0.00602119,-0.0294944	0.00467973,0.0116978	0.702863,1.93217	0.000750792	0.00120328
3	rs80081315	123084585	NA,A	NA,C	NA,0.9375	NA,-0.0373956	NA,0.0176595	NA,1.46585	0.000747383	0.00130853
3	rs12288965	122907488	NA,C	NA,T	NA,0.744048	NA,0.0213653	NA,0.00979543	NA,1.53503	0.000745092	0.00112297
3	rs10790574	123182486	G,G	A,A	0.629225,0.537698	-0.00786613,-0.0179356	0.00409337,0.00857375	1.26244,1.43836	0.000744905	0.00121072
3	rs140779596	123221755	G,NA	A,NA	0.988072,NA	0.0388408,NA	0.0182119,NA	1.48218,NA	0.000739636	0.00124627
3	rs116928584	123070831	NA,C	NA,A	NA,0.91369	NA,0.0301402	NA,0.0152221	NA,1.32148	0.000736968	0.00126097
3	rs1709893	123411362	T,NA	A,NA	0.970179,NA	0.0208816,NA	0.0116239,NA	1.14011,NA	0.000733695	0.00124673
3	rs10790575	123182985	A,A	C,C	0.629225,0.536706	-0.00777118,-0.0180327	0.00409337,0.00857248	1.23933,1.45079	0.000732667	0.00119222
3	rs12292072	123319364	NA,T	NA,C	NA,0.953373	NA,0.0498349	NA,0.0202746	NA,1.85475	0.000731787	0.00121886
3	rs2465460	123411662	A,A	G,G	0.399602,0.514881	-0.00811998,0.0340664	0.00403651,0.00855314	1.354,4.16701	0.000730656	0.00102499
3	rs12289206	122907861	NA,C	NA,T	NA,0.744048	NA,0.0212699	NA,0.00979543	NA,1.52433	0.000729738	0.0011003
3	rs60003207	123217583	A,NA	G,NA	0.980119,NA	0.0296355,NA	0.0141639,NA	1.43878,NA	0.000728888	0.00127125
3	rs11218935	122908588	NA,A	NA,T	NA,0.744048	NA,0.0212247	NA,0.00979543	NA,1.51927	0.0007226	0.00108975
3	rs11218934	122908460	NA,G	NA,A	NA,0.744048	NA,0.0212247	NA,0.00979543	NA,1.51927	0.0007226	0.00108975
3	rs10790573	123182405	G,G	A,A	0.629225,0.537698	-0.00782092,-0.0178881	0.00409337,0.00857375	1.25141,1.43245	0.000721517	0.00117273
3	rs12282109	122907687	NA,T	NA,C	NA,0.744048	NA,0.0211745	NA,0.00979543	NA,1.51367	0.000714769	0.00107818
3	rs73603932	123212057	A,NA	G,NA	0.980119,NA	0.029455,NA	0.0141639,NA	1.42522,NA	0.000708508	0.00123541
3	rs73025923	123325340	C,NA	A,NA	0.942346,NA	0.0127629,NA	0.00848241,NA	0.878051,NA	0.000703386	0.000980563
3	rs17127356	123293587	NA,T	NA,G	NA,0.949405	NA,0.0401174	NA,0.019504	NA,1.40124	0.00070204	0.00118279
3	rs3741114	123609364	A,A	G,G	0.296223,0.519841	0.0103184,-0.00410108	0.00433025,0.00855609	1.76502,0.19948	0.000695849	0.00116443
3	rs7101668	123190744	C,C	T,T	0.765408,0.842262	-0.00508136,-0.0297184	0.00466591,0.0117277	0.558875,1.94787	0.000694675	0.00111113
3	rs73617605	123490154	G,G	C,C	0.969185,0.948413	-0.0330123,-0.0242797	0.0114407,0.0193256	2.40805,0.679877	0.000691135	0.000899062
3	rs10750236	123182169	A,A	G,G	0.629225,0.537698	-0.00777118,-0.0177883	0.00409337,0.00857375	1.23933,1.42009	0.000688446	0.00111911
3	rs11606158	123187865	A,A	G,G	0.765408,0.84127	-0.00609916,-0.0290192	0.00466591,0.0116978	0.718618,1.88235	0.000685591	0.00110319
3	rs190932458	123423102	G,NA	C,NA	0.998012,NA	0.116622,NA	0.044387,NA	2.06528,NA	0.000677368	0.0016164
3	rs11820454	122897040	NA,A	NA,G	NA,0.731151	NA,0.0209673	NA,0.00964152	NA,1.52793	0.000676088	0.00102924
3	rs10893084	123617826	A,A	T,T	0.290258,0.512897	0.0106123,-0.00119887	0.00435609,0.0085522	1.82849,0.0513349	0.000674316	0.00117668
3	rs113281441	123165186	T,NA	G,NA	0.979125,NA	0.027729,NA	0.0138296,NA	1.34719,NA	0.000672742	0.00116256
3	rs7943123	122908834	NA,T	NA,A	NA,0.744048	NA,0.0208886	NA,0.00979543	NA,1.48192	0.000672059	0.00101504
3	rs11825576	122904264	NA,T	NA,C	NA,0.743056	NA,0.0208481	NA,0.00978302	NA,1.48037	0.000669061	0.00100878
3	rs138639502	123365660	C,NA	T,NA	0.99006,NA	0.0628634,NA	0.01993,NA	2.79334,NA	0.000668948	0.00135396
3	rs10893078	123608184	T,T	C,C	0.296223,0.519841	0.0102289,-0.00420528	0.00433025,0.00855609	1.74072,0.205459	0.000668404	0.00111486
3	rs79495594	123184636	C,NA	T,NA	0.979125,NA	0.0276593,NA	0.0138296,NA	1.342,NA	0.000665351	0.0011497
3	rs1940185	123608581	A,A	G,G	0.296223,0.519841	0.0102289,-0.0041507	0.00433025,0.00855609	1.74072,0.202322	0.000663778	0.00110835
3	rs10466599	123609076	A,A	G,G	0.296223,0.519841	0.0102289,-0.0041507	0.00433025,0.00855609	1.74072,0.202322	0.000663778	0.00110835
3	rs679597	123597804	G,G	A,A	0.296223,0.518849	0.010686,-0.00144882	0.00433025,0.00855543	1.86659,0.0627203	0.000659915	0.00116846
3	rs10893011	123193489	A,A	G,G	0.765408,0.842262	-0.00512704,-0.0298223	0.00466591,0.0117277	0.565683,1.95886	0.000656495	0.00105082
3	rs687414	123598620	A,A	C,C	0.296223,0.518849	0.010686,-0.00134904	0.00433025,0.00855543	1.86659,0.0581372	0.000653844	0.00116028
3	rs7116171	123190719	A,A	G,G	0.765408,0.843254	-0.00508136,-0.0297948	0.00466591,0.0117578	0.558875,1.94787	0.000651018	0.00104729
3	rs7110581	123638700	G,G	A,A	0.368787,0.66369	0.00460433,-0.0177065	0.00409792,0.00904796	0.583039,1.29798	0.000645887	0.000961907
3	rs148452394	122907428	NA,A	NA,G	NA,0.744048	NA,0.0206919	NA,0.00979543	NA,1.46027	0.000644474	0.000974231
3	rs11219281	123635622	T,T	C,C	0.368787,0.66369	0.00455783,-0.0177534	0.00409792,0.00904796	0.575053,1.30324	0.000637368	0.000951459
3	rs1794191	123407544	G,NA	T,NA	0.020875,NA	-0.0220503,NA	0.0138295,NA	0.955312,NA	0.000637191	0.000954075
3	rs687335	123598691	G,G	A,A	0.296223,0.518849	0.0106436,-0.00129914	0.00433025,0.00855543	1.85472,0.0558601	0.000634026	0.00112568
3	rs35202387	123193853	A,A	G,G	0.765408,0.838294	-0.00526865,-0.0294486	0.00466591,0.0116103	0.586999,1.95082	0.000632164	0.00102395
3	rs56330917	123194210	T,T	A,A	0.765408,0.838294	-0.00526865,-0.0294486	0.00466591,0.0116103	0.586999,1.95082	0.000632164	0.00102395
3	rs1940198	123663116	C,C	T,T	0.72167,0.635913	-0.00970542,-0.000195211	0.00441154,0.00888386	1.55585,0.00768115	0.000632082	0.00104638
3	rs12420012	122909635	NA,T	NA,C	NA,0.742063	NA,0.0206782	NA,0.00977071	NA,1.46451	0.000631251	0.000960997
3	rs2282642	123601916	A,A	G,G	0.296223,0.518849	0.0106436,-0.00124923	0.00433025,0.00855543	1.85472,0.0535927	0.000631153	0.00112183
3	rs58822282	122907871	NA,A	NA,G	NA,0.744048	NA,0.0205914	NA,0.00979543	NA,1.44928	0.000630922	0.000954171
3	rs1144505	123602199	A,A	T,T	0.296223,0.518849	0.0106436,-0.00114941	0.00433025,0.00855543	1.85472,0.0490868	0.000625507	0.00111427
3	rs149312451	123494724	T,NA	C,NA	0.993042,NA	0.0674847,NA	0.0237851,NA	2.34197,NA	0.00061991	0.001381
3	rs115390033	122909276	NA,G	NA,A	NA,0.744048	NA,0.0204425	NA,0.00979543	NA,1.43306	0.000611469	0.000925364
3	rs74939851	122909311	NA,T	NA,C	NA,0.744048	NA,0.0204425	NA,0.00979543	NA,1.43306	0.000611469	0.000925364
3	rs1144507	123600475	G,G	A,A	0.296223,0.518849	0.0106436,-0.000849818	0.00433025,0.00855543	1.85472,0.035799	0.00060934	0.00109279
3	rs1880058	123602945	C,C	T,T	0.296223,0.518849	0.0105965,-0.00114941	0.00433025,0.00855543	1.84158,0.0490868	0.000607625	0.00108168
3	rs1144502	123602885	G,G	A,A	0.296223,0.518849	0.0105965,-0.00114941	0.00433025,0.00855543	1.84158,0.0490868	0.000607625	0.00108168
3	rs11219100	123151785	C,C	T,T	0.976143,0.681548	0.03464,-0.00348719	0.0129561,0.00917557	2.12474,0.152485	0.000607093	0.00193237
3	rs11219110	123178814	A,A	G,G	0.629225,0.540675	-0.00759025,-0.0174019	0.00409337,0.00857778	1.19586,1.37174	0.000606647	0.000983029
3	rs74329579	122908683	NA,G	NA,C	NA,0.744048	NA,0.0203532	NA,0.00979543	NA,1.42336	0.000600143	0.000908585
3	rs11820616	123192880	T,T	C,C	0.765408,0.838294	-0.00521841,-0.0292513	0.00466591,0.0116103	0.579399,1.9298	0.000598641	0.000969692
3	rs7943107	122908760	NA,T	NA,C	NA,0.744048	NA,0.0202589	NA,0.00979543	NA,1.41317	0.000588474	0.000891294
3	rs12282787	123623143	A,A	G,G	0.296223,0.516865	0.0105493,-0.000799755	0.00433025,0.00855422	1.82849,0.0336178	0.000585089	0.00104354
3	rs10893080	123610288	C,C	T,T	0.296223,0.514881	0.0104551,-0.00170272	0.00433025,0.00855314	1.80244,0.0745831	0.000582504	0.00102505
3	rs9326264	123605937	T,T	C,C	0.358847,0.642857	0.0110232,0.0108363	0.00412196,0.00892123	2.12556,0.648791	0.000579071	0.00154431
3	rs11606195	123188063	T,T	G,G	0.766402,0.838294	-0.00596659,-0.028163	0.00467279,0.0116103	0.695413,1.81591	0.000576615	0.000935228
3	rs80087013	122908422	C,NA	T,NA	0.942346,NA	0.0172207,NA	0.00848241,NA	1.37325,NA	0.000570133	0.00113511
3	rs11606684	123188651	A,A	G,G	0.766402,0.839286	-0.0053679,-0.0286259	0.00467279,0.0116392	0.60092,1.85652	0.000570043	0.000931116
3	rs520811	123293088	G,G	A,A	0.058648,0.058532	-0.0238124,0.012599	0.00841467,0.0182097	2.33193,0.310682	0.000568024	0.000880362
3	rs12577582	123189921	A,A	G,G	0.765408,0.839286	-0.00517273,-0.028997	0.00466591,0.0116392	0.572525,1.89529	0.000565066	0.000920429
3	rs139074057	122958770	NA,T	NA,C	NA,0.97123	NA,0.0569209	NA,0.0255725	NA,1.58464	0.00056286	0.000984458
3	rs61904681	123191067	A,A	C,C	0.765408,0.839286	-0.00508136,-0.0290486	0.00466591,0.0116392	0.558875,1.90072	0.000560413	0.000911926
3	rs55692500	123189820	C,C	T,T	0.765408,0.839286	-0.00508136,-0.0290486	0.00466591,0.0116392	0.558875,1.90072	0.000560413	0.000911926
3	rs7105805	123191659	C,C	T,T	0.765408,0.839286	-0.00512704,-0.028997	0.00466591,0.0116392	0.565683,1.89529	0.000559554	0.000911048
3	rs56197134	123189889	A,A	C,C	0.765408,0.839286	-0.00512704,-0.028997	0.00466591,0.0116392	0.565683,1.89529	0.000559554	0.000911048
3	rs56122130	123189794	A,A	C,C	0.765408,0.839286	-0.00508136,-0.028997	0.00466591,0.0116392	0.558875,1.89529	0.000554147	0.000901845
3	rs113124284	123327607	A,NA	G,NA	0.942346,NA	0.0118169,NA	0.00848241,NA	0.786245,NA	0.000552699	0.000776571
3	rs57553855	123444799	NA,G	NA,A	NA,0.96131	NA,-0.0427136	NA,0.0221651	NA,1.26784	0.000552566	0.000869499
3	rs12797279	123189335	C,C	G,G	0.765408,0.838294	-0.00508136,-0.0286769	0.00466591,0.0116103	0.558875,1.86926	0.000550442	0.000898243
3	rs11219109	123178697	A,A	C,C	0.706759,0.547619	-0.00702452,-0.0173238	0.00434302,0.00858839	0.975573,1.35969	0.000543872	0.00087803
3	rs58395005	123159930	A,NA	G,NA	0.980119,NA	0.0265186,NA	0.0141639,NA	1.21346,NA	0.000543006	0.000943579
3	rs10893005	123180449	A,A	G,G	0.628231,0.539683	-0.00767651,-0.0168087	0.00409113,0.0085764	1.2175,1.30094	0.000532577	0.000865902
3	rs948839	123177264	T,T	A,A	0.619284,0.539683	-0.00726282,-0.0173512	0.00407187,0.0085764	1.12796,1.36594	0.000531382	0.000872312
3	rs1290820	123413372	C,C	G,G	0.897614,0.855159	0.0126638,-0.0213979	0.0065219,0.012146	1.28258,1.10726	0.00052914	0.000865433
3	rs150489370	123855588	T,NA	C,NA	0.974155,NA	0.0290369,NA	0.0124606,NA	1.70355,NA	0.0005284	0.000832778
3	rs10790597	123619838	T,T	C,C	0.296223,0.516865	0.0103655,-0.000849697	0.00433025,0.00855422	1.77788,0.035799	0.000525654	0.000934029
3	rs7949719	123311510	T,T	C,C	0.672962,0.896825	0.00708049,-0.0315569	0.00421449,0.0140528	1.03175,1.60678	0.000523007	0.000799065
3	rs7130648	123648595	T,T	C,C	0.368787,0.66369	0.0043765,-0.0172244	0.00409792,0.00904796	0.54435,1.24449	0.000522911	0.000782011
3	rs59536683	123373354	A,A	G,G	0.812127,0.930556	0.00687227,0.0414394	0.00506169,0.0168156	0.758061,1.86244	0.000514881	0.000827108
3	rs1893061	123611295	G,G	T,T	0.296223,0.513889	0.0102289,-0.00165278	0.00433025,0.00855265	1.74072,0.0722371	0.000512262	0.000897254
3	rs7110051	123621165	T,T	G,G	0.296223,0.516865	0.0103184,-0.000849697	0.00433025,0.00855422	1.76502,0.035799	0.000510981	0.000907345
3	rs146267286	123411808	G,NA	A,NA	0.971173,NA	0.0213543,NA	0.0118166,NA	1.15034,NA	0.000510076	0.000870194
3	rs73025928	123329504	T,NA	C,NA	0.942346,NA	0.0114865,NA	0.00848241,NA	0.755256,NA	0.000509516	0.000717885
3	rs11219294	123660678	A,A	G,G	0.366799,0.66369	0.00433492,-0.0169451	0.00410256,0.00904796	0.53659,1.214	0.000509022	0.000759024
3	rs3741113	123609391	T,T	G,G	0.296223,0.514881	0.0102289,-0.00170272	0.00433025,0.00855314	1.74072,0.0745831	0.00050849	0.000891954
3	rs117110179	123852029	C,NA	T,NA	0.981113,NA	-0.0312355,NA	0.0145245,NA	1.50151,NA	0.000508392	0.000973407
3	rs1290819	123413447	A,A	G,G	0.899602,0.855159	0.012351,-0.0220133	0.00657888,0.012146	1.21848,1.15536	0.000502467	0.000821863
3	rs1290821	123413037	T,T	G,G	0.89662,0.854167	0.0123969,-0.0209145	0.00649407,0.0121117	1.24974,1.07467	0.000500921	0.000819193
3	rs7948752	123159435	C,NA	T,NA	0.981113,NA	0.0273709,NA	0.0145245,NA	1.22546,NA	0.000500849	0.000877822
3	rs10893079	123608274	C,C	T,T	0.296223,0.514881	0.0101818,-0.00170272	0.00433025,0.00855314	1.728,0.0745831	0.000494465	0.000866778
3	rs10750239	123610464	G,G	A,A	0.296223,0.514881	0.0101818,-0.00170272	0.00433025,0.00855314	1.728,0.0745831	0.000494465	0.000866778
3	rs1557425	123609932	T,T	A,A	0.296223,0.514881	0.0101818,-0.00170272	0.00433025,0.00855314	1.728,0.0745831	0.000494465	0.000866778
3	rs11219192	123415206	T,T	G,G	0.88171,0.85119	-0.0132935,0.0234457	0.00612213,0.0120109	1.52429,1.293	0.000494161	0.000659555
3	rs7947161	123171353	C,C	T,T	0.589463,0.564484	-0.00570973,-0.0179796	0.00401916,0.00862135	0.80848,1.43149	0.000491469	0.000770229
3	rs76448531	123264115	G,NA	C,NA	0.978131,NA	0.0302456,NA	0.0135185,NA	1.59751,NA	0.000490292	0.000728419
3	rs73025931	123330413	G,NA	C,NA	0.942346,NA	0.0113256,NA	0.00848241,NA	0.740368,NA	0.000489989	0.000691311
3	rs1791715	123605053	C,C	A,A	0.296223,0.514881	0.0101818,-0.00154817	0.00433025,0.00855314	1.728,0.0673422	0.000487288	0.000857057
3	rs192203033	122983156	T,NA	C,NA	0.991054,NA	0.0418079,NA	0.0209976,NA	1.33281,NA	0.000485044	0.000746057
3	rs116948993	123604573	A,NA	G,NA	0.989066,NA	0.0356429,NA	0.0190121,NA	1.2159,NA	0.000482274	0.000735879
3	rs10466601	123609299	C,C	T,T	0.296223,0.514881	0.0101347,-0.00170272	0.00433025,0.00855314	1.71533,0.0745831	0.000480884	0.000842412
3	rs10893082	123614582	A,A	G,G	0.296223,0.516865	0.0102289,-0.000749808	0.00433025,0.00855422	1.74072,0.0314461	0.000480136	0.000853369
3	rs10466600	123609168	C,C	T,T	0.296223,0.514881	0.0101347,-0.00165287	0.00433025,0.00855314	1.71533,0.0722371	0.000478605	0.000839322
3	rs147835876	123676777	T,NA	C,NA	0.983101,NA	0.0338726,NA	0.0153396,NA	1.56492,NA	0.000478114	0.000826746
3	rs141135545	123361482	A,NA	G,NA	0.986084,NA	0.0269531,NA	0.0168779,NA	0.957512,NA	0.000465467	0.000700494
3	rs61904731	123254101	T,NA	A,NA	0.982107,NA	-0.0306653,NA	0.014915,NA	1.40031,NA	0.000462895	0.00077557
3	rs115973707	123258821	T,NA	C,NA	0.957256,NA	-0.0243348,NA	0.00977441,NA	1.89322,NA	0.000456063	0.000879511
3	rs142825006	123462123	NA,A	NA,G	NA,0.940476	NA,0.0281656	NA,0.0180669	NA,0.924433	0.000455509	0.000722954
3	rs10893087	123632905	G,G	T,T	0.303181,0.517857	0.0101001,-5.00256e-05	0.00430159,0.00855481	1.72413,0.00203104	0.000446545	0.000794856
3	rs7120003	123191589	T,T	C,C	0.662028,0.553571	-0.00504226,-0.0210048	0.00417985,0.00859885	0.642652,1.83636	0.000441833	0.000689595
3	rs2673331	123417621	T,T	C,C	0.315109,0.324405	-0.000228758,-0.0315535	0.00425597,0.00913095	0.0190271,3.26047	0.000437581	0.000676581
3	rs7103374	123631872	G,G	A,A	0.303181,0.517857	0.0100524,-0.000150062	0.00430159,0.00855481	1.7112,0.00612095	0.000437344	0.000776223
3	rs10893081	123613030	T,T	C,C	0.296223,0.516865	0.0100406,-0.000899635	0.00433025,0.00855422	1.69013,0.0379898	0.000435347	0.000769136
3	rs143900849	123628050	NA,C	NA,A	NA,0.99504	NA,0.124575	NA,0.0608454	NA,1.39128	0.000434218	0.000748015
3	rs76370993	123421155	NA,G	NA,A	NA,0.954365	NA,-0.035893	NA,0.0204832	NA,1.09843	0.000432771	0.000710922
3	rs138903293	123358132	A,NA	G,NA	0.986084,NA	0.026321,NA	0.0168779,NA	0.924896,NA	0.000431737	0.000650882
3	rs7115445	123190419	G,G	A,A	0.736581,0.544643	-0.00499253,-0.0202769	0.00448855,0.00858363	0.575092,1.74081	0.000424993	0.000658954
3	rs2714072	123377313	C,C	T,T	0.815109,0.931548	0.00911081,0.0401186	0.005093,0.016928	1.13293,1.74981	0.000423652	0.000674424
3	rs728177	123755719	T,T	G,G	0.681909,0.690476	-0.00816854,-0.00778169	0.00424522,0.00924659	1.26494,0.397911	0.000422861	0.000562354
3	rs79274363	123495373	A,NA	C,NA	0.900596,NA	0.012831,NA	0.00660805,NA	1.28258,NA	0.000421626	0.000665469
3	rs1148088	123479150	A,A	G,G	0.578529,0.766865	0.00810189,0.0194945	0.00400399,0.0101097	1.36626,1.26907	0.000419765	0.000599607
3	rs118129327	123297213	T,NA	C,NA	0.973161,NA	0.0206618,NA	0.0122339,NA	1.03982,NA	0.000418801	0.000621603
3	rs191859137	123248743	A,NA	G,NA	0.987078,NA	0.0321801,NA	0.0175062,NA	1.18025,NA	0.000417493	0.000639144
3	rs75270614	123863229	T,NA	C,NA	0.895626,NA	0.0145932,NA	0.00646666,NA	1.61929,NA	0.000414764	0.000610411
3	rs113804901	123333960	T,NA	A,NA	0.94334,NA	0.0109579,NA	0.00855199,NA	0.698798,NA	0.000414171	0.000588822
3	rs558021	123585609	C,C	T,T	0.394632,0.613095	0.0102963,0.0103757	0.00404514,0.00877682	1.96189,0.624999	0.000413336	0.00107704
3	rs61306487	123287897	G,G	A,A	0.845924,0.890873	-0.00949926,0.0317484	0.00547654,0.0137097	1.08185,1.68673	0.000410512	0.000672166
3	rs78771695	123149411	C,NA	A,NA	0.980119,NA	0.0284374,NA	0.0141639,NA	1.34996,NA	0.000410473	0.00061284
3	rs61908597	123887175	A,NA	G,NA	0.893638,NA	0.0148377,NA	0.00641306,NA	1.68433,NA	0.00041	0.000602019
3	rs73025942	123334349	C,NA	G,NA	0.94334,NA	0.0108769,NA	0.00855199,NA	0.691598,NA	0.000406533	0.000578359
3	rs7101428	123190567	C,C	T,T	0.736581,0.544643	-0.00490192,-0.0201775	0.00448855,0.00858363	0.560996,1.72726	0.000404724	0.000627877
3	rs79273287	123862805	G,NA	T,NA	0.895626,NA	0.0145096,NA	0.00646666,NA	1.6047,NA	0.000404357	0.000595542
3	rs56832445	123309104	NA,A	NA,G	NA,0.787698	NA,0.0237722	NA,0.0104531	NA,1.63911	0.000403814	0.000723811
3	rs10502277	123884981	T,NA	C,NA	0.89165,NA	0.0146592,NA	0.00636104,NA	1.67382,NA	0.000401673	0.000593252
3	rs11600167	123161874	T,T	G,G	0.601392,0.884921	4.53753e-05,-0.0355577	0.0040382,0.0133953	0.00391112,2.10002	0.000400872	0.000623559
3	rs80268381	123815019	T,NA	A,NA	0.986084,NA	0.0306001,NA	0.0168779,NA	1.15598,NA	0.00039982	0.00060475
3	rs183176060	123263164	NA,T	NA,G	NA,0.980159	NA,0.0518807	NA,0.0306528	NA,1.04313	0.000396006	0.000643963
3	rs4280009	123187205	A,A	C,C	0.738569,0.546627	-0.00537245,-0.0195794	0.00449951,0.00858677	0.633624,1.64595	0.000395332	0.000613709
3	rs7116078	123190803	A,A	C,C	0.736581,0.543651	-0.00499253,-0.0201218	0.00448855,0.00858212	0.575092,1.72019	0.000394778	0.000613468
3	rs2714067	123400286	G,G	A,A	0.428429,0.542659	-0.00808464,0.0327427	0.00399544,0.00858064	1.36628,3.86742	0.000394443	0.000542038
3	rs4421758	123191023	G,G	A,A	0.736581,0.543651	-0.00494723,-0.0201218	0.00448855,0.00858212	0.568026,1.72019	0.000390617	0.000607094
3	rs1791700	123588665	C,C	T,T	0.397614,0.613095	0.0103299,0.00980584	0.00403991,0.00877682	1.97637,0.578576	0.000390597	0.00100621
3	rs11219106	123162118	T,T	C,C	0.599404,0.883929	0.000181377,-0.0351593	0.00403484,0.0133454	0.0158577,2.07444	0.000387833	0.000600214
3	rs4567480	123190898	A,A	G,G	0.736581,0.543651	-0.00494723,-0.0200745	0.00448855,0.00858212	0.568026,1.71377	0.000385541	0.000599275
3	rs58347505	123287639	C,C	G,G	0.84493,0.890873	-0.00931253,0.0318023	0.00546217,0.0137097	1.05448,1.69127	0.000381071	0.000625203
3	rs73619907	123174379	A,NA	G,NA	0.980119,NA	0.0251807,NA	0.0141639,NA	1.12242,NA	0.000379281	0.000658029
3	rs724738	123255329	T,NA	C,NA	0.957256,NA	-0.0234189,NA	0.00977441,NA	1.78048,NA	0.000379136	0.000726211
3	rs11821954	123164850	G,G	C,C	0.744533,0.883929	0.00032066,-0.0351071	0.00453346,0.0133454	0.0252069,2.06944	0.000377004	0.000587508
3	rs61907251	123852826	G,NA	A,NA	0.894632,NA	0.0145323,NA	0.00643966,NA	1.61929,NA	0.000375887	0.000553853
3	rs190223712	123431332	NA,C	NA,T	NA,0.977182	NA,0.0403651	NA,0.0286274	NA,0.799877	0.000375004	0.000594727
3	rs10893053	123480981	C,C	T,T	0.685885,0.825397	0.0105554,0.0206172	0.00425961,0.0112602	1.87907,1.17326	0.000374737	0.000540029
3	rs75610316	123359606	T,NA	C,NA	0.956262,NA	-0.0280986,NA	0.00966771,NA	2.43703,NA	0.000371859	0.0007028
3	rs1275072	123486847	C,C	T,T	0.576541,0.805556	0.00873853,0.0169172	0.00400146,0.0108009	1.53798,0.930769	0.000371191	0.000526344
3	rs61908587	123864746	A,NA	C,NA	0.894632,NA	0.0144885,NA	0.00643966,NA	1.6116,NA	0.000371087	0.000547158
3	rs61907249	123839781	A,NA	C,NA	0.894632,NA	0.0144885,NA	0.00643966,NA	1.6116,NA	0.000371009	0.000546886
3	rs11219117	123203841	C,C	G,G	0.727634,0.541667	-0.00535757,-0.0188739	0.00444126,0.00857919	0.642646,1.5558	0.000369654	0.000576992
3	rs61904672	123177860	C,C	T,T	0.715706,0.847222	-0.004938,-0.0273146	0.00438317,0.0118816	0.585161,1.66735	0.000367447	0.000608005
3	rs61908594	123880561	T,NA	C,NA	0.945328,NA	-0.0165808,NA	0.00869693,NA	1.24731,NA	0.000366839	0.000728561
3	rs2856250	123418749	G,G	A,A	0.317097,0.320437	-0.000138526,-0.03081	0.00424878,0.00916045	0.0114453,3.11352	0.000365018	0.000567561
3	rs1893674	123187779	G,G	T,T	0.662028,0.546627	-0.00540606,-0.0197393	0.00417985,0.00858677	0.707997,1.66724	0.000363103	0.000564618
3	rs10160307	123189973	C,C	T,T	0.736581,0.543651	-0.00494723,-0.0197286	0.00448855,0.00858212	0.568026,1.66724	0.000361988	0.000563037
3	rs2169355	122995279	G,G	A,A	0.289264,0.457341	0.00729614,-0.0181422	0.00436052,0.00858064	1.02557,1.46232	0.000361702	0.000723226
3	rs78898156	123459094	G,NA	C,NA	0.983101,NA	0.0240444,NA	0.0153396,NA	0.931797,NA	0.000360443	0.000541915
3	rs61908593	123879799	G,NA	A,NA	0.892644,NA	0.0143697,NA	0.00638686,NA	1.6116,NA	0.000355639	0.000524296
3	rs73025948	123337435	A,NA	T,NA	0.94334,NA	0.0102552,NA	0.00855199,NA	0.637391,NA	0.000353421	0.000505461
3	rs77286281	123616807	T,T	C,C	0.935388,0.877976	-0.00524942,-0.0343898	0.00804241,0.0130599	0.289089,2.07276	0.000352174	0.000724135
3	rs60774892	123221445	C,C	T,T	0.895626,0.820437	-0.00656379,-0.0251023	0.00646666,0.0111371	0.508504,1.61618	0.000351822	0.00056128
3	rs12420909	123471336	A,NA	C,NA	0.937376,NA	0.0202427,NA	0.0081604,NA	1.88219,NA	0.000351256	0.000526908
3	rs6590007	123640161	G,G	T,T	0.303181,0.517857	0.00972763,0.000300259	0.00430159,0.00855481	1.62463,0.0123331	0.000349382	0.000623821
3	rs4935846	123639228	G,G	A,A	0.303181,0.517857	0.00972763,0.000300259	0.00430159,0.00855481	1.62463,0.0123331	0.000349382	0.000623821
3	rs11219208	123481558	G,G	C,C	0.685885,0.825397	0.0104655,0.0203754	0.00425961,0.0112602	1.85344,1.1526	0.000346996	0.00050081
3	rs61908598	123889607	G,NA	C,NA	0.893638,NA	0.0145552,NA	0.00641306,NA	1.63394,NA	0.000346901	0.000511096
3	rs113793872	123219288	A,NA	G,NA	0.969185,NA	-0.0211067,NA	0.0114407,NA	1.18671,NA	0.000344527	0.000584015
3	rs74803458	123477633	G,G	A,A	0.968191,0.946429	-0.0290592,-0.0314253	0.0112664,0.0189842	2.00435,1.00941	0.000343539	0.000456851
3	rs112302984	123206972	A,NA	C,NA	0.969185,NA	-0.0210515,NA	0.0114407,NA	1.18203,NA	0.000341425	0.000578735
3	rs117140587	123706316	C,NA	T,NA	0.988072,NA	0.0317366,NA	0.0182119,NA	1.08939,NA	0.000338747	0.000518476
3	rs11218931	122906028	C,NA	T,NA	0.639165,NA	0.00729518,NA	0.00411698,NA	1.11691,NA	0.000336054	0.000537595
3	rs111925642	123218241	T,NA	A,NA	0.969185,NA	-0.0209461,NA	0.0114407,NA	1.17312,NA	0.000335599	0.00056882
3	rs79109940	123418649	T,NA	A,NA	0.982107,NA	0.0421961,NA	0.014915,NA	2.33088,NA	0.000335309	0.000530663
3	rs1275062	123485750	C,C	G,G	0.575547,0.805556	0.00868896,0.0172133	0.00400022,0.0108009	1.5251,0.954665	0.000333595	0.000473387
3	rs2156445	123175815	C,C	T,T	0.619284,0.53869	-0.00661554,-0.0164575	0.00407187,0.00857506	0.982016,1.25999	0.000333011	0.000547133
3	rs1275066	123486517	G,G	A,A	0.575547,0.805556	0.00873582,0.0170142	0.00400022,0.0108009	1.53798,0.938564	0.00033275	0.000472172
3	rs11606676	123188742	G,G	C,C	0.661034,0.542659	-0.00517781,-0.0195262	0.00417686,0.00858064	0.667345,1.64075	0.000332649	0.000518363
3	rs1275063	123486169	A,A	C,C	0.575547,0.805556	0.00868896,0.0171623	0.00400022,0.0108009	1.5251,0.950524	0.000331289	0.000470177
3	rs73619904	123174149	G,NA	A,NA	0.980119,NA	0.0241453,NA	0.0141639,NA	1.05429,NA	0.000330317	0.000572264
3	rs745037	123484740	T,T	A,A	0.575547,0.805556	0.00859994,0.0174585	0.00400022,0.0108009	1.50078,0.974665	0.000329495	0.000467762
3	rs7946337	123271746	C,C	T,T	0.606362,0.678571	-0.0112978,0.00565195	0.00404692,0.00915299	2.28042,0.270101	0.000329274	0.000563719
3	rs4935847	123670997	T,T	C,C	0.723658,0.681548	-0.00926176,-0.00578581	0.00442129,0.00917557	1.44143,0.2771	0.000328503	0.000601581
3	rs11219111	123186085	C,C	G,G	0.666998,0.541667	-0.00574574,-0.0188739	0.00419521,0.00857919	0.767479,1.5558	0.000328347	0.000512861
3	rs11603794	123178320	A,A	G,G	0.671968,0.540675	-0.00585805,-0.0175018	0.00421121,0.00857778	0.784608,1.3839	0.000327624	0.000534121
3	rs1792005	123442566	A,A	G,G	0.488072,0.367063	0.00431316,-0.0180977	0.00395543,0.00886855	0.55985,1.38421	0.000327309	0.000586965
3	rs61907185	123784724	G,NA	A,NA	0.894632,NA	0.0138062,NA	0.00643966,NA	1.49433,NA	0.000325929	0.000482239
3	rs1275065	123486266	A,A	G,G	0.574553,0.805556	0.00868631,0.0171623	0.003999,0.0108009	1.5251,0.950524	0.000325412	0.000461497
3	rs948841	123188338	C,C	T,T	0.661034,0.543651	-0.0052227,-0.0193826	0.00417686,0.00858212	0.675394,1.62132	0.000323303	0.000503197
3	rs117517375	123816302	C,NA	T,NA	0.893638,NA	0.0137882,NA	0.00641306,NA	1.50094,NA	0.000322635	0.000476761
3	rs1275071	123486799	A,A	G,G	0.575547,0.805556	0.00868896,0.0169172	0.00400022,0.0108009	1.5251,0.930769	0.000320541	0.000455213
3	rs1275069	123486760	A,A	G,G	0.575547,0.805556	0.00868896,0.0169172	0.00400022,0.0108009	1.5251,0.930769	0.000320541	0.000455213
3	rs1275067	123486605	C,C	A,A	0.576541,0.805556	0.00873853,0.0169682	0.00400146,0.0108009	1.53798,0.934868	0.000320377	0.000455219
3	rs1275064	123486190	C,C	G,G	0.576541,0.805556	0.00869165,0.0171623	0.00400146,0.0108009	1.5251,0.950524	0.000320198	0.000455377
3	rs112963632	123202930	A,NA	G,NA	0.978131,NA	0.0250055,NA	0.0135185,NA	1.19143,NA	0.000320039	0.000632604
3	rs191961313	123655009	NA,C	NA,T	NA,0.996032	NA,0.1277	NA,0.0679934	NA,1.21922	0.000319247	0.000556132
3	rs192206092	123454162	NA,G	NA,A	NA,0.962302	NA,0.0376555	NA,0.0224433	NA,1.02973	0.000319164	0.000507186
3	rs732211	123485444	C,C	T,T	0.575547,0.805556	0.0085531,0.0173615	0.00400022,0.0108009	1.48806,0.966724	0.000317414	0.000450974
3	rs10750231	122953126	C,NA	T,NA	0.014911,NA	0.02916,NA	0.0163135,NA	1.13158,NA	0.000314863	0.000484809
3	rs72553918	123516865	A,NA	G,NA	0.983101,NA	-0.0309024,NA	0.0153396,NA	1.35702,NA	0.000312513	0.000384012
3	rs73021813	123160814	T,T	C,C	0.59841,0.883929	0.000181303,-0.0340028	0.00403319,0.0133454	0.0158577,1.96508	0.000312268	0.000484811
3	rs1783903	123483749	G,G	A,A	0.575547,0.804563	0.00859994,0.0170323	0.00400022,0.01078	1.50078,0.94268	0.000312065	0.000443014
3	rs17128087	123865235	T,NA	C,NA	0.993042,NA	0.0424713,NA	0.0237851,NA	1.12983,NA	0.000311721	0.000492468
3	rs4935843	123603954	C,C	T,T	0.301193,0.607143	0.00958056,0.0011135	0.00430962,0.00875267	1.58151,0.0463525	0.000311506	0.000506896
3	rs78677464	123801078	A,NA	T,NA	0.894632,NA	0.0136366,NA	0.00643966,NA	1.46586,NA	0.000310548	0.000460206
3	rs10893089	123651091	T,T	C,C	0.890656,0.871032	-0.00269674,-0.0326074	0.00633559,0.012754	0.17369,1.97598	0.000307849	0.000621079
3	rs1001545	123487464	T,T	G,G	0.575547,0.806548	0.00878269,0.0160338	0.00400022,0.0108218	1.55092,0.858729	0.000307743	0.000436575
3	rs1275075	123487232	T,T	C,C	0.575547,0.804563	0.00878269,0.0161923	0.00400022,0.01078	1.55092,0.875884	0.000307317	0.000436376
3	rs79128007	123250265	C,NA	T,NA	0.958251,NA	0.0186733,NA	0.00988495,NA	1.23001,NA	0.000306958	0.000482232
3	rs117542322	123108336	G,NA	A,NA	0.977137,NA	0.0245498,NA	0.0132281,NA	1.19743,NA	0.000305703	0.000459597
3	rs4936849	123704626	A,A	G,G	0.677932,0.52877	-0.00620826,0.00510901	0.00423129,0.00856354	0.846751,0.259026	0.000304957	0.000383277
3	rs76333875	123055213	A,NA	G,NA	0.987078,NA	-0.0316034,NA	0.0175062,NA	1.14855,NA	0.000303408	0.000509479
3	rs150671341	123546810	A,NA	G,NA	0.99503,NA	-0.0399002,NA	0.0281148,NA	0.807309,NA	0.000303233	0.000536274
3	rs144428327	123242891	T,NA	C,NA	0.986084,NA	0.0288309,NA	0.0168779,NA	1.0575,NA	0.000302855	0.000465954
3	rs61907188	123788861	A,NA	G,NA	0.894632,NA	0.0135105,NA	0.00643966,NA	1.44487,NA	0.000299717	0.000444679
3	rs72552145	123505044	G,NA	A,NA	0.958251,NA	-0.0195796,NA	0.00988495,NA	1.32221,NA	0.000297686	0.000534322
3	rs77778631	123822876	T,NA	C,NA	0.894632,NA	0.0137192,NA	0.00643966,NA	1.47969,NA	0.000297188	0.000441201
3	rs1001546	123487591	G,G	A,A	0.575547,0.804563	0.00878269,0.0159263	0.00400022,0.01078	1.55092,0.855203	0.000297107	0.000422177
3	rs10790598	123652525	T,T	A,A	0.304175,0.517857	0.00943734,0.000445248	0.00429762,0.00855481	1.55136,0.0184117	0.000296248	0.000518737
3	rs61907183	123777502	T,NA	C,NA	0.894632,NA	0.0137192,NA	0.00643966,NA	1.47969,NA	0.000296217	0.000439692
3	rs61907187	123788676	G,NA	A,NA	0.894632,NA	0.0134671,NA	0.00643966,NA	1.43766,NA	0.000296097	0.000439486
3	rs113143623	123155630	G,G	A,A	0.493042,0.873016	-0.00254748,-0.0286495	0.00395468,0.0128386	0.284443,1.59096	0.000295468	0.000474187
3	rs35076880	122902389	T,T	C,C	0.828032,0.688492	0.00646984,0.0213111	0.00523953,0.00923037	0.66374,1.67873	0.000295066	0.00052607
3	rs12574086	123894556	G,G	A,A	0.88668,0.845238	0.0178811,0.0186311	0.00623739,0.011819	2.38227,0.93952	0.000294646	0.000788788
3	rs10893010	123192900	G,G	A,A	0.735586,0.53869	-0.00503175,-0.0189827	0.00448312,0.00857506	0.582192,1.57108	0.000294379	0.000458618
3	rs3819212	123073597	NA,A	NA,G	NA,0.970238	NA,-0.0407371	NA,0.0251555	NA,0.977328	0.00029248	0.000499216
3	rs7119209	123196916	T,T	C,C	0.735586,0.53869	-0.00507699,-0.0189827	0.00448312,0.00857506	0.589328,1.57108	0.000292407	0.000455546
3	rs74681328	123481895	T,NA	C,NA	0.916501,NA	0.0138512,NA	0.00714714,NA	1.27883,NA	0.00029197	0.000481672
3	rs7119204	123196941	G,G	A,A	0.735586,0.53869	-0.00512223,-0.018935	0.00448312,0.00857506	0.596499,1.56489	0.000291889	0.000454729
3	rs141722530	123650852	NA,T	NA,C	NA,0.996032	NA,0.124001	NA,0.0679934	NA,1.16626	0.000291081	0.000506411
3	rs7951557	123269712	T,T	C,C	0.606362,0.6875	-0.0112068,0.00529169	0.00404692,0.00922235	2.25032,0.247099	0.000289582	0.000496016
3	rs61907223	123799992	T,NA	G,NA	0.894632,NA	0.0133845,NA	0.00643966,NA	1.42403,NA	0.000289375	0.000429841
3	rs10736528	123193404	G,G	T,T	0.736581,0.537698	-0.00512843,-0.0187842	0.00448855,0.00857375	0.596499,1.54578	0.000286795	0.000447051
3	rs141392598	123299950	C,NA	T,NA	0.988072,NA	0.0260586,NA	0.0182119,NA	0.816813,NA	0.000286247	0.00044004
3	rs10750237	123195154	C,C	T,T	0.736581,0.53869	-0.00512843,-0.0187871	0.00448855,0.00857506	0.596499,1.54578	0.000286186	0.00044549
3	rs115099850	123454928	NA,T	NA,C	NA,0.965278	NA,0.037423	NA,0.0233493	NA,0.962612	0.00028511	0.000457142
3	rs137899181	123661602	NA,A	NA,C	NA,0.996032	NA,0.123135	NA,0.0679934	NA,1.15401	0.000284968	0.000495626
3	rs1029278	123421402	G,G	A,A	0.309145,0.318452	-0.000371872,-0.030053	0.00427824,0.00917557	0.0311746,2.97659	0.000284499	0.000447823
3	rs10893014	123194843	C,C	T,T	0.736581,0.53869	-0.00508314,-0.0187871	0.00448855,0.00857506	0.589328,1.54578	0.000283087	0.000440732
3	rs10893013	123194837	G,G	A,A	0.736581,0.53869	-0.00508314,-0.0187871	0.00448855,0.00857506	0.589328,1.54578	0.000283087	0.000440732
3	rs10893015	123194915	T,T	C,C	0.736581,0.53869	-0.00508314,-0.0187871	0.00448855,0.00857506	0.589328,1.54578	0.000283087	0.000440732
3	rs10893016	123194955	C,C	T,T	0.736581,0.53869	-0.00508314,-0.0187871	0.00448855,0.00857506	0.589328,1.54578	0.000283087	0.000440732
3	rs112938964	122963251	A,A	G,G	0.952286,0.883929	-0.0144853,-0.0222945	0.00927543,0.0133454	0.926784,1.02316	0.000283011	0.000441814
3	rs55870190	123453335	A,NA	G,NA	0.88668,NA	0.0105046,NA	0.00623739,NA	1.03548,NA	0.00028276	0.000462908
3	rs10736529	123193491	A,A	G,G	0.736581,0.53869	-0.00494723,-0.0188873	0.00448855,0.00857506	0.568026,1.55871	0.000281392	0.000438183
3	rs10893017	123196113	C,C	T,T	0.735586,0.53869	-0.00512223,-0.0187871	0.00448312,0.00857506	0.596499,1.54578	0.000280853	0.0004377
3	rs77051819	123257103	A,A	G,G	0.88171,0.951389	-0.0126199,-0.0253629	0.00612213,0.0198773	1.40596,0.694724	0.000280031	0.000431345
3	rs7952655	122963558	A,A	G,G	0.952286,0.883929	-0.0143701,-0.0223823	0.00927543,0.0133454	0.916075,1.02913	0.000279639	0.000436807
3	rs12275698	123194424	A,A	C,C	0.736581,0.53869	-0.00508314,-0.0187346	0.00448855,0.00857506	0.589328,1.53902	0.00027926	0.000434832
3	rs4935838	123288281	A,NA	G,NA	0.861829,NA	-0.0104069,NA	0.00572955,NA	1.15916,NA	0.000278805	0.000502256
3	rs189618725	123656699	NA,T	NA,A	NA,0.996032	NA,0.121957	NA,0.0679934	NA,1.13746	0.000276926	0.000481441
3	rs11219114	123194520	C,C	A,A	0.736581,0.53869	-0.00508314,-0.0186869	0.00448855,0.00857506	0.589328,1.53289	0.000275834	0.00042955
3	rs61904673	123180657	A,NA	G,NA	0.957256,NA	-0.0184669,NA	0.00977441,NA	1.23025,NA	0.00027558	0.000475598
3	rs12799466	123390447	C,NA	A,NA	0.809145,NA	-0.0193182,NA	0.00503123,NA	3.90937,NA	0.000274638	0.000567881
3	rs12799226	123390225	T,NA	C,NA	0.809145,NA	-0.0193182,NA	0.00503123,NA	3.90937,NA	0.000274638	0.000567881
3	rs1290818	123414627	C,C	T,T	0.900596,0.852183	0.010147,-0.0214081	0.00660805,0.0120441	0.904311,1.12211	0.000273877	0.000426269
3	rs75510751	123325593	NA,T	NA,G	NA,0.858135	NA,0.0278818	NA,0.0122515	NA,1.64096	0.000272658	0.000456131
3	rs12225236	123488251	G,G	A,A	0.685885,0.811508	0.0102335,0.0173602	0.00425961,0.0109298	1.78819,0.949977	0.000272422	0.000394034
3	rs189958201	123660325	NA,C	NA,A	NA,0.996032	NA,0.121269	NA,0.0679934	NA,1.12785	0.000272375	0.000473415
3	rs140062536	123655498	NA,C	NA,T	NA,0.996032	NA,0.121196	NA,0.0679934	NA,1.12683	0.000271898	0.000472573
3	rs61904733	123263802	G,G	A,A	0.929423,0.956349	-0.0122573,-0.0421573	0.00771974,0.0209218	0.949485,1.35749	0.000271674	0.000474535
3	rs10502270	123627668	G,G	A,A	0.408549,0.637897	0.00924569,0.0122586	0.00402215,0.0088943	1.66711,0.774371	0.000271071	0.000792916
3	rs12575714	123072343	NA,G	NA,C	NA,0.951389	NA,-0.0319238	NA,0.0198773	NA,0.965516	0.000270881	0.000439794
3	rs12224033	123488286	C,C	T,T	0.683897,0.810516	0.0102633,0.0173754	0.00425236,0.0109078	1.80141,0.953993	0.000270003	0.000395232
3	rs150487898	123779321	G,NA	A,NA	0.982107,NA	0.0272448,NA	0.014915,NA	1.1691,NA	0.00026989	0.000428996
3	rs59327612	123051141	NA,G	NA,A	NA,0.958333	NA,-0.0360819	NA,0.0213919	NA,1.03782	0.00026882	0.000435803
3	rs117280470	123042276	T,NA	C,NA	0.975149,NA	0.0213682,NA	0.0127009,NA	1.03392,NA	0.000268576	0.000404332
3	rs112744581	122935866	T,T	C,C	0.951292,0.872024	-0.0125346,-0.0234003	0.00918509,0.012796	0.763568,1.17107	0.000266669	0.000426798
3	rs146529683	123403178	G,NA	T,NA	0.99503,NA	0.0445381,NA	0.0281148,NA	0.946308,NA	0.000266317	0.000427793
3	rs12222537	123488295	A,A	G,G	0.685885,0.811508	0.0101861,0.0173602	0.00425961,0.0109298	1.77502,0.949977	0.000266308	0.000385377
3	rs1557423	123453447	G,G	C,C	0.479125,0.462302	0.00550712,0.0179445	0.00395775,0.00857375	0.784942,1.43945	0.000265738	0.000405499
3	rs61167858	123433083	NA,A	NA,G	NA,0.973214	NA,0.0360667	NA,0.0264757	NA,0.761662	0.000265645	0.000430644
3	rs184237987	123653153	NA,T	NA,C	NA,0.996032	NA,0.120116	NA,0.0679934	NA,1.11183	0.000264972	0.000460361
3	rs11600339	123741562	T,T	G,G	0.678926,0.689484	-0.00750122,-0.00642562	0.00423473,0.00923845	1.11633,0.312718	0.000264815	0.000355051
3	rs3016478	123355797	G,NA	A,NA	0.012922,NA	-0.0246618,NA	0.0175065,NA	0.798831,NA	0.000263632	0.000409313
3	rs10790603	123737337	A,A	G,G	0.681909,0.691468	-0.00751981,-0.0055324	0.00424522,0.0092548	1.11633,0.259652	0.000260874	0.000346878
3	rs146525590	123272344	A,NA	G,NA	0.977137,NA	0.0229578,NA	0.0132281,NA	1.08278,NA	0.000259654	0.000416878
3	rs7945055	123198017	T,T	C,C	0.735586,0.53869	-0.00512223,-0.0184798	0.00448312,0.00857506	0.596499,1.50644	0.000259478	0.000404704
3	rs77876049	122936811	A,A	G,G	0.952286,0.871032	-0.012233,-0.0233234	0.00927543,0.012754	0.727659,1.17107	0.000259083	0.000414084
3	rs138709199	123655892	NA,G	NA,A	NA,0.996032	NA,0.119028	NA,0.0679934	NA,1.09681	0.000258232	0.000448482
3	rs6589997	123198114	T,T	C,C	0.735586,0.53869	-0.00512223,-0.0184323	0.00448312,0.00857506	0.596499,1.50041	0.000256352	0.000399877
3	rs7127332	123198588	A,A	C,C	0.735586,0.539683	-0.00516747,-0.018383	0.00448312,0.0085764	0.603706,1.49379	0.000255853	0.000398826
3	rs73028922	123893566	G,G	A,A	0.951292,0.947421	-0.011088,-0.042023	0.00918509,0.0191524	0.643277,1.54935	0.000253952	0.000341312
3	rs503766	123587111	C,C	T,T	0.753479,0.818452	0.0136322,0.0208458	0.00458751,0.0110895	2.52833,1.22085	0.000252483	0.00355556
3	rs7124862	123156177	G,G	T,T	0.559642,0.87996	0.000916488,-0.032561	0.00398274,0.0131525	0.0872455,1.87617	0.000252443	0.000396193
3	rs1557424	123453448	C,C	T,T	0.480119,0.463294	0.00528888,0.0181643	0.00395743,0.00857248	0.741352,1.46727	0.000251852	0.000385633
3	rs7946804	123569546	A,A	G,G	0.956262,0.922619	-0.0245545,-0.00611173	0.00966771,0.0159983	1.95507,0.153388	0.00025018	0.000326315
3	rs17128126	123880596	T,T	C,C	0.952286,0.949405	-0.0107761,-0.0428206	0.00927543,0.019504	0.610263,1.55084	0.000250111	0.000338847
3	rs77412627	123020977	C,NA	T,NA	0.954274,NA	0.0153298,NA	0.00946506,NA	0.977517,NA	0.000249906	0.000451518
3	rs71490020	123437343	A,A	G,G	0.928429,0.987103	0.0195092,-0.064338	0.00767004,0.0378862	1.95968,1.04832	0.000249796	0.000392015
3	rs76813965	122946343	T,T	C,C	0.951292,0.874008	-0.0128513,-0.0233465	0.00918509,0.0128817	0.791109,1.15535	0.000249703	0.000399734
3	rs192780538	123663174	NA,G	NA,T	NA,0.996032	NA,0.117586	NA,0.0679934	NA,1.07706	0.000249662	0.000433379
3	rs146867887	122932732	A,NA	C,NA	0.988072,NA	-0.0258381,NA	0.0182119,NA	0.806957,NA	0.000248745	0.000431896
3	rs113366369	123487740	T,NA	C,NA	0.983101,NA	-0.0326584,NA	0.0153396,NA	1.47818,NA	0.000247205	0.000413054
3	rs948130	123305964	A,NA	C,NA	0.067594,NA	0.011904,NA	0.00787559,NA	0.883854,NA	0.000245917	0.000388906
3	rs138268828	123604716	NA,T	NA,C	NA,0.99504	NA,0.104429	NA,0.0608454	NA,1.06496	0.000244985	0.000419809
3	rs7123956	123198231	T,T	C,C	0.736581,0.53869	-0.0048566,-0.018532	0.00448855,0.00857506	0.554002,1.51309	0.000244597	0.000381539
3	rs113610480	123188455	C,NA	T,NA	0.954274,NA	0.0165179,NA	0.00946506,NA	1.09173,NA	0.000244246	0.000376949
3	rs17127421	123376041	C,NA	G,NA	0.988072,NA	0.0465373,NA	0.0182119,NA	1.97434,NA	0.000244108	0.00040863
3	rs138953778	123605320	NA,A	NA,C	NA,0.99504	NA,0.104277	NA,0.0608454	NA,1.06266	0.000244029	0.000418154
3	rs184747699	123110290	NA,A	NA,G	NA,0.988095	NA,-0.0636946	NA,0.0394133	NA,0.97437	0.000243101	0.000416668
3	rs74236722	122952324	C,C	A,A	0.951292,0.875	-0.0131195,-0.022859	0.00918509,0.0129254	0.814768,1.11367	0.000242527	0.000386783
3	rs11601260	123399369	A,A	G,G	0.723658,0.71131	0.00780438,-0.0284468	0.00442129,0.00943317	1.11051,2.59099	0.000242399	0.000356699
3	rs7123833	123198232	G,G	A,A	0.736581,0.53869	-0.00481128,-0.018532	0.00448855,0.00857506	0.547042,1.51309	0.000242154	0.000377786
3	rs141325823	123274848	T,NA	C,NA	0.977137,NA	0.0224083,NA	0.0132281,NA	1.04448,NA	0.000241901	0.000388726
3	rs149918164	123608244	NA,G	NA,A	NA,0.99504	NA,0.103903	NA,0.0608454	NA,1.05699	0.000241688	0.000414104
3	rs190622653	123651661	NA,T	NA,C	NA,0.996032	NA,0.116098	NA,0.0679934	NA,1.05685	0.000241223	0.000418513
3	rs17672997	123399395	T,T	C,C	0.723658,0.71131	0.00775848,-0.0284984	0.00442129,0.00943317	1.10076,2.59882	0.000240727	0.000354379
3	rs80241721	123577048	C,NA	T,NA	0.963221,NA	-0.0157765,NA	0.0105045,NA	0.875733,NA	0.000237727	0.000463743
3	rs147175233	123609307	NA,G	NA,A	NA,0.99504	NA,0.103227	NA,0.0608454	NA,1.04681	0.000237546	0.000406934
3	rs143500186	123609306	NA,G	NA,C	NA,0.99504	NA,0.103227	NA,0.0608454	NA,1.04681	0.000237546	0.000406934
3	rs145406077	123345581	C,NA	G,NA	0.987078,NA	0.020716,NA	0.0175062,NA	0.62586,NA	0.000237284	0.000364458
3	rs79876829	123322675	A,NA	G,NA	0.949304,NA	0.00844552,NA	0.00901262,NA	0.457525,NA	0.000237276	0.000347738
3	rs76575174	123608530	NA,A	NA,G	NA,0.99504	NA,0.103164	NA,0.0608454	NA,1.04586	0.000237166	0.000406276
3	rs7110875	123398941	G,G	T,T	0.722664,0.71131	0.00766279,-0.0286492	0.0044164,0.00943317	1.08235,2.6218	0.000236829	0.000348681
3	rs12277776	123336402	NA,A	NA,G	NA,0.829365	NA,0.0224403	NA,0.0113631	NA,1.31618	0.000236585	0.000392564
3	rs190427450	123281735	T,NA	C,NA	0.977137,NA	0.0222269,NA	0.0132281,NA	1.03197,NA	0.000236397	0.000379995
3	rs75028411	123006070	G,NA	A,NA	0.93837,NA	0.0134568,NA	0.00822159,NA	0.992769,NA	0.000236252	0.000440452
3	rs2508964	123409475	T,T	G,G	0.519881,0.642857	-0.00400252,0.0336495	0.00395743,0.00892123	0.506086,3.79036	0.000235878	0.000369829
3	rs1533392	123493840	A,A	G,G	0.690855,0.834325	0.00969209,0.0195701	0.00427824,0.0114976	1.6292,1.0519	0.000233364	0.000334889
3	rs7119447	123881593	G,G	A,A	0.952286,0.949405	-0.0100295,-0.0430243	0.00927543,0.019504	0.553516,1.56242	0.000233239	0.000321606
3	rs111295957	122960871	G,G	A,A	0.950298,0.874008	-0.0139382,-0.0208945	0.00909753,0.0128817	0.90135,0.97965	0.00023321	0.000371486
3	rs7931366	123197696	A,A	T,T	0.662028,0.53869	-0.00504226,-0.0183383	0.00417985,0.00857506	0.642652,1.4885	0.000232767	0.000362746
3	rs57094086	123884856	A,A	G,G	0.951292,0.947421	-0.0104852,-0.04191	0.00918509,0.0191524	0.595778,1.54283	0.000231663	0.000315657
3	rs11218939	122913519	T,NA	C,NA	0.987078,NA	-0.0221732,NA	0.0175062,NA	0.68761,NA	0.000231179	0.000423908
3	rs80047973	122940283	A,A	G,G	0.952286,0.874008	-0.012233,-0.0232456	0.00927543,0.0128817	0.727659,1.14785	0.000231039	0.000369365
3	rs55804602	123456439	G,G	A,A	0.971173,0.944444	-0.0262892,-0.0311923	0.0118166,0.0186617	1.58342,1.02397	0.000230266	0.000288439
3	rs73028904	123885303	T,T	C,C	0.951292,0.947421	-0.0105759,-0.041719	0.00918509,0.0191524	0.602827,1.53185	0.000229584	0.000312156
3	rs189016011	123607964	NA,A	NA,G	NA,0.99504	NA,0.101766	NA,0.0608454	NA,1.02494	0.000228923	0.000392011
3	rs74946342	122955941	A,A	G,G	0.951292,0.875	-0.013392,-0.0220337	0.00918509,0.0129254	0.839119,1.05427	0.000228699	0.000363949
3	rs145616030	123604385	NA,T	NA,C	NA,0.99504	NA,0.101386	NA,0.0608454	NA,1.01929	0.000226755	0.000388261
3	rs7128579	123341617	NA,G	NA,C	NA,0.977182	NA,-0.0393578	NA,0.0286274	NA,0.771641	0.000225235	0.000387217
3	rs148364828	123609137	NA,C	NA,A	NA,0.99504	NA,0.100713	NA,0.0608454	NA,1.00931	0.000222977	0.000381724
3	rs79345607	123245056	NA,G	NA,C	NA,0.912698	NA,0.0228585	NA,0.0151436	NA,0.88212	0.000222259	0.000387089
3	rs146337035	123327252	NA,A	NA,G	NA,0.858135	NA,0.0262888	NA,0.0122515	NA,1.49633	0.000222253	0.000371753
3	rs150453583	123609225	NA,G	NA,C	NA,0.99504	NA,0.100417	NA,0.0608454	NA,1.00494	0.000221346	0.000378904
3	rs143249784	123609061	NA,G	NA,A	NA,0.99504	NA,0.100417	NA,0.0608454	NA,1.00494	0.000221346	0.000378904
3	rs192847556	123607153	NA,G	NA,T	NA,0.99504	NA,0.100305	NA,0.0608454	NA,1.00329	0.000220737	0.00037785
3	rs184864474	123607228	NA,C	NA,T	NA,0.99504	NA,0.100305	NA,0.0608454	NA,1.00329	0.000220737	0.00037785
3	rs79074374	123467712	A,A	G,G	0.973161,0.948413	-0.0284144,-0.0317991	0.0122339,0.0193256	1.69463,1.00052	0.000220734	0.000294278
3	rs114325309	123326820	NA,C	NA,T	NA,0.858135	NA,0.0262254	NA,0.0122515	NA,1.49071	0.000220526	0.000368861
3	rs189272784	123607251	NA,T	NA,C	NA,0.99504	NA,0.100243	NA,0.0608454	NA,1.00237	0.000220396	0.000377259
3	rs75821015	123520135	NA,T	NA,G	NA,0.90873	NA,-0.0140916	NA,0.014843	NA,0.465427	0.000220202	0.00030263
3	rs571546685	123609247	NA,G	NA,A	NA,0.99504	NA,0.100172	NA,0.0608454	NA,1.00133	0.000220012	0.000376596
3	rs6589999	123267919	G,G	C,C	0.607356,0.6875	-0.010769,0.00542901	0.00404873,0.00922235	2.10694,0.254866	0.000219789	0.000375497
3	rs12422025	123479967	T,T	C,C	0.692843,0.825397	0.00945914,0.0198931	0.0042859,0.0112602	1.56366,1.11192	0.000219597	0.0003125
3	rs184680886	123607372	NA,G	NA,A	NA,0.99504	NA,0.100039	NA,0.0608454	NA,0.999375	0.000219291	0.000375348
3	rs112075412	123005484	T,NA	C,NA	0.93837,NA	0.0130687,NA	0.00822159,NA	0.951032,NA	0.000218565	0.000406214
3	rs7113570	123198943	C,C	T,T	0.662028,0.53869	-0.00508719,-0.018042	0.00417985,0.00857506	0.650574,1.45128	0.000218378	0.000340517
3	rs117582289	123327377	NA,G	NA,C	NA,0.858135	NA,0.0261268	NA,0.0122515	NA,1.48199	0.000217877	0.000364428
3	rs546790743	123609534	NA,C	NA,T	NA,0.99504	NA,0.099703	NA,0.0608454	NA,0.99443	0.000217482	0.000372218
3	rs528325214	123609532	NA,T	NA,C	NA,0.99504	NA,0.099703	NA,0.0608454	NA,0.99443	0.000217482	0.000372218
3	rs61595086	123183738	C,NA	T,NA	0.971173,NA	0.0153719,NA	0.0118166,NA	0.713769,NA	0.000217305	0.000359315
3	rs117866945	123477868	T,NA	C,NA	0.989066,NA	-0.0234079,NA	0.0190121,NA	0.661058,NA	0.000216124	0.000383112
3	rs10892969	123003381	G,G	A,A	0.905567,0.74504	-0.00480458,-0.0240904	0.00676109,0.00980793	0.321192,1.85261	0.000215882	0.000350908
3	rs75592753	122947398	NA,G	NA,A	NA,0.924603	NA,0.0230298	NA,0.0161901	NA,0.80997	0.000214511	0.000347179
3	rs78817789	123866982	A,NA	G,NA	0.978131,NA	0.0186304,NA	0.0135185,NA	0.774278,NA	0.000214245	0.000346048
3	rs78387851	123159737	A,NA	C,NA	0.978131,NA	0.0251543,NA	0.0135185,NA	1.20216,NA	0.000213677	0.000325573
3	rs111271941	123327589	NA,T	NA,C	NA,0.858135	NA,0.0258663	NA,0.0122515	NA,1.45907	0.000211096	0.000353076
3	rs77785597	123809198	NA,C	NA,T	NA,0.896825	NA,0.01682	NA,0.0140528	NA,0.635752	0.000210454	0.000337749
3	rs145838065	123131362	NA,A	NA,G	NA,0.965278	NA,-0.0333566	NA,0.0233493	NA,0.814963	0.000209317	0.000345619
3	rs10893077	123578396	A,A	G,G	0.253479,0.27381	-0.0107957,-0.017902	0.00454514,0.00958635	1.75602,1.20873	0.000208109	0.00147175
3	rs10893083	123616456	G,G	A,A	0.426441,0.785714	0.00675375,-0.00272822	0.0039978,0.0104178	1.04025,0.100501	0.000207806	0.000264197
3	rs144731884	123486903	NA,A	NA,G	NA,0.962302	NA,0.0328021	NA,0.0224433	NA,0.842053	0.000207488	0.00032912
3	rs7937848	123722392	G,G	A,A	0.67992,0.527778	-0.00561807,0.00638344	0.0042382,0.00856258	0.732878,0.341067	0.000207207	0.000272019
3	rs540295423	122977597	NA,A	NA,G	NA,0.934524	NA,0.0287099	NA,0.0172809	NA,1.01484	0.000207183	0.000349609
3	rs10736533	123732227	C,C	T,T	0.67992,0.525794	-0.00548152,0.0062795	0.0042382,0.00856075	0.707997,0.334194	0.000207134	0.000271866
3	rs73028907	123886120	C,C	T,T	0.94831,0.947421	-0.00943233,-0.0426791	0.00893021,0.0191524	0.536309,1.58746	0.000207044	0.000294227
3	rs75431905	123487643	NA,G	NA,T	NA,0.962302	NA,0.0327422	NA,0.0224433	NA,0.839842	0.000206678	0.000327864
3	rs141196378	123602951	NA,A	NA,C	NA,0.99504	NA,0.0975043	NA,0.0608454	NA,0.962386	0.000206165	0.000352647
3	rs2212474	123729397	A,A	G,G	0.680915,0.526786	-0.00553161,0.00643406	0.0042417,0.00856165	0.716249,0.344522	0.000205997	0.000270366
3	rs7937718	123728176	T,T	C,C	0.680915,0.526786	-0.00553161,0.00643406	0.0042417,0.00856165	0.716249,0.344522	0.000205997	0.000270366
3	rs1893065	123728637	C,C	T,T	0.680915,0.526786	-0.00553161,0.00643406	0.0042417,0.00856165	0.716249,0.344522	0.000205997	0.000270366
3	rs146616426	123628270	NA,A	NA,G	NA,0.99504	NA,0.0974616	NA,0.0608454	NA,0.961768	0.000205954	0.000352282
3	rs149396753	123606198	NA,G	NA,A	NA,0.99504	NA,0.0972554	NA,0.0608454	NA,0.95879	0.000204938	0.000350526
3	rs181471338	123607623	NA,C	NA,G	NA,0.99504	NA,0.0971207	NA,0.0608454	NA,0.956845	0.000204278	0.000349384
3	rs4935850	123722730	A,A	G,G	0.67992,0.527778	-0.00557256,0.00643475	0.0042382,0.00856258	0.724543,0.344522	0.000203258	0.000267303
3	rs4936854	123722696	A,A	G,G	0.67992,0.527778	-0.00557256,0.00643475	0.0042382,0.00856258	0.724543,0.344522	0.000203258	0.000267303
3	rs111450226	123591574	T,NA	C,NA	0.972167,NA	0.0125092,NA	0.0120196,NA	0.525788,NA	0.000202673	0.000340699
3	rs4936782	123039881	NA,A	NA,G	NA,0.954365	NA,-0.0295725	NA,0.0204832	NA,0.827368	0.000202657	0.000322953
3	rs187108455	123606912	NA,G	NA,C	NA,0.99504	NA,0.096772	NA,0.0608454	NA,0.951822	0.000202585	0.000346456
3	rs138738981	123609457	NA,C	NA,T	NA,0.99504	NA,0.0965661	NA,0.0608454	NA,0.948861	0.000201594	0.000344744
3	rs76694006	123407474	NA,G	NA,A	NA,0.929563	NA,-0.0337708	NA,0.0167057	NA,1.36425	0.000200691	0.000316121
3	rs80047114	123584834	A,NA	G,NA	0.972167,NA	0.0118881,NA	0.0120196,NA	0.491289,NA	0.000200587	0.000336732
3	rs17092996	123374587	G,NA	A,NA	0.979125,NA	0.0368612,NA	0.0138296,NA	2.11408,NA	0.000200385	0.00032067
3	rs4587739	123754073	T,T	A,A	0.67495,0.526786	-0.00591714,0.00382695	0.00422113,0.00856165	0.793235,0.183836	0.000200117	0.000254802
3	rs77952010	123569684	A,NA	G,NA	0.971173,NA	0.012298,NA	0.0118166,NA	0.525788,NA	0.000199744	0.000333726
3	rs7114725	123710229	T,T	G,G	0.678926,0.527778	-0.00570895,0.00548971	0.00423473,0.00856258	0.750514,0.282796	0.000199644	0.000259923
3	rs7480204	123709030	G,G	C,C	0.678926,0.526786	-0.00570895,0.00554003	0.00423473,0.00856165	0.750514,0.28602	0.000199591	0.000260066
3	rs191668128	123883589	NA,T	NA,C	NA,0.982143	NA,-0.041421	NA,0.0322783	NA,0.700262	0.00019843	0.000355567
3	rs1792006	123442548	A,A	G,G	0.213718,0.34127	0.00505638,0.0208344	0.00482314,0.00901572	0.530954,1.68113	0.00019791	0.000352364
3	rs12225240	123707204	A,A	C,C	0.678926,0.527778	-0.00566349,0.00569343	0.00423473,0.00856258	0.742093,0.295762	0.000197277	0.000257788
3	rs181972715	123876352	NA,T	NA,C	NA,0.982143	NA,-0.0412894	NA,0.0322783	NA,0.697155	0.000197273	0.000353426
3	rs7102914	123208630	G,G	T,T	0.725646,0.488095	-0.00562077,-0.0157334	0.0044312,0.00855178	0.689018,1.18177	0.000196079	0.000309051
3	rs117724123	123547203	NA,A	NA,G	NA,0.923611	NA,-0.022766	NA,0.0160932	NA,0.803612	0.000195294	0.000340872
3	rs117553712	123357380	T,NA	C,NA	0.980119,NA	0.0151749,NA	0.0141639,NA	0.54668,NA	0.000195004	0.000315527
3	rs7126541	123712725	G,G	A,A	0.678926,0.527778	-0.00566349,0.00548971	0.00423473,0.00856258	0.742093,0.282796	0.000194899	0.00025407
3	rs4348914	123709470	C,C	T,T	0.678926,0.526786	-0.00566349,0.00548911	0.00423473,0.00856165	0.742093,0.282796	0.000194072	0.000253094
3	rs74851036	123331168	NA,A	NA,G	NA,0.859127	NA,0.0254514	NA,0.0122874	NA,1.4165	0.000193523	0.00032403
3	rs151104519	123286471	T,NA	C,NA	0.99503,NA	-0.0362215,NA	0.0281148,NA	0.704153,NA	0.000193181	0.000335438
3	rs75778936	123006534	C,NA	T,NA	0.939364,NA	0.0127549,NA	0.00828432,NA	0.907818,NA	0.00019195	0.000356637
3	rs12574231	123252802	T,T	C,C	0.957256,0.90873	-0.0184178,-0.0209322	0.00977441,0.014843	1.22529,0.800056	0.000191346	0.000338052
3	rs2276077	122932817	T,T	C,C	0.949304,0.874008	-0.0104218,-0.0248168	0.00901262,0.0128817	0.606363,1.26728	0.000191154	0.000312358
3	rs141371320	123288435	G,NA	A,NA	0.985089,NA	0.0208941,NA	0.0163138,NA	0.698368,NA	0.000190707	0.000297731
3	rs10502272	123710711	C,C	T,T	0.678926,0.527778	-0.00561347,0.00548971	0.00423473,0.00856258	0.732878,0.282796	0.000189834	0.000247816
3	rs73026818	123873881	A,A	T,T	0.952286,0.949405	-0.0102585,-0.0408007	0.00927543,0.019504	0.570678,1.43835	0.000189314	0.000259556
3	rs3741112	123495847	G,G	C,C	0.706759,0.825397	0.00931973,0.0183747	0.00434302,0.0112602	1.49648,0.988365	0.000189163	0.000273989
3	rs57117717	123275356	A,NA	T,NA	0.958251,NA	0.0152228,NA	0.00988495,NA	0.908122,NA	0.000189138	0.000302842
3	rs7928288	123707869	T,T	G,G	0.678926,0.527778	-0.00561347,0.00548971	0.00423473,0.00856258	0.732878,0.282796	0.000189069	0.000246998
3	rs76583376	123263872	G,NA	T,NA	0.958251,NA	0.0152199,NA	0.00988495,NA	0.907865,NA	0.000189051	0.000302705
3	rs182246089	123103137	NA,T	NA,C	NA,0.969246	NA,0.0411379	NA,0.0247591	NA,1.01499	0.000188584	0.000332752
3	rs4936805	123298088	A,A	G,G	0.529821,0.1875	-0.00946203,0.0094415	0.00396135,0.0109519	1.77177,0.410452	0.000188264	0.000336185
3	rs77620496	123483715	NA,C	NA,T	NA,0.962302	NA,0.031265	NA,0.0224433	NA,0.78622	0.000188093	0.000299033
3	rs80195744	123265438	C,NA	T,NA	0.958251,NA	0.015177,NA	0.00988495,NA	0.90415,NA	0.000187796	0.00030073
3	rs10892954	122904086	A,NA	G,NA	0.59841,NA	0.00516828,NA	0.00403319,NA	0.698883,NA	0.000187349	0.000288368
3	rs17127388	123331520	NA,T	NA,C	NA,0.859127	NA,0.0251598	NA,0.0122874	NA,1.39149	0.000187162	0.000313365
3	rs10893006	123183969	T,T	C,C	0.65507,0.535714	-0.00525801,-0.0162079	0.0041594,0.00857124	0.685746,1.23188	0.000186899	0.000300354
3	rs59666488	123277438	G,G	T,T	0.930418,0.950397	-0.0132798,-0.0337068	0.00777053,0.0196877	1.05823,1.06106	0.000186136	0.000327409
3	rs2282560	123279902	T,T	A,A	0.930418,0.951389	-0.0134282,-0.033072	0.00777053,0.0198773	1.07587,1.01705	0.000185745	0.000326225
3	rs12284170	123274637	A,NA	G,NA	0.958251,NA	0.0150974,NA	0.00988495,NA	0.89728,NA	0.000185501	0.000297117
3	rs147856800	123746898	T,NA	C,NA	0.979125,NA	-0.0222881,NA	0.0138296,NA	0.970438,NA	0.000184954	0.000343707
3	rs17127917	123768341	G,NA	A,NA	0.959245,NA	0.016585,NA	0.00999958,NA	1.01232,NA	0.000184854	0.000288308
3	rs118145155	123640071	NA,T	NA,C	NA,0.977182	NA,0.0417999	NA,0.0286274	NA,0.840878	0.000184313	0.00031031
3	rs74621048	123486294	A,NA	G,NA	0.974155,NA	0.0334468,NA	0.0124606,NA	2.13845,NA	0.000183778	0.000327387
```
