## Supplementary material for "Characterization of shared and ancestry-specific signals driving complex traits using multi-ancestry fine-mapping": susiex_nc3.cs80.snp

```
BP	SNP	PIP(CS1)	LogBF(CS1,Pop1)	LogBF(CS1,Pop2)	PIP(CS2)	LogBF(CS2,Pop1)	LogBF(CS2,Pop2)	PIP(CS3)	LogBF(CS3,Pop1)	LogBF(CS3,Pop2)
122894748	rs7944480	6.96101e-10	-0.506327	-0.877334	4.93306e-05	-0.558562	-0.919203	7.26477e-05	-0.738126	-0.754018
122894817	rs73608668	1.04821e-10	-1.71147	-1.56543	9.92026e-06	-1.5369	-1.54483	1.36881e-05	-1.61839	-1.54286
122894872	rs11218925	1.72801e-10	-1.68524	-1.09177	1.2559e-05	-1.6682	-1.17767	2.14813e-05	-1.696	-1.01458
122895392	rs4542425	2.17757e-10	-1.39786	-1.14791	1.52099e-05	-1.60121	-1.05315	2.21775e-05	-1.57838	-1.1003
122895724	rs113638160	7.61789e-10	-1.29349	-4.00431e-10	0.000112062	-0.657255	-4.00431e-10	0.000145202	-0.799642	-4.00431e-10
122896886	rs10458987	2.04255e-10	-1.47846	-1.13132	2.51429e-05	-1.06537	-1.08636	3.49874e-05	-1.11914	-1.10364
122896991	rs138925612	1.18761e-10	-1.74751	-1.40453	9.03831e-06	-1.65215	-1.52269	1.47081e-05	-1.56842	-1.52095
122897040	rs11820454	5.57188e-09	-1.26002e-10	0.696331	0.000353382	-1.26002e-10	0.491239	0.000676088	-1.26002e-10	0.738557
122897223	rs74749324	1.23684e-09	-1.26002e-10	-0.808839	7.58621e-05	-1.26002e-10	-1.04739	0.000113957	-1.26002e-10	-1.04195
122897355	rs736973	9.90318e-09	-0.472636	1.74409	0.000541789	-0.621322	1.53989	0.00111535	-0.612386	1.85154
122897730	rs736972	1.51044e-09	-0.608997	-4.00431e-10	9.0716e-05	-0.868577	-4.00431e-10	0.000154494	-0.737614	-4.00431e-10
122897818	rs12576582	1.36897e-10	-1.45681	-1.55312	1.58747e-05	-1.04739	-1.56419	1.99191e-05	-1.22221	-1.56387
122898067	rs2077542	1.57053e-09	-0.569985	-4.00431e-10	9.24196e-05	-0.849971	-4.00431e-10	0.000158095	-0.71457	-4.00431e-10
122898129	rs2012271	1.61802e-09	-0.7827	0.242501	7.97209e-05	-1.05637	0.0585921	0.000156202	-0.925122	0.198505
122898132	rs4631891	2.18021e-10	-1.4479	-1.09666	2.73551e-05	-1.01742	-1.04999	3.79695e-05	-1.07306	-1.06792
122898510	rs12574704	1.36092e-10	-1.46191	-1.55391	1.60387e-05	-1.0357	-1.5656	2.01544e-05	-1.20899	-1.56535
122899373	rs76379555	1.24232e-10	-1.75049	-1.35651	8.8287e-06	-1.70716	-1.49114	1.40616e-05	-1.6469	-1.48741
122899441	rs10790553	8.94219e-09	0.591338	0.578042	0.0010855	0.948735	0.664752	0.00143239	0.595863	0.893472
122899726	rs11218926	6.91658e-10	-1.28469	-0.105371	9.71915e-05	-0.739444	-0.060182	0.000116144	-1.14421	0.121281
122899947	rs76213259	5.85206e-10	-1.26002e-10	-1.55719	4.52919e-05	-1.26002e-10	-1.56318	6.81208e-05	-1.26002e-10	-1.55648
122900412	rs4936766	9.44749e-10	-0.451916	-0.62632	6.70892e-05	-0.524824	-0.645463	9.91584e-05	-0.71842	-0.462628
122900927	rs112836126	5.31911e-10	-1.65268	-4.00431e-10	4.04776e-05	-1.67556	-4.00431e-10	6.34031e-05	-1.62825	-4.00431e-10
122900937	rs6589965	9.62897e-10	-0.852502	-0.206707	7.63193e-05	-1.07376	0.0323798	0.000140159	-0.946473	0.111485
122900999	rs188526859	9.8046e-10	-1.26002e-10	-1.04113	6.9088e-05	-1.26002e-10	-1.14093	0.000108545	-1.26002e-10	-1.0906
122901455	rs11218927	1.4331e-09	-0.661561	-4.00431e-10	8.78172e-05	-0.901053	-4.00431e-10	0.00014887	-0.774695	-4.00431e-10
122902389	rs35076880	2.13913e-09	-1.24297	0.981968	0.00023107	-0.574258	0.640668	0.000295066	-0.97828	0.887714
122903234	rs190694277	6.32219e-10	-1.47992	-4.00431e-10	9.15896e-05	-0.858993	-4.00431e-10	0.000116979	-1.01578	-4.00431e-10
122903430	rs11218928	1.52521e-10	-1.74117	-1.16068	1.20159e-05	-1.6886	-1.20148	1.88558e-05	-1.74606	-1.09488
122903903	rs10750230	7.75872e-10	-0.520989	-0.754179	5.72926e-05	-0.535587	-0.792552	8.34654e-05	-0.719365	-0.633968
122904036	rs117217993	1.15527e-10	-1.74769	-1.43196	8.38499e-06	-1.71793	-1.53194	1.33245e-05	-1.66379	-1.52437
122904086	rs10892954	1.40419e-09	-0.681941	-4.00431e-10	0.000101036	-0.76083	-4.00431e-10	0.000187349	-0.544793	-4.00431e-10
122904264	rs11825576	5.23377e-09	-1.26002e-10	0.633732	0.000339944	-1.26002e-10	0.452472	0.000669061	-1.26002e-10	0.728109
122904468	rs12273037	6.20132e-09	0.217907	0.585454	0.00063572	0.481432	0.597016	0.000886076	0.174512	0.834525
122904530	rs12286407	6.20132e-09	0.217907	0.585454	0.00063572	0.481432	0.597016	0.000886076	0.174512	0.834525
122904704	rs11218930	2.22504e-10	-1.56154	-0.962673	2.41192e-05	-1.32175	-0.87155	3.33981e-05	-1.37909	-0.890174
122905055	rs11825773	1.24934e-10	-1.56367	-1.5377	1.19788e-05	-1.34262	-1.55055	1.53574e-05	-1.4981	-1.54807
122905059	rs922252	6.26422e-09	0.270852	0.542602	0.00059307	0.497477	0.511525	0.000837949	0.204786	0.748405
122905223	rs141446843	1.1546e-09	-1.26002e-10	-0.877647	0.000106901	-1.26002e-10	-0.704411	0.000148363	-1.26002e-10	-0.778103
122905291	rs922253	6.25974e-09	-1.26002e-10	0.812739	0.000403591	-1.26002e-10	0.624092	0.000803203	-1.26002e-10	0.910842
122905891	rs7952418	6.24909e-09	-1.26002e-10	0.811035	0.000406434	-1.26002e-10	0.631111	0.000804428	-1.26002e-10	0.912366
122905950	rs7939203	5.99472e-09	-1.26002e-10	0.769478	0.000390518	-1.26002e-10	0.591165	0.000771005	-1.26002e-10	0.869928
122906028	rs11218931	3.72173e-09	0.292788	-4.00431e-10	0.000201605	-0.0699999	-4.00431e-10	0.000336054	0.0395062	-4.00431e-10
122906354	rs191579815	4.85061e-10	-1.74488	-4.00431e-10	4.09439e-05	-1.66411	-4.00431e-10	6.31583e-05	-1.63212	-4.00431e-10
122906650	rs10892955	5.99472e-09	-1.26002e-10	0.769478	0.000390518	-1.26002e-10	0.591165	0.000771005	-1.26002e-10	0.869928
122906708	rs11218932	7.76184e-10	-1.26002e-10	-1.27477	6.40024e-05	-1.26002e-10	-1.21739	9.29022e-05	-1.26002e-10	-1.24622
122906753	rs10892956	6.43303e-09	-1.26002e-10	0.840045	0.000400694	-1.26002e-10	0.616888	0.000800476	-1.26002e-10	0.90744
122906809	rs60576349	1.24185e-10	-1.56773	-1.53965	1.18902e-05	-1.34861	-1.55198	1.52616e-05	-1.50282	-1.54961
122906847	rs57088882	1.24396e-10	-1.56773	-1.53795	1.1905e-05	-1.34861	-1.55074	1.52821e-05	-1.50282	-1.54827
122906896	rs11218933	5.87228e-09	-1.26002e-10	0.748843	0.000382851	-1.26002e-10	0.571335	0.000754926	-1.26002e-10	0.848853
122907049	rs111595802	5.92989e-09	-1.26002e-10	0.758606	0.000386459	-1.26002e-10	0.580716	0.000762491	-1.26002e-10	0.858824
122907269	rs113186636	5.92989e-09	-1.26002e-10	0.758606	0.000386459	-1.26002e-10	0.580716	0.000762491	-1.26002e-10	0.858824
122907428	rs148452394	5.03002e-09	-1.26002e-10	0.594025	0.000329965	-1.26002e-10	0.422676	0.000644474	-1.26002e-10	0.690668
122907488	rs12288965	5.79738e-09	-1.26002e-10	0.736006	0.000378158	-1.26002e-10	0.559001	0.000745092	-1.26002e-10	0.835742
122907579	rs117467034	1.14747e-10	-1.74224	-1.44419	8.26798e-06	-1.72911	-1.53481	1.30464e-05	-1.68247	-1.52678
122907687	rs12282109	5.56632e-09	-1.26002e-10	0.695333	0.000363668	-1.26002e-10	0.51993	0.000714769	-1.26002e-10	0.794193
122907861	rs12289206	5.68041e-09	-1.26002e-10	0.715622	0.000370824	-1.26002e-10	0.539418	0.000729738	-1.26002e-10	0.81492
122907871	rs58822282	4.92652e-09	-1.26002e-10	0.573233	0.000323448	-1.26002e-10	0.402728	0.000630922	-1.26002e-10	0.669416
122907942	rs10892957	5.7561e-09	0.313065	0.415796	0.000563455	0.564776	0.393002	0.000780082	0.263744	0.617889
122908373	rs4323879	6.41764e-10	0.0742356	-1.53917	5.42697e-05	0.134437	-1.51678	7.40978e-05	0.0466638	-1.51904
122908422	rs80087013	3.662e-09	0.27661	-4.00431e-10	0.000565295	0.961039	-4.00431e-10	0.000570133	0.568103	-4.00431e-10
122908460	rs11218934	5.62601e-09	-1.26002e-10	0.706	0.000367412	-1.26002e-10	0.530175	0.0007226	-1.26002e-10	0.80509
122908557	rs143765705	6.07644e-10	-1.26002e-10	-1.51957	4.55358e-05	-1.26002e-10	-1.55781	6.80852e-05	-1.26002e-10	-1.55701
122908588	rs11218935	5.62601e-09	-1.26002e-10	0.706	0.000367412	-1.26002e-10	0.530175	0.0007226	-1.26002e-10	0.80509
122908621	rs12788858	2.42874e-10	-1.09346	-1.34315	1.5041e-05	-1.30184	-1.36369	2.41582e-05	-1.31887	-1.27427
122908683	rs74329579	4.69132e-09	-1.26002e-10	0.524313	0.000308623	-1.26002e-10	0.35581	0.000600143	-1.26002e-10	0.619401
122908760	rs7943107	4.6021e-09	-1.26002e-10	0.505112	0.000302993	-1.26002e-10	0.337401	0.000588474	-1.26002e-10	0.599767
122908834	rs7943123	5.24059e-09	-1.26002e-10	0.635033	0.00034321	-1.26002e-10	0.462032	0.000672059	-1.26002e-10	0.73258
122909276	rs115390033	4.77789e-09	-1.26002e-10	0.5426	0.000314083	-1.26002e-10	0.373346	0.000611469	-1.26002e-10	0.638099
122909311	rs74939851	4.77789e-09	-1.26002e-10	0.5426	0.000314083	-1.26002e-10	0.373346	0.000611469	-1.26002e-10	0.638099
122909531	rs150786526	5.0723e-10	-1.70019	-4.00431e-10	4.0233e-05	-1.68162	-4.00431e-10	5.75091e-05	-1.72582	-4.00431e-10
122909635	rs12420012	4.98791e-09	-1.26002e-10	0.585617	0.000329949	-1.26002e-10	0.422628	0.000631251	-1.26002e-10	0.669938
122909777	rs12420026	6.49831e-09	-1.26002e-10	0.850142	0.000420726	-1.26002e-10	0.665673	0.000810548	-1.26002e-10	0.919945
122909789	rs3892259	7.54012e-10	-0.381938	-0.921809	5.54433e-05	-0.606737	-0.754212	8.66146e-05	-0.618733	-0.697565
122909950	rs7126108	4.80488e-10	-1.05535	-0.699006	6.20765e-05	-0.628381	-0.619561	7.14793e-05	-0.83216	-0.676198
122910307	rs7126682	4.17636e-10	-1.55371	-0.340833	5.09153e-05	-1.25994	-0.186207	6.44307e-05	-1.30864	-0.303536
122910392	rs11218936	5.11682e-10	-0.452303	-1.23915	3.3183e-05	-0.695746	-1.17853	5.00151e-05	-0.715636	-1.14981
122911091	rs11605702	1.08517e-10	-1.70579	-1.53645	9.77448e-06	-1.58022	-1.51631	1.52702e-05	-1.53999	-1.51187
122911172	rs117049730	9.47812e-10	-1.26002e-10	-1.075	7.29179e-05	-1.26002e-10	-1.08698	0.000109211	-1.26002e-10	-1.08448
122911532	rs12574868	1.08621e-10	-1.71384	-1.52745	9.83206e-06	-1.58586	-1.5048	1.53863e-05	-1.5444	-1.49988
122911703	rs12573932	1.11455e-10	-1.69485	-1.52069	1.03182e-05	-1.54828	-1.49412	1.62012e-05	-1.50263	-1.49005
122911915	rs11826861	1.11022e-10	-1.69782	-1.52161	1.03411e-05	-1.54491	-1.49527	1.62105e-05	-1.50087	-1.49124
122911997	rs112650695	1.11985e-10	-1.69611	-1.51468	1.08943e-05	-1.50968	-1.4784	1.72022e-05	-1.46392	-1.46881
122912010	rs113830786	1.11985e-10	-1.69611	-1.51468	1.08943e-05	-1.50968	-1.4784	1.72022e-05	-1.46392	-1.46881
122912408	rs9665920	1.10628e-10	-1.70348	-1.5195	1.02529e-05	-1.55613	-1.49262	1.6055e-05	-1.51324	-1.48851
122912710	rs141780088	4.82634e-10	-1.7499	-4.00431e-10	3.75035e-05	-1.75188	-4.00431e-10	5.60864e-05	-1.75087	-4.00431e-10
122912838	rs138669837	5.51589e-10	-1.61635	-4.00431e-10	4.19227e-05	-1.64048	-4.00431e-10	6.16916e-05	-1.65562	-4.00431e-10
122912990	rs7931114	1.11256e-10	-1.69782	-1.5195	1.03686e-05	-1.54491	-1.49262	1.62549e-05	-1.50087	-1.48851
122913164	rs73017806	8.41682e-10	-1.19375	-4.00431e-10	9.02512e-05	-0.873713	-4.00431e-10	0.000131773	-0.896684	-4.00431e-10
122913519	rs11218939	1.00135e-09	-1.02005	-4.00431e-10	0.000192773	-0.114795	-4.00431e-10	0.000231179	-0.334576	-4.00431e-10
122914324	rs60405069	1.20504e-10	-1.59066	-1.54682	1.24355e-05	-1.33258	-1.52318	1.91728e-05	-1.30189	-1.52239
122914772	rs73608698	1.72924e-10	-1.23287	-1.54343	2.12118e-05	-0.758164	-1.56359	3.04951e-05	-0.797201	-1.563
122915426	rs73608699	1.21646e-10	-1.59066	-1.53738	1.26065e-05	-1.33258	-1.50952	1.94387e-05	-1.30189	-1.50861
122916430	rs10160839	3.11021e-10	-0.629037	-1.56026	4.28269e-05	-0.0700133	-1.54913	8.17935e-05	0.180865	-1.55443
122916857	rs9704283	7.76e-10	-1.35631	0.0813055	9.48101e-05	-1.1953	0.370863	0.000123659	-1.25502	0.294779
122917768	rs11600486	1.19739e-10	-1.61784	-1.526	1.22464e-05	-1.37718	-1.49389	1.88546e-05	-1.34814	-1.49287
122917955	rs11600517	1.18686e-10	-1.61341	-1.53926	1.22337e-05	-1.3698	-1.50232	1.88164e-05	-1.34048	-1.50256
122918159	rs4936767	1.09582e-10	-1.74896	-1.48352	9.4268e-06	-1.7166	-1.41616	1.34172e-05	-1.73309	-1.44814
122919030	rs77274954	1.22961e-10	-1.62706	-1.49023	1.24229e-05	-1.52558	-1.33118	1.88705e-05	-1.45417	-1.386
122919222	rs116852495	1.01374e-10	-1.74626	-1.56409	8.26183e-06	-1.72159	-1.54308	1.29236e-05	-1.66974	-1.54896
122919272	rs73610509	1.20709e-10	-1.60318	-1.53259	1.23416e-05	-1.37186	-1.49147	1.90122e-05	-1.34288	-1.4898
122919802	rs185768417	5.49181e-10	-1.62073	-4.00431e-10	4.7583e-05	-1.51383	-4.00431e-10	7.44995e-05	-1.46697	-4.00431e-10
122919988	rs111706621	1.2219e-10	-1.62981	-1.49377	1.20655e-05	-1.52929	-1.35668	1.83529e-05	-1.45842	-1.40956
122920073	rs73610510	1.23279e-10	-1.57688	-1.53782	1.34231e-05	-1.2835	-1.49584	2.07903e-05	-1.24514	-1.49814
122920415	rs116365065	1.31689e-10	-1.70311	-1.3456	1.03634e-05	-1.68624	-1.35178	1.49976e-05	-1.72829	-1.34158
122920990	rs7941944	1.3124e-10	-1.7053	-1.34683	1.03246e-05	-1.68879	-1.35299	1.49564e-05	-1.72981	-1.34282
122921103	rs7942063	1.23352e-10	-1.57385	-1.54026	1.32063e-05	-1.29406	-1.50155	2.04176e-05	-1.25849	-1.50288
122921167	rs7942164	1.24084e-10	-1.56871	-1.53949	1.33319e-05	-1.28583	-1.50032	2.06179e-05	-1.24994	-1.50167
122921784	rs530260798	1.17489e-09	-1.26002e-10	-0.860224	7.71208e-05	-1.26002e-10	-1.03094	0.000111824	-1.26002e-10	-1.06084
122922076	rs17127018	6.19938e-10	-1.26002e-10	-1.49954	4.81058e-05	-1.26002e-10	-1.50291	7.22726e-05	-1.26002e-10	-1.49732
122922672	rs73017808	5.51812e-10	-1.61595	-4.00431e-10	3.78546e-05	-1.74256	-4.00431e-10	5.60718e-05	-1.75113	-4.00431e-10
122923059	rs7128812	1.25336e-10	-1.56348	-1.53468	1.35439e-05	-1.27752	-1.49285	2.09508e-05	-1.24132	-1.49427
122923110	rs7128932	1.26779e-10	-1.55282	-1.53389	1.37903e-05	-1.26069	-1.49166	2.1345e-05	-1.22386	-1.49309
122923421	rs7102045	1.27087e-10	-1.55819	-1.5261	1.38346e-05	-1.26914	-1.48	2.14045e-05	-1.23263	-1.48154
122923456	rs79846733	1.02279e-10	-1.73619	-1.56526	8.16757e-06	-1.73654	-1.5396	1.26221e-05	-1.69598	-1.54634
122923766	rs56131320	1.26125e-10	-1.55819	-1.53369	1.36783e-05	-1.26914	-1.49136	2.1165e-05	-1.23263	-1.49279
122923816	rs79824361	9.14453e-10	-1.11083	-4.00431e-10	5.7036e-05	-1.33263	-4.00431e-10	8.83064e-05	-1.29695	-4.00431e-10
122923965	rs118172907	5.1993e-10	-1.67546	-4.00431e-10	4.29729e-05	-1.61574	-4.00431e-10	6.29637e-05	-1.63521	-4.00431e-10
122924394	rs77426690	1.3253e-10	-1.70599	-1.33636	1.04234e-05	-1.6896	-1.34266	1.51081e-05	-1.73029	-1.33225
122925210	rs12791065	6.19477e-10	-1.50028	-4.00431e-10	4.91017e-05	-1.48242	-4.00431e-10	8.64565e-05	-1.31812	-4.00431e-10
122925434	rs61158837	1.16543e-09	-1.26002e-10	-0.868312	7.37425e-05	-1.26002e-10	-1.07573	0.000118613	-1.26002e-10	-1.0019
122925552	rs60659602	1.16543e-09	-1.26002e-10	-0.868312	7.37425e-05	-1.26002e-10	-1.07573	0.000118613	-1.26002e-10	-1.0019
122925616	rs139918207	1.02643e-10	-1.7323	-1.5656	8.16348e-06	-1.73996	-1.53668	1.25692e-05	-1.7027	-1.54381
122926127	rs7111590	1.27704e-10	-1.54737	-1.53206	1.39471e-05	-1.25216	-1.48888	2.15939e-05	-1.21502	-1.49034
122926146	rs7111598	1.2781e-10	-1.54737	-1.53124	1.39645e-05	-1.25216	-1.48764	2.16205e-05	-1.21502	-1.48911
122926165	rs12418736	1.02695e-10	-1.7317	-1.56568	8.16783e-06	-1.74042	-1.53569	1.25684e-05	-1.70363	-1.54295
122926204	rs76535928	5.44688e-10	-1.62894	-4.00431e-10	4.90847e-05	-1.48276	-4.00431e-10	6.71004e-05	-1.57158	-4.00431e-10
122926473	rs7122466	7.28285e-10	0.0151945	-1.35366	8.33213e-05	0.286972	-1.24058	7.86502e-05	-0.116093	-1.29666
122926664	rs1841580	1.28165e-10	-1.54737	-1.52846	1.40225e-05	-1.25216	-1.48349	2.17095e-05	-1.21502	-1.485
122926844	rs1461495	1.28763e-10	-1.54186	-1.52932	1.41255e-05	-1.24355	-1.48478	2.18761e-05	-1.2061	-1.48627
122926945	rs7123232	1.28055e-10	-1.54737	-1.52932	1.40045e-05	-1.25216	-1.48478	2.16819e-05	-1.21502	-1.48627
122927207	rs114923478	1.14544e-09	-1.26002e-10	-0.885612	7.26821e-05	-1.26002e-10	-1.09022	0.000116783	-1.26002e-10	-1.01745
122927238	rs7109336	1.29702e-10	-1.54186	-1.52206	1.4277e-05	-1.24355	-1.47411	2.21085e-05	-1.2061	-1.4757
122927239	rs75927620	1.26099e-10	-1.62567	-1.46642	1.27309e-05	-1.52372	-1.30856	1.92368e-05	-1.45203	-1.36891
122927254	rs115026276	1.34119e-10	-1.71099	-1.31944	1.0537e-05	-1.69544	-1.32598	1.53162e-05	-1.73367	-1.31519
122927263	rs7109348	1.29227e-10	-1.54186	-1.52573	1.42008e-05	-1.24355	-1.47946	2.19917e-05	-1.2061	-1.481
122928116	rs7949127	1.29824e-10	-1.54186	-1.52112	1.42964e-05	-1.24355	-1.47275	2.21384e-05	-1.2061	-1.47435
122928126	rs7949220	1.29824e-10	-1.54186	-1.52112	1.42964e-05	-1.24355	-1.47275	2.21384e-05	-1.2061	-1.47435
122928175	rs7948948	1.31947e-10	-1.5306	-1.51616	1.46514e-05	-1.22612	-1.46565	2.27009e-05	-1.18804	-1.46732
122928622	rs4802	1.15379e-10	-1.73968	-1.44126	9.88407e-06	-1.70994	-1.37545	1.40497e-05	-1.72558	-1.40958
122928634	rs3763897	1.03315e-10	-1.72592	-1.56545	8.28536e-06	-1.74414	-1.51768	1.26475e-05	-1.71164	-1.52866
122928875	rs4936770	1.22174e-10	-1.7381	-1.38561	1.06378e-05	-1.70706	-1.30484	1.50022e-05	-1.72329	-1.34628
122929201	rs77374206	5.16432e-10	-1.68221	-4.00431e-10	4.1018e-05	-1.6623	-4.00431e-10	5.82403e-05	-1.71319	-4.00431e-10
122929221	rs113288257	4.88145e-10	-1.73854	-4.00431e-10	3.91756e-05	-1.70826	-4.00431e-10	5.71183e-05	-1.73264	-4.00431e-10
122929407	rs1064585	1.32213e-10	-1.5306	-1.51414	1.46933e-05	-1.22612	-1.4628	2.27653e-05	-1.18804	-1.46449
122929624	rs1461496	6.89341e-10	0.0161958	-1.40962	7.88425e-05	0.295043	-1.3039	7.57747e-05	-0.102003	-1.348
122931017	rs76100066	8.65308e-10	-1.16607	-4.00431e-10	0.000109935	-0.676419	-4.00431e-10	0.000143158	-0.813815	-4.00431e-10
122931154	rs56828988	1.05316e-10	-1.70746	-1.56473	8.07221e-06	-1.75043	-1.53745	1.22128e-05	-1.7291	-1.54619
122931174	rs117269401	5.41228e-10	-1.63531	-4.00431e-10	5.42698e-05	-1.38234	-4.00431e-10	7.99401e-05	-1.39649	-4.00431e-10
122931213	rs1461497	1.32665e-10	-1.52486	-1.51647	1.47747e-05	-1.21729	-1.4661	2.28992e-05	-1.1789	-1.46776
122931268	rs74852789	4.82435e-10	-1.75031	-4.00431e-10	4.01411e-05	-1.68391	-4.00431e-10	7.47624e-05	-1.46345	-4.00431e-10
122931570	rs60104917	1.14743e-09	-1.26002e-10	-0.883873	7.27879e-05	-1.26002e-10	-1.08876	0.000116966	-1.26002e-10	-1.01588
122931625	rs41361350	1.3334e-10	-1.52486	-1.51139	1.4881e-05	-1.21729	-1.45893	2.30626e-05	-1.1789	-1.46065
122932123	rs10892958	1.90512e-10	-1.30848	-1.37096	1.89303e-05	-1.05915	-1.3764	2.85571e-05	-1.06764	-1.35823
122932178	rs11823704	1.13649e-09	-1.26002e-10	-0.893457	7.22072e-05	-1.26002e-10	-1.09677	0.000115964	-1.26002e-10	-1.02449
122932182	rs41302367	6.70662e-10	-1.26002e-10	-1.42089	5.19569e-05	-1.26002e-10	-1.4259	7.82682e-05	-1.26002e-10	-1.41762
122932285	rs41302369	7.02481e-10	-1.37454	-4.00431e-10	5.69532e-05	-1.33408	-4.00431e-10	9.43809e-05	-1.23043	-4.00431e-10
122932365	rs4935825	4.99237e-10	-0.156535	-1.55954	3.86368e-05	-0.173231	-1.54887	4.19633e-05	-0.486883	-1.55409
122932409	rs11218941	1.95187e-10	-1.2914	-1.3638	1.94751e-05	-1.03784	-1.36933	2.93846e-05	-1.04646	-1.35083
122932430	rs72488031	9.19178e-10	-1.2199	0.114223	0.000114257	-1.0555	0.417639	0.000178553	-0.928127	0.335246
122932524	rs79563213	1.39921e-10	-1.75192	-1.23615	9.8066e-06	-1.74876	-1.34449	1.52483e-05	-1.749	-1.3043
122932636	rs75882958	1.53881e-10	-1.55477	-1.33821	1.22215e-05	-1.52862	-1.34449	1.68472e-05	-1.61946	-1.33412
122932732	rs146867887	1.32473e-09	-0.740191	-4.00431e-10	0.000183196	-0.165755	-4.00431e-10	0.000248745	-0.261339	-4.00431e-10
122932776	rs2276074	1.21592e-10	-1.75105	-1.37743	1.02555e-05	-1.71763	-1.33087	1.54395e-05	-1.72615	-1.31468
122932777	rs1136141	1.93799e-10	-1.09977	-1.56256	2.68481e-05	-0.522776	-1.56334	3.86622e-05	-0.558806	-1.5641
122932802	rs2276075	8.97147e-10	-1.22996	0.10002	0.000111219	-1.06701	0.402205	0.000173686	-0.940654	0.320137
122932817	rs2276077	9.66709e-10	-1.13494	0.0796783	0.000121226	-0.958746	0.38009	0.000191154	-0.823173	0.298489
122933132	rs2236658	1.22685e-10	-1.74934	-1.3702	1.02829e-05	-1.73049	-1.31534	1.54754e-05	-1.73631	-1.30221
122933181	rs2236659	1.20019e-10	-1.62111	-1.5204	1.047e-05	-1.46196	-1.56584	1.5358e-05	-1.48143	-1.5647
122933231	rs80291945	1.54974e-10	-1.55702	-1.32887	1.17681e-05	-1.53102	-1.3799	1.62996e-05	-1.62131	-1.36532
122933527	rs2236660	1.19164e-10	-1.62604	-1.52262	1.03933e-05	-1.46932	-1.56582	1.52442e-05	-1.48854	-1.56503
122933603	rs41302371	7.52663e-10	-1.30554	-4.00431e-10	7.19052e-05	-1.10096	-4.00431e-10	0.000105886	-1.11541	-4.00431e-10
122933677	rs7944075	5.31749e-10	-1.65298	-4.00431e-10	4.23857e-05	-1.6295	-4.00431e-10	5.95618e-05	-1.69075	-4.00431e-10
122934736	rs11218943	1.07404e-10	-1.68672	-1.56584	8.06935e-06	-1.75189	-1.53635	1.21071e-05	-1.74056	-1.54341
122934746	rs78493120	9.26836e-10	-1.09738	-4.00431e-10	0.000123196	-0.562531	-4.00431e-10	0.000142646	-0.817403	-4.00431e-10
122935087	rs2276078	1.27646e-09	-1.26002e-10	-0.777306	8.25551e-05	-1.26002e-10	-0.962844	0.000133157	-1.26002e-10	-0.88624
122935410	rs73017811	6.56842e-10	-1.44171	-4.00431e-10	5.71416e-05	-1.33078	-4.00431e-10	8.1929e-05	-1.37191	-4.00431e-10
122935517	rs12225163	1.06199e-10	-1.69824	-1.56561	8.07826e-06	-1.75161	-1.53553	1.21775e-05	-1.73496	-1.54322
122935866	rs112744581	1.05795e-09	-0.88571	-0.0793533	0.000160171	-0.583854	0.283784	0.000266669	-0.403057	0.2113
122935892	rs112666455	3.65735e-10	-0.942299	-1.08495	2.02866e-05	-1.36294	-1.00341	2.78067e-05	-1.48076	-0.971725
122935912	rs11218944	3.64198e-10	-0.946508	-1.08495	2.02276e-05	-1.36585	-1.00341	2.77391e-05	-1.4832	-0.971725
122936021	rs78385105	2.65527e-10	-1.74791	-0.599533	3.29317e-05	-1.66702	-0.214854	4.45733e-05	-1.69346	-0.287173
122936022	rs7131452	1.07207e-10	-1.75062	-1.50377	8.9703e-06	-1.72017	-1.46222	1.29242e-05	-1.73163	-1.48704
122936377	rs11218945	1.05894e-10	-1.70103	-1.56569	8.08881e-06	-1.75135	-1.53447	1.22084e-05	-1.73333	-1.54231
122936471	rs79261381	1.31811e-09	-1.26002e-10	-0.7452	8.49092e-05	-1.26002e-10	-0.934728	0.000137188	-1.26002e-10	-0.85641
122936483	rs11218946	3.72934e-10	-0.938501	-1.06925	2.06881e-05	-1.3603	-0.986447	2.8358e-05	-1.47856	-0.954293
122936666	rs12575564	1.90878e-10	-1.125	-1.55251	2.82434e-05	-0.470065	-1.56538	4.14013e-05	-0.489848	-1.56461
122936811	rs77876049	1.00106e-09	-0.93724	-0.0830963	0.00015504	-0.598377	0.265752	0.000259083	-0.410468	0.189849
122936901	rs60397091	1.32552e-09	-1.26002e-10	-0.739597	8.53274e-05	-1.26002e-10	-0.929814	0.000137905	-1.26002e-10	-0.851201
122936990	rs12224973	3.7657e-10	-0.93427	-1.06378	2.0872e-05	-1.35737	-0.980537	2.86008e-05	-1.47611	-0.948222
122937019	rs57630504	1.32552e-09	-1.26002e-10	-0.739597	8.53274e-05	-1.26002e-10	-0.929814	0.000137905	-1.26002e-10	-0.851201
122937456	rs113954756	1.40596e-10	-1.74776	-1.2355	1.21732e-05	-1.7343	-1.14277	1.84375e-05	-1.73954	-1.12384
122937512	rs146638853	1.41568e-10	-1.56149	-1.41489	1.06893e-05	-1.53577	-1.47129	1.48704e-05	-1.62496	-1.45344
122937521	rs76088419	1.87634e-10	-1.1431	-1.55157	2.75258e-05	-0.495991	-1.5652	4.0362e-05	-0.515572	-1.5643
122937860	rs190733142	1.40596e-10	-1.74776	-1.2355	1.21732e-05	-1.7343	-1.14277	1.84375e-05	-1.73954	-1.12384
122938257	rs73610550	1.06875e-10	-1.74866	-1.50883	8.89166e-06	-1.72054	-1.47065	1.28191e-05	-1.73309	-1.49374
122939095	rs74526153	1.86129e-10	-1.15115	-1.55157	2.72089e-05	-0.507569	-1.5652	3.9901e-05	-0.527059	-1.5643
122939250	rs7943796	2.82713e-10	-0.719063	-1.56566	2.05776e-05	-0.787672	-1.56443	2.46989e-05	-1.00541	-1.5656
122939340	rs7933208	1.41231e-10	-1.74776	-1.231	1.22353e-05	-1.7343	-1.13768	1.85337e-05	-1.73954	-1.11864
122939884	rs7111596	1.04521e-10	-1.7494	-1.53036	8.60878e-06	-1.72294	-1.50059	1.24766e-05	-1.73494	-1.51898
122939921	rs11825490	1.39782e-09	-1.26002e-10	-0.686485	8.80592e-05	-1.26002e-10	-0.898301	0.000141708	-1.26002e-10	-0.823995
122939984	rs76347323	2.50634e-10	-1.74695	-0.658215	3.06358e-05	-1.66973	-0.284407	4.15143e-05	-1.69691	-0.354815
122940032	rs10892959	3.8965e-10	-0.90563	-1.05828	2.14198e-05	-1.3374	-0.974597	2.92615e-05	-1.45937	-0.94212
122940169	rs117096809	4.99928e-10	-1.71469	-4.00431e-10	3.83591e-05	-1.72932	-4.00431e-10	5.75753e-05	-1.72467	-4.00431e-10
122940283	rs80047973	9.55592e-10	-0.93724	-0.129585	0.000138357	-0.598377	0.151903	0.000231039	-0.410468	0.0752879
122940339	rs73610554	1.36983e-09	-1.26002e-10	-0.706717	8.78283e-05	-1.26002e-10	-0.900926	0.00014219	-1.26002e-10	-0.820599
122940813	rs3763896	1.37771e-09	-1.26002e-10	-0.700981	8.82728e-05	-1.26002e-10	-0.895878	0.000142952	-1.26002e-10	-0.815256
122940883	rs1361	5.27354e-10	-1.66128	-4.00431e-10	3.99136e-05	-1.68959	-4.00431e-10	6.28691e-05	-1.63671	-4.00431e-10
122940886	rs11218948	1.03598e-10	-1.72313	-1.5655	8.11871e-06	-1.74556	-1.53658	1.24122e-05	-1.71495	-1.54413
122941911	rs1129056	1.36906e-10	-1.57925	-1.43061	1.03599e-05	-1.55473	-1.48364	1.44608e-05	-1.63939	-1.46694
122942018	rs116274621	1.3681e-10	-1.57925	-1.43131	1.03543e-05	-1.55473	-1.48418	1.44522e-05	-1.63939	-1.46753
122942097	rs10892960	1.05077e-10	-1.74866	-1.5258	8.69504e-06	-1.72054	-1.49302	1.25745e-05	-1.73309	-1.513
122942108	rs115214030	1.36323e-10	-1.58136	-1.43276	1.03192e-05	-1.55699	-1.48532	1.44097e-05	-1.64109	-1.46878
122942284	rs114901619	1.36517e-10	-1.57925	-1.43346	1.03369e-05	-1.55473	-1.48585	1.44257e-05	-1.63939	-1.46937
122942908	rs11218950	1.15254e-10	-1.64179	-1.54022	1.01712e-05	-1.49319	-1.56356	1.48893e-05	-1.51156	-1.56556
122943184	rs138029442	8.74149e-10	-1.26002e-10	-1.1559	6.52413e-05	-1.26002e-10	-1.19822	9.63548e-05	-1.26002e-10	-1.20973
122943495	rs7949414	1.0501e-10	-1.75005	-1.52505	8.57257e-06	-1.72525	-1.5025	1.24214e-05	-1.73669	-1.52166
122943802	rs11218951	1.07187e-10	-1.6892	-1.56538	8.05899e-06	-1.75192	-1.5376	1.21008e-05	-1.73949	-1.54501
122944128	rs117702536	5.21196e-10	-1.67303	-4.00431e-10	4.14458e-05	-1.65192	-4.00431e-10	5.86446e-05	-1.70627	-4.00431e-10
122944739	rs4936771	1.14966e-10	-1.64631	-1.5382	1.00951e-05	-1.50015	-1.56411	1.47873e-05	-1.51827	-1.56573
122944769	rs12226705	1.07218e-10	-1.6892	-1.56509	8.04303e-06	-1.75192	-1.53958	1.20802e-05	-1.73949	-1.5467
122945027	rs4936772	1.07202e-10	-1.6892	-1.56525	8.05093e-06	-1.75192	-1.5386	1.20904e-05	-1.73949	-1.54586
122945084	rs147579139	8.53735e-10	-1.17953	-4.00431e-10	0.000101433	-0.756915	-4.00431e-10	0.000140105	-0.835376	-4.00431e-10
122945137	rs11608035	1.8438e-10	-1.16003	-1.55212	2.68598e-05	-0.52037	-1.56531	3.93904e-05	-0.539759	-1.56448
122945278	rs4936773	1.07351e-10	-1.68814	-1.56492	8.03534e-06	-1.75191	-1.54055	1.20647e-05	-1.73996	-1.54753
122945367	rs73610557	1.3596e-09	-1.26002e-10	-0.71421	8.72514e-05	-1.26002e-10	-0.907516	0.000141202	-1.26002e-10	-0.827577
122945672	rs4936774	1.05041e-10	-1.70965	-1.56516	8.09663e-06	-1.75	-1.53486	1.22849e-05	-1.72748	-1.54191
122945908	rs11218953	1.15332e-10	-1.64631	-1.53502	1.00881e-05	-1.50015	-1.5648	1.47857e-05	-1.51827	-1.56584
122946060	rs11218954	2.05054e-10	-1.74066	-0.86522	1.60135e-05	-1.69457	-0.908308	2.28814e-05	-1.72729	-0.920149
122946134	rs116227398	1.34801e-10	-1.58554	-1.43982	1.02172e-05	-1.56146	-1.49078	1.42752e-05	-1.64445	-1.47479
122946342	rs142531839	1.07371e-10	-1.68814	-1.56473	8.02774e-06	-1.75191	-1.54149	1.2055e-05	-1.73996	-1.54833
122946343	rs76813965	1.06652e-09	-0.840421	-0.116575	0.000150067	-0.531356	0.166128	0.000249703	-0.346686	0.0891929
122946401	rs76381550	1.15208e-10	-1.64631	-1.5361	1.00903e-05	-1.50015	-1.56459	1.47859e-05	-1.51827	-1.56582
122947398	rs75592753	1.5836e-09	-1.26002e-10	-0.561697	0.000132695	-1.26002e-10	-0.488257	0.000214511	-1.26002e-10	-0.409404
122947589	rs75738626	1.9418e-10	-1.10647	-1.5539	2.98223e-05	-0.415445	-1.56561	4.38798e-05	-0.43131	-1.565
122947926	rs11218955	3.12586e-10	-0.672316	-1.51196	2.36629e-05	-0.726642	-1.48576	2.78112e-05	-0.954683	-1.49764
122948063	rs144815819	6.15874e-10	-1.26002e-10	-1.50611	4.63934e-05	-1.26002e-10	-1.53915	6.99975e-05	-1.26002e-10	-1.52931
122948124	rs11218956	1.07559e-10	-1.68707	-1.56404	8.00599e-06	-1.7519	-1.54422	1.20218e-05	-1.74041	-1.55063
122948825	rs11218957	1.07588e-10	-1.68707	-1.56378	7.999e-06	-1.7519	-1.5451	1.2013e-05	-1.74041	-1.55137
122948913	rs114514950	1.31567e-10	-1.61297	-1.43667	9.94503e-06	-1.59089	-1.48835	1.40048e-05	-1.66625	-1.47211
122949407	rs80078512	1.93439e-10	-1.10943	-1.55477	2.88687e-05	-0.447835	-1.56572	4.22988e-05	-0.467789	-1.56522
122949414	rs7115313	1.15358e-10	-1.64956	-1.53156	1.00324e-05	-1.50517	-1.56533	1.47154e-05	-1.5231	-1.56577
122949545	rs7115329	1.15252e-10	-1.65163	-1.5304	9.99868e-06	-1.5084	-1.56546	1.46706e-05	-1.52621	-1.56571
122949640	rs11218959	1.07801e-10	-1.68599	-1.56288	7.97914e-06	-1.75187	-1.54761	1.19826e-05	-1.74086	-1.55345
122949658	rs11218960	1.15252e-10	-1.65163	-1.5304	9.99868e-06	-1.5084	-1.56546	1.46706e-05	-1.52621	-1.56571
122949995	rs74581495	1.33798e-10	-1.58481	-1.44801	1.01611e-05	-1.56067	-1.49708	1.41848e-05	-1.64386	-1.48174
122950513	rs7941144	2.49147e-10	-1.73108	-0.68003	1.74927e-05	-1.75171	-0.762821	2.61741e-05	-1.74879	-0.764209
122951507	rs75961927	4.83224e-10	-1.74867	-4.00431e-10	3.75512e-05	-1.7506	-4.00431e-10	5.60916e-05	-1.75078	-4.00431e-10
122951571	rs115280794	1.16623e-10	-1.71161	-1.45859	8.74167e-06	-1.70311	-1.5051	1.27662e-05	-1.74032	-1.49064
122951627	rs77467414	2.49355e-10	-1.745	-0.665281	2.87854e-05	-1.66229	-0.354149	3.89908e-05	-1.6908	-0.423644
122952324	rs74236722	1.03624e-09	-0.801175	-0.184626	0.000144289	-0.486006	0.0815163	0.000242527	-0.298055	0.0114042
122952484	rs12417502	1.08661e-10	-1.68381	-1.55712	7.90821e-06	-1.75179	-1.55662	1.18868e-05	-1.74173	-1.56061
122952605	rs11218961	2.81003e-10	-0.750562	-1.54023	2.12711e-05	-0.802857	-1.5161	2.52405e-05	-1.02172	-1.5276
122952823	rs7949583	3.24901e-10	-0.65005	-1.49558	3.09489e-05	-0.481254	-1.46272	3.27862e-05	-0.798599	-1.48916
122953126	rs10750231	1.89819e-09	-0.380499	-4.00431e-10	0.000169998	-0.240522	-4.00431e-10	0.000314863	-0.0256286	-4.00431e-10
122953183	rs11825955	1.29557e-09	-1.26002e-10	-0.762449	8.36353e-05	-1.26002e-10	-0.949844	0.000135007	-1.26002e-10	-0.872442
122953264	rs61904419	5.00037e-10	-1.71447	-4.00431e-10	3.76128e-05	-1.74896	-4.00431e-10	5.64062e-05	-1.74519	-4.00431e-10
122953293	rs144480288	1.27114e-09	-1.26002e-10	-0.781485	8.2254e-05	-1.26002e-10	-0.966498	0.000132641	-1.26002e-10	-0.890119
122953301	rs117282560	1.08836e-10	-1.6827	-1.55661	7.88429e-06	-1.75174	-1.5597	1.1857e-05	-1.74215	-1.5627
122953504	rs56154230	2.25246e-10	-1.74601	-0.765952	2.48071e-05	-1.66605	-0.499129	3.38456e-05	-1.6939	-0.562059
122953568	rs12222562	1.11951e-10	-1.74783	-1.46327	9.22921e-06	-1.71805	-1.43589	1.32295e-05	-1.73115	-1.46417
122954011	rs3829272	1.09453e-10	-1.68159	-1.55208	7.8621e-06	-1.75167	-1.56258	1.18292e-05	-1.74256	-1.56463
122954945	rs11218962	2.1829e-10	-1.74858	-0.794752	2.37369e-05	-1.67685	-0.532429	3.24826e-05	-1.70271	-0.594354
122955402	rs2276348	1.099e-10	-1.68046	-1.54912	7.85304e-06	-1.7516	-1.56381	1.18163e-05	-1.74297	-1.56532
122955871	rs11218963	1.099e-10	-1.68046	-1.54912	7.85304e-06	-1.7516	-1.56381	1.18163e-05	-1.74297	-1.56532
122955941	rs74946342	9.74803e-10	-0.760462	-0.286458	0.00013528	-0.439092	-0.0298744	0.000228699	-0.24781	-0.0975484
122956048	rs112728802	4.81998e-10	-1.75121	-4.00431e-10	4.175e-05	-1.64461	-4.00431e-10	8.06828e-05	-1.38724	-4.00431e-10
122956120	rs77485665	2.15915e-10	-1.74858	-0.805692	2.3438e-05	-1.67685	-0.5451	3.2086e-05	-1.70271	-0.606639
122956167	rs112221133	1.12071e-09	-1.26002e-10	-0.907436	7.45853e-05	-1.26002e-10	-1.06437	0.00011984	-1.26002e-10	-0.991607
122956249	rs116076860	1.39841e-10	-1.56977	-1.41887	1.05621e-05	-1.54461	-1.47443	1.47198e-05	-1.63171	-1.45687
122956487	rs201926307	6.92037e-10	-1.26002e-10	-1.38952	5.44999e-05	-1.26002e-10	-1.37811	8.06392e-05	-1.26002e-10	-1.38778
122956601	rs76561142	1.92702e-10	-1.1276	-1.54041	2.8339e-05	-0.473783	-1.55829	4.16015e-05	-0.493537	-1.55609
122956764	rs143172004	1.10041e-10	-1.68159	-1.54672	7.84676e-06	-1.75167	-1.56454	1.18172e-05	-1.74256	-1.56565
122957062	rs11218965	1.10164e-10	-1.68046	-1.54672	7.84731e-06	-1.7516	-1.56454	1.18124e-05	-1.74297	-1.56565
122957218	rs11218966	1.9258e-10	-1.1276	-1.54104	2.83293e-05	-0.473783	-1.55863	4.15853e-05	-0.493537	-1.55648
122957786	rs75665886	1.92467e-10	-1.1276	-1.54163	2.84457e-05	-0.473783	-1.55453	4.17609e-05	-0.493537	-1.55227
122958062	rs191075805	5.67539e-10	-1.58785	-4.00431e-10	4.43429e-05	-1.58436	-4.00431e-10	6.53917e-05	-1.59737	-4.00431e-10
122958259	rs11218967	1.1437e-10	-1.75067	-1.43904	9.5449e-06	-1.72777	-1.39253	1.3665e-05	-1.73858	-1.42435
122958478	rs11218968	1.19943e-10	-1.66291	-1.47923	9.72154e-06	-1.5462	-1.55576	1.44531e-05	-1.55901	-1.54784
122958770	rs139074057	5.41689e-09	-1.26002e-10	0.668122	0.00042183	-1.26002e-10	0.668292	0.00056286	-1.26002e-10	0.555265
122958806	rs149425310	1.08128e-10	-1.70266	-1.54319	7.84527e-06	-1.75117	-1.56523	1.19365e-05	-1.73233	-1.56584
122959217	rs77444923	1.38458e-10	-1.59644	-1.40215	1.01552e-05	-1.59718	-1.46115	1.43845e-05	-1.66921	-1.4424
122959457	rs7130164	1.13189e-10	-1.75111	-1.44899	9.26817e-06	-1.72985	-1.41987	1.32991e-05	-1.74012	-1.44995
122959900	rs11218973	1.08298e-10	-1.70171	-1.54256	7.84336e-06	-1.75128	-1.56536	1.19295e-05	-1.73291	-1.56584
122960409	rs149954267	1.42341e-10	-1.55858	-1.41236	1.07441e-05	-1.53268	-1.46928	1.49385e-05	-1.62258	-1.45124
122960578	rs59958180	1.03035e-09	-1.26002e-10	-0.991499	7.32382e-05	-1.26002e-10	-1.08259	0.000115856	-1.26002e-10	-1.02541
122960754	rs60236427	3.10002e-10	-0.859269	-1.33331	1.695e-05	-1.30476	-1.24128	2.27077e-05	-1.43186	-1.2232
122960784	rs7104473	2.4676e-10	-0.994672	-1.42607	1.48241e-05	-1.35387	-1.32619	2.29561e-05	-1.3249	-1.31928
122960871	rs111295957	9.45382e-10	-0.663733	-0.413834	0.000138308	-0.285748	-0.16108	0.00023321	-0.0943693	-0.231459
122961206	rs78988848	7.85076e-10	-0.835518	-0.427857	0.000101997	-0.525683	-0.225682	0.000177176	-0.340599	-0.260026
122961623	rs7123187	3.20127e-10	-1.60667	-0.553771	3.41384e-05	-1.52082	-0.325066	4.87513e-05	-1.52588	-0.365158
122961658	rs11218976	2.99638e-10	-1.61541	-0.611168	2.22503e-05	-1.55833	-0.715627	3.19128e-05	-1.60091	-0.713849
122962272	rs12361252	2.8746e-10	-0.721077	-1.54699	3.29722e-05	-0.339	-1.54165	5.39501e-05	-0.248034	-1.54167
122962787	rs76138306	4.99056e-10	-1.71644	-4.00431e-10	3.78423e-05	-1.74288	-4.00431e-10	5.75775e-05	-1.72463	-4.00431e-10
122962900	rs7113273	3.19666e-10	-1.6228	-0.539081	3.29045e-05	-1.55777	-0.324932	4.64329e-05	-1.56241	-0.377345
122963251	rs112938964	1.08881e-09	-0.608806	-0.32751	0.000158847	-0.210554	-0.097816	0.000283011	0.0074614	-0.139743
122963417	rs7938792	3.23693e-10	-1.48196	-0.667404	3.96832e-05	-1.2716	-0.42378	6.13601e-05	-1.20821	-0.452796
122963558	rs7952655	1.07984e-09	-0.627223	-0.317367	0.00015721	-0.231952	-0.0867746	0.000279639	-0.0154054	-0.12886
122963584	rs7131609	6.82385e-10	-1.40356	-4.00431e-10	4.50923e-05	-1.5676	-4.00431e-10	7.13437e-05	-1.51026	-4.00431e-10
122964100	rs10892961	3.1378e-10	-1.43132	-0.749139	2.21493e-05	-1.41918	-0.859323	3.26402e-05	-1.43909	-0.853132
122964354	rs147399355	1.07684e-10	-1.69386	-1.55609	7.86816e-06	-1.75185	-1.56164	1.19061e-05	-1.73729	-1.56343
122964594	rs11218978	1.07712e-10	-1.69486	-1.55483	7.87049e-06	-1.75181	-1.56138	1.19119e-05	-1.73677	-1.56345
122965487	rs7109445	2.22816e-10	-1.11555	-1.40726	1.72756e-05	-1.14506	-1.38196	2.42628e-05	-1.17545	-1.41337
122965906	rs11218979	1.08469e-10	-1.69743	-1.54527	7.84943e-06	-1.75043	-1.56543	1.19349e-05	-1.73248	-1.56582
122966626	rs7121616	2.87271e-10	-1.61124	-0.657488	2.03068e-05	-1.61103	-0.754324	2.96151e-05	-1.6364	-0.753084
122966836	rs75581711	2.46898e-10	-0.885696	-1.53449	2.62935e-05	-0.579302	-1.52768	4.23476e-05	-0.504136	-1.52772
122966845	rs150310458	1.09331e-10	-1.68702	-1.54775	7.84142e-06	-1.75189	-1.565	1.18422e-05	-1.74043	-1.56566
122966846	rs80271152	2.76578e-10	-1.64197	-0.664693	1.95582e-05	-1.64178	-0.761134	2.86113e-05	-1.66406	-0.7599
122966868	rs75228513	2.54717e-10	-0.86021	-1.52879	2.72541e-05	-0.549679	-1.52143	4.39353e-05	-0.473584	-1.52146
122966962	rs7122306	2.85858e-10	-1.61617	-0.657488	2.02068e-05	-1.61597	-0.754324	2.94831e-05	-1.64086	-0.753084
122966972	rs79401687	2.75328e-10	-0.796184	-1.51501	3.01019e-05	-0.475515	-1.49621	4.85883e-05	-0.397144	-1.49724
122967340	rs4936775	2.22876e-10	-0.960608	-1.56193	1.7502e-05	-0.953784	-1.56021	2.14703e-05	-1.14764	-1.56345
122967897	rs111538248	5.66604e-10	-0.788178	-0.801317	7.99008e-05	-0.420074	-0.57545	0.000142366	-0.216909	-0.602457
122968159	rs113712713	4.46875e-10	-0.867836	-0.959041	6.30801e-05	-0.47568	-0.756225	0.000111302	-0.28489	-0.780625
122969104	rs186636230	5.26233e-10	-1.66341	-4.00431e-10	5.23088e-05	-1.41915	-4.00431e-10	7.01812e-05	-1.52669	-4.00431e-10
122969331	rs11218980	5.80368e-10	-1.26002e-10	-1.56549	4.52869e-05	-1.26002e-10	-1.56329	6.76376e-05	-1.26002e-10	-1.5636
122969449	rs111672098	1.34503e-09	-0.724985	-4.00431e-10	7.68965e-05	-1.03385	-4.00431e-10	0.000131543	-0.898432	-4.00431e-10
122969700	rs7104160	1.68264e-10	-1.23903	-1.56459	2.02477e-05	-0.811067	-1.5572	2.99534e-05	-0.819471	-1.55865
122969778	rs4936776	1.14803e-10	-1.66545	-1.52049	7.86897e-06	-1.74993	-1.56345	1.18041e-05	-1.74731	-1.562
122969957	rs55653765	3.27496e-10	-1.45212	-0.685561	4.47476e-05	-1.11864	-0.456635	7.38048e-05	-1.01315	-0.463189
122970040	rs56266115	3.18721e-10	-1.45212	-0.712723	4.34028e-05	-1.11864	-0.487151	7.15932e-05	-1.01315	-0.493613
122970265	rs7121089	7.04841e-10	-1.37118	-4.00431e-10	4.84563e-05	-1.49565	-4.00431e-10	7.68083e-05	-1.43645	-4.00431e-10
122970409	rs55910302	3.27038e-10	-1.44675	-0.69233	4.3971e-05	-1.11085	-0.481933	7.28656e-05	-1.00474	-0.484407
122970484	rs74394148	4.8651e-09	0.560688	-4.00431e-10	0.000542397	0.919688	-4.00431e-10	0.00124284	1.34739	-4.00431e-10
122970740	rs74494176	1.71106e-10	-1.22217	-1.5647	2.07546e-05	-0.788275	-1.55527	3.06803e-05	-0.796781	-1.55736
122970801	rs74743786	3.20991e-10	-1.44675	-0.710993	4.38273e-05	-1.11085	-0.485206	7.2338e-05	-1.00474	-0.491674
122971458	rs11218981	2.99793e-10	-1.49264	-0.73342	3.35308e-05	-1.0443	-0.819549	6.04386e-05	-0.86614	-0.809999
122971742	rs10892962	2.93471e-10	-1.64918	-0.598194	2.19332e-05	-1.70874	-0.579572	3.20025e-05	-1.72329	-0.588657
122971950	rs140765244	1.43958e-09	-1.26002e-10	-0.657048	0.000117915	-1.26002e-10	-0.60635	0.000175798	-1.26002e-10	-0.608428
122972415	rs192431638	5.14609e-10	-1.68575	-4.00431e-10	4.00325e-05	-1.68662	-4.00431e-10	5.89839e-05	-1.7005	-4.00431e-10
122972596	rs11218982	1.86503e-10	-1.1518	-1.5489	1.73583e-05	-1.02992	-1.49232	2.19974e-05	-1.20916	-1.47768
122972629	rs111727295	3.30978e-10	-1.4072	-0.7199	4.71487e-05	-1.02778	-0.495224	7.87618e-05	-0.909676	-0.501662
122972765	rs74994098	3.14719e-10	-1.44119	-0.736285	4.52294e-05	-1.0509	-0.513667	7.57463e-05	-0.930328	-0.520049
122973083	rs111911622	8.56151e-10	-1.17671	-4.00431e-10	5.58346e-05	-1.35392	-4.00431e-10	8.94783e-05	-1.28377	-4.00431e-10
122973512	rs28526591	1.29966e-09	-1.26002e-10	-0.759301	9.97664e-05	-1.26002e-10	-0.773478	0.00013016	-1.26002e-10	-0.909
122973624	rs75123566	8.56151e-10	-1.17671	-4.00431e-10	5.58346e-05	-1.35392	-4.00431e-10	8.94783e-05	-1.28377	-4.00431e-10
122974412	rs565242561	5.10304e-10	-1.69415	-4.00431e-10	3.89974e-05	-1.71281	-4.00431e-10	5.86152e-05	-1.70677	-4.00431e-10
122975116	rs117471617	3.11189e-10	-1.3784	-0.810357	4.56487e-05	-0.95803	-0.597306	7.70386e-05	-0.83003	-0.603429
122975167	rs12286213	3.16374e-10	-1.38446	-0.787768	4.64175e-05	-0.966883	-0.571751	7.82759e-05	-0.839571	-0.577955
122975292	rs149202801	1.15874e-10	-1.63101	-1.54565	7.91299e-06	-1.74226	-1.56554	1.17072e-05	-1.75172	-1.56584
122975308	rs12287454	3.11171e-10	-1.39593	-0.792882	4.53808e-05	-0.983688	-0.577533	7.64282e-05	-0.857696	-0.583718
122975915	rs11218985	2.99108e-10	-1.42478	-0.803568	4.29627e-05	-1.02636	-0.589621	7.21119e-05	-0.903779	-0.595769
122976153	rs11218986	1.17845e-10	-1.61316	-1.54663	7.95757e-06	-1.73678	-1.56541	1.17064e-05	-1.75181	-1.56582
122976453	rs7933576	2.95961e-10	-1.4303	-0.808632	4.23672e-05	-1.03458	-0.595352	7.10661e-05	-0.912675	-0.601482
122976618	rs7933934	3.02819e-10	-1.40739	-0.808632	4.38333e-05	-1.00056	-0.595352	7.37274e-05	-0.87591	-0.601482
122976682	rs12279824	2.9212e-10	-1.40739	-0.844603	4.20817e-05	-1.00056	-0.636134	7.07903e-05	-0.87591	-0.642133
122976828	rs77859246	1.92622e-10	-1.10598	-1.56245	2.35288e-05	-0.665682	-1.5524	3.45209e-05	-0.681969	-1.55423
122977181	rs76079260	2.99752e-10	-1.40198	-0.824224	4.34111e-05	-0.992581	-0.613015	7.30677e-05	-0.867292	-0.619088
122977369	rs79741699	9.19389e-10	-1.10545	-4.00431e-10	5.92652e-05	-1.29429	-4.00431e-10	9.54392e-05	-1.21928	-4.00431e-10
122977504	rs113058453	2.76255e-10	-1.40282	-0.905007	3.95897e-05	-1.0202	-0.677545	6.65169e-05	-0.90211	-0.678199
122977596	rs552636298	1.48107e-09	-1.26002e-10	-0.628637	0.000108894	-1.26002e-10	-0.685931	0.00015891	-1.26002e-10	-0.709426
122977597	rs540295423	1.95313e-09	-1.26002e-10	-0.351966	0.000142453	-1.26002e-10	-0.417296	0.000207183	-1.26002e-10	-0.444162
122977619	rs111569801	2.95028e-10	-1.40739	-0.834697	4.25575e-05	-1.00056	-0.624891	7.15882e-05	-0.87591	-0.630926
122977710	rs112365107	2.95028e-10	-1.40739	-0.834697	4.25575e-05	-1.00056	-0.624891	7.15882e-05	-0.87591	-0.630926
122977999	rs113912672	2.96716e-10	-1.40168	-0.834697	4.29171e-05	-0.992149	-0.624891	7.22414e-05	-0.866826	-0.630926
122978010	rs111323421	6.07119e-10	-1.52043	-4.00431e-10	6.89083e-05	-1.14353	-4.00431e-10	8.76193e-05	-1.30476	-4.00431e-10
122978221	rs12283333	2.9493e-10	-1.40772	-0.834697	4.25366e-05	-1.00105	-0.624891	7.15503e-05	-0.876439	-0.630926
122978433	rs539232	2.90471e-10	-1.41305	-0.844603	4.1731e-05	-1.00893	-0.636134	7.01534e-05	-0.884948	-0.642133
122978827	rs12283600	2.92961e-10	-1.40198	-0.84714	4.2506e-05	-0.992581	-0.634083	7.09089e-05	-0.867292	-0.649078
122978883	rs10892964	1.17526e-10	-1.6352	-1.52729	7.91462e-06	-1.74342	-1.56418	1.17507e-05	-1.75151	-1.56234
122979095	rs12283819	3.02203e-10	-1.3784	-0.839658	4.41574e-05	-0.95803	-0.630521	7.45297e-05	-0.83003	-0.636538
122979116	rs12283772	3.04184e-10	-1.37186	-0.839658	4.45794e-05	-0.948518	-0.630521	7.52974e-05	-0.819782	-0.636538
122979125	rs12283776	3.09395e-10	-1.35984	-0.834697	4.56196e-05	-0.931082	-0.624891	7.71562e-05	-0.801008	-0.630926
122979229	rs75546972	5.69728e-10	-1.584	-4.00431e-10	6.19648e-05	-1.24974	-4.00431e-10	8.00516e-05	-1.39509	-4.00431e-10
122979489	rs112492529	2.86919e-10	-1.4303	-0.839658	4.09031e-05	-1.03458	-0.630521	6.86179e-05	-0.912675	-0.636538
122979613	rs111260380	2.91327e-10	-1.41963	-0.83508	4.19426e-05	-1.01869	-0.621313	7.08908e-05	-0.895496	-0.62113
122979815	rs74807714	5.03926e-10	-1.70673	-4.00431e-10	4.28381e-05	-1.61888	-4.00431e-10	6.15328e-05	-1.6582	-4.00431e-10
122980203	rs78817148	5.74844e-10	-1.57506	-4.00431e-10	6.29248e-05	-1.23437	-4.00431e-10	8.10972e-05	-1.38212	-4.00431e-10
122980231	rs12287002	2.92268e-10	-1.42523	-0.826256	4.11735e-05	-1.02702	-0.631493	6.92564e-05	-0.904498	-0.635452
122980506	rs11218988	2.6311e-10	-1.69694	-0.659645	2.02802e-05	-1.62731	-0.739352	3.54125e-05	-1.49446	-0.716243
122981076	rs10458940	1.15724e-10	-1.67834	-1.49961	7.91571e-06	-1.75145	-1.55601	1.1972e-05	-1.7437	-1.55149
122981156	rs111881976	3.14402e-10	-1.31535	-0.863135	4.65843e-05	-0.867236	-0.667811	7.90837e-05	-0.73238	-0.674879
122981375	rs10458941	2.73566e-10	-1.65502	-0.662595	2.16426e-05	-1.56051	-0.741134	3.85621e-05	-1.40902	-0.716475
122981538	rs147505463	4.4807e-09	0.47838	-4.00431e-10	0.000727122	1.21278	-4.00431e-10	0.000919909	1.04651	-4.00431e-10
122981764	rs80197279	3.13434e-10	-1.32875	-0.852815	4.62377e-05	-0.886364	-0.65615	7.83809e-05	-0.752923	-0.663263
122981796	rs77669620	3.17197e-10	-1.32176	-0.847875	4.69634e-05	-0.87637	-0.650571	7.96683e-05	-0.742188	-0.657706
122982004	rs113016928	3.18165e-10	-1.35984	-0.806743	4.65731e-05	-0.931083	-0.604203	7.86683e-05	-0.801009	-0.611517
122982006	rs140675677	6.25757e-10	-1.26002e-10	-1.49019	5.6047e-05	-1.26002e-10	-1.35012	8.4235e-05	-1.26002e-10	-1.34416
122982204	rs9666251	1.34797e-10	-1.72617	-1.29922	9.05418e-06	-1.744	-1.42908	1.39487e-05	-1.71133	-1.43105
122982316	rs949155	1.84119e-10	-1.15438	-1.5592	2.21494e-05	-0.730428	-1.54807	3.22321e-05	-0.754153	-1.55065
122982825	rs12290985	3.03716e-10	-1.40198	-0.811088	4.28857e-05	-0.992581	-0.625191	7.21015e-05	-0.867292	-0.6324
122982928	rs4936777	4.4098e-10	-1.65674	-0.183417	3.44324e-05	-1.56192	-0.275392	5.9891e-05	-1.41039	-0.274854
122983156	rs192203033	3.35958e-09	0.190417	-4.00431e-10	0.000261136	0.188733	-4.00431e-10	0.000485044	0.406474	-4.00431e-10
122983728	rs7948719	1.37183e-09	0.474841	-1.1801	9.32017e-05	0.197069	-1.03861	9.14036e-05	-0.156396	-1.10609
122983896	rs78124657	2.86935e-10	-1.55798	-0.711921	3.90347e-05	-1.1375	-0.574355	6.12899e-05	-1.09088	-0.571267
122983924	rs79189146	5.22125e-10	-1.67125	-4.00431e-10	4.00722e-05	-1.68563	-4.00431e-10	6.29461e-05	-1.63549	-4.00431e-10
122984689	rs11218990	2.00086e-10	-1.62489	-1.00552	1.95085e-05	-1.55339	-0.852071	2.75833e-05	-1.59771	-0.862845
122984881	rs12275310	1.88311e-10	-1.60106	-1.09	1.90507e-05	-1.49322	-0.93598	2.67799e-05	-1.54578	-0.944338
122984991	rs112149267	5.23485e-10	-1.66865	-4.00431e-10	4.01669e-05	-1.68327	-4.00431e-10	6.31428e-05	-1.63237	-4.00431e-10
122985370	rs11218991	1.34087e-10	-1.72667	-1.304	9.14984e-06	-1.74373	-1.41885	1.41008e-05	-1.7107	-1.42083
122985589	rs12277105	2.3075e-10	-1.49019	-0.997627	3.02696e-05	-1.12355	-0.842617	3.88444e-05	-1.28152	-0.836683
122986162	rs77967386	5.49899e-10	-1.61942	-4.00431e-10	5.96274e-05	-1.28819	-4.00431e-10	7.78473e-05	-1.42302	-4.00431e-10
122986256	rs11607961	1.92918e-10	-1.56327	-1.10362	1.90885e-05	-1.44511	-0.982118	2.69886e-05	-1.50195	-0.980406
122986284	rs74377334	1.50897e-10	-1.37143	-1.54112	1.765e-05	-1.01117	-1.4944	2.37886e-05	-1.1051	-1.50346
122986307	rs11607965	1.93806e-10	-1.55867	-1.10362	1.94285e-05	-1.42745	-0.982118	2.73571e-05	-1.48839	-0.980406
122986326	rs11605822	1.91706e-10	-1.56957	-1.10362	1.91552e-05	-1.44162	-0.982118	2.70105e-05	-1.50114	-0.980406
122986472	rs11607994	1.89449e-10	-1.58613	-1.09891	1.84636e-05	-1.46333	-0.997177	2.62394e-05	-1.52062	-0.989887
122986545	rs76262366	5.2489e-10	-1.66597	-4.00431e-10	5.44082e-05	-1.37979	-4.00431e-10	7.21404e-05	-1.49915	-4.00431e-10
122986835	rs144127870	7.04701e-10	-1.37138	-4.00431e-10	5.45051e-05	-1.37802	-4.00431e-10	8.99985e-05	-1.27797	-4.00431e-10
122988611	rs150661174	5.21245e-10	-1.67293	-4.00431e-10	4.1649e-05	-1.64703	-4.00431e-10	6.44959e-05	-1.61116	-4.00431e-10
122988701	rs61140679	1.48628e-10	-1.71251	-1.2152	9.60298e-06	-1.74933	-1.36491	1.47233e-05	-1.72522	-1.36312
122988815	rs11820867	2.16397e-10	-1.50931	-1.04273	2.19985e-05	-1.36431	-0.921023	3.0513e-05	-1.4312	-0.92841
122988929	rs11218992	1.34069e-10	-1.72271	-1.30809	9.03708e-06	-1.74575	-1.42922	1.39226e-05	-1.71543	-1.42882
122989248	rs12293887	2.11323e-10	-1.54082	-1.03494	2.11997e-05	-1.40444	-0.917884	2.95699e-05	-1.46761	-0.923405
122989315	rs12280650	1.886e-10	-1.70331	-0.98622	1.75133e-05	-1.63133	-0.882016	2.76919e-05	-1.57285	-0.883778
122989532	rs80240999	5.47052e-10	-1.62461	-4.00431e-10	5.90485e-05	-1.29795	-4.00431e-10	7.72109e-05	-1.43122	-4.00431e-10
122990033	rs147031705	5.84271e-10	-1.55879	-4.00431e-10	4.3628e-05	-1.60061	-4.00431e-10	7.04697e-05	-1.52258	-4.00431e-10
122990526	rs11602055	2.13227e-10	-1.57867	-0.988129	2.15573e-05	-1.45353	-0.852068	3.02998e-05	-1.51183	-0.854794
122990621	rs143414188	1.94945e-10	-1.68572	-0.970718	1.86023e-05	-1.60441	-0.848612	2.96841e-05	-1.54034	-0.846817
122991063	rs75611897	5.50873e-10	-1.61765	-4.00431e-10	5.98249e-05	-1.28489	-4.00431e-10	7.80645e-05	-1.42023	-4.00431e-10
122991327	rs7122440	1.8578e-10	-1.15438	-1.55021	2.23001e-05	-0.730428	-1.54129	3.24941e-05	-0.754153	-1.54256
122991556	rs66978038	6.1421e-10	-1.50882	-4.00431e-10	3.90827e-05	-1.71063	-4.00431e-10	5.75263e-05	-1.72552	-4.00431e-10
122992031	rs11822892	2.08401e-10	-1.58941	-1.00028	2.06763e-05	-1.46767	-0.879649	2.90185e-05	-1.5245	-0.885331
122992194	rs141625091	6.07157e-10	-1.26002e-10	-1.52037	4.62166e-05	-1.26002e-10	-1.54297	6.92935e-05	-1.26002e-10	-1.53941
122992439	rs79928501	5.4483e-10	-1.62868	-4.00431e-10	5.85947e-05	-1.30567	-4.00431e-10	7.67123e-05	-1.4377	-4.00431e-10
122992871	rs12286532	1.78738e-10	-1.69081	-1.05242	1.62101e-05	-1.61206	-0.978609	2.57973e-05	-1.54952	-0.977977
122993018	rs12286620	2.11672e-10	-1.59465	-0.97947	2.05448e-05	-1.47462	-0.879088	2.89155e-05	-1.53071	-0.88268
122993304	rs11601567	1.99364e-10	-1.07808	-1.55594	2.44418e-05	-0.631381	-1.54863	3.55821e-05	-0.656236	-1.54969
122993316	rs11218996	3.21862e-10	-1.27116	-0.883878	3.02037e-05	-1.25458	-0.713768	4.15713e-05	-1.3366	-0.713761
122993662	rs77987004	5.87902e-10	-1.55259	-4.00431e-10	4.38682e-05	-1.59512	-4.00431e-10	7.09468e-05	-1.51584	-4.00431e-10
122994330	rs80310749	5.55465e-10	-1.60935	-4.00431e-10	4.11394e-05	-1.65934	-4.00431e-10	6.50419e-05	-1.60273	-4.00431e-10
122994396	rs12289987	2.0288e-10	-1.62087	-0.995673	2.01043e-05	-1.49406	-0.881321	3.30198e-05	-1.40778	-0.872879
122994516	rs61043674	5.25405e-10	-1.66499	-4.00431e-10	5.32278e-05	-1.40173	-4.00431e-10	7.11092e-05	-1.51355	-4.00431e-10
122994532	rs78868029	5.52544e-10	-1.61462	-4.00431e-10	4.09654e-05	-1.66358	-4.00431e-10	6.4692e-05	-1.60813	-4.00431e-10
122995013	rs75059925	5.51491e-10	-1.61653	-4.00431e-10	4.09028e-05	-1.66511	-4.00431e-10	6.45657e-05	-1.61008	-4.00431e-10
122995178	rs112885140	5.60591e-10	-1.60016	-4.00431e-10	4.14462e-05	-1.65191	-4.00431e-10	6.56557e-05	-1.59334	-4.00431e-10
122995227	rs149964181	5.00473e-10	-1.7136	-4.00431e-10	3.7502e-05	-1.75192	-4.00431e-10	5.66376e-05	-1.74109	-4.00431e-10
122995279	rs2169355	4.13703e-09	-0.0872827	0.48586	0.000361651	-0.160979	0.675349	0.000361702	-0.442082	0.555136
122995291	rs1563964	2.54874e-10	-1.72103	-0.667353	2.41384e-05	-1.74475	-0.447751	3.81529e-05	-1.69978	-0.436384
122995325	rs115544789	5.55465e-10	-1.60935	-4.00431e-10	4.11394e-05	-1.65934	-4.00431e-10	6.50419e-05	-1.60273	-4.00431e-10
122995384	rs75609645	2.13849e-10	-1.75143	-0.812456	1.94288e-05	-1.7447	-0.664856	2.92419e-05	-1.75093	-0.651232
122995756	rs147694187	1.18895e-08	1.45426	-4.00431e-10	0.00110311	1.62958	-4.00431e-10	0.00223155	1.93268	-4.00431e-10
122995776	rs149130839	5.88377e-10	-1.26002e-10	-1.55179	4.87697e-05	-1.26002e-10	-1.4892	7.39022e-05	-1.26002e-10	-1.47502
122995819	rs75239147	6.55306e-10	-1.44405	-4.00431e-10	6.72857e-05	-1.16736	-4.00431e-10	8.8911e-05	-1.29013	-4.00431e-10
122996050	rs7126295	1.51206e-09	-1.37216	0.764234	0.000108994	-1.35408	0.669067	0.000143836	-1.46435	0.655258
122996598	rs77561902	1.7557e-10	-1.75129	-1.00983	1.42911e-05	-1.74589	-0.970778	2.16146e-05	-1.75064	-0.953759
122996748	rs11218998	4.8935e-10	-0.499003	-1.23707	3.47847e-05	-0.677582	-1.14955	5.50637e-05	-0.611636	-1.15764
122996786	rs77418215	1.57681e-08	1.73659	-4.00431e-10	0.000481316	0.800214	-4.00431e-10	0.000913363	1.03937	-4.00431e-10
122996817	rs76000277	7.18364e-10	-1.35218	-4.00431e-10	7.64116e-05	-1.04017	-4.00431e-10	9.95241e-05	-1.17737	-4.00431e-10
122997189	rs118000676	4.88649e-10	-1.73751	-4.00431e-10	4.52244e-05	-1.56467	-4.00431e-10	6.16559e-05	-1.6562	-4.00431e-10
122997198	rs118037412	9.98566e-10	-1.26002e-10	-1.02284	6.39863e-05	-1.26002e-10	-1.21764	9.75418e-05	-1.26002e-10	-1.19749
122997307	rs11825379	3.7505e-10	-0.939271	-1.06283	3.02319e-05	-0.900248	-1.06717	4.92483e-05	-0.819072	-1.06182
122997501	rs57151221	2.97213e-10	-1.31773	-0.916975	2.85132e-05	-1.21632	-0.809622	5.08682e-05	-1.04866	-0.799869
122997532	rs10892966	1.0404e-09	-0.902473	-0.0793228	6.22815e-05	-0.862587	-0.382058	9.71261e-05	-0.779676	-0.42208
122997640	rs117379156	6.33654e-10	-1.47765	-4.00431e-10	7.17428e-05	-1.10322	-4.00431e-10	9.78785e-05	-1.19404	-4.00431e-10
122997743	rs75132621	1.72992e-10	-1.60323	-1.17268	1.63057e-05	-1.45546	-1.12934	2.68365e-05	-1.3685	-1.1195
122998018	rs11218999	2.96157e-10	-1.31173	-0.926538	2.84091e-05	-1.20965	-0.819949	5.07282e-05	-1.04102	-0.810263
122998093	rs11219000	2.66083e-10	-1.3592	-0.986143	2.52637e-05	-1.26249	-0.884448	4.47395e-05	-1.10172	-0.875189
122998119	rs11219001	3.08879e-10	-1.27421	-0.921993	2.97601e-05	-1.1681	-0.81504	5.34576e-05	-0.993556	-0.805322
122998180	rs11219002	2.96157e-10	-1.31173	-0.926538	2.84091e-05	-1.20965	-0.819949	5.07282e-05	-1.04102	-0.810263
122998292	rs60036029	3.00557e-10	-1.29245	-0.931068	2.81764e-05	-1.21298	-0.824843	4.99297e-05	-1.05196	-0.815188
122998384	rs76695767	2.96724e-10	-1.30528	-0.931068	2.77872e-05	-1.22689	-0.824843	4.91439e-05	-1.06783	-0.815188
122998388	rs142816903	6.41968e-10	-1.46462	-4.00431e-10	5.69558e-05	-1.33403	-4.00431e-10	7.48362e-05	-1.46246	-4.00431e-10
122998436	rs79360760	2.67809e-10	-1.38204	-0.956846	2.4705e-05	-1.31041	-0.858894	4.32919e-05	-1.16367	-0.846126
122998443	rs77642139	2.65454e-10	-1.38204	-0.965679	2.4471e-05	-1.31041	-0.868413	4.28781e-05	-1.16367	-0.855731
122998460	rs79576595	5.92108e-10	-1.54547	-4.00431e-10	4.34957e-05	-1.60365	-4.00431e-10	6.97469e-05	-1.53289	-4.00431e-10
122998925	rs570434	5.083e-10	-1.69808	-4.00431e-10	3.8211e-05	-1.73319	-4.00431e-10	5.89511e-05	-1.70106	-4.00431e-10
122998994	rs12281757	2.5414e-10	-1.38772	-1.00355	2.40128e-05	-1.2944	-0.903328	4.23089e-05	-1.13857	-0.894197
122999136	rs145098821	1.00389e-09	-1.26002e-10	-1.01752	7.17086e-05	-1.26002e-10	-1.1037	0.000109862	-1.26002e-10	-1.07854
122999535	rs11219003	2.86115e-10	-1.32775	-0.945012	2.78088e-05	-1.21104	-0.839914	4.9262e-05	-1.05026	-0.830357
122999540	rs11219004	2.84433e-10	-1.33365	-0.945012	2.76242e-05	-1.21771	-0.839914	4.88895e-05	-1.05785	-0.830357
122999582	rs11219005	2.81783e-10	-1.33365	-0.954371	2.73459e-05	-1.21771	-0.850038	4.83938e-05	-1.05785	-0.840548
123000067	rs12289830	1.94135e-10	-1.58696	-1.07364	1.8314e-05	-1.44336	-1.02528	2.98894e-05	-1.36592	-1.01434
123000336	rs191869011	5.26915e-10	-1.66212	-4.00431e-10	3.91038e-05	-1.71009	-4.00431e-10	6.10563e-05	-1.66597	-4.00431e-10
123000463	rs79129722	3.16037e-10	-1.30376	-0.869541	3.09953e-05	-1.18399	-0.758481	5.51397e-05	-1.01949	-0.748404
123000488	rs77603361	3.22793e-10	-1.33365	-0.8185	3.16588e-05	-1.21771	-0.703589	5.6078e-05	-1.05785	-0.693177
123000653	rs7931136	3.12266e-10	-1.34193	-0.843371	3.00468e-05	-1.24323	-0.730319	5.3418e-05	-1.07955	-0.720069
123000710	rs7945938	3.05438e-10	-1.32962	-0.877786	2.93536e-05	-1.22953	-0.767361	5.228e-05	-1.06381	-0.75734
123000863	rs11219006	2.15951e-09	-1.26002e-10	-0.251517	0.000118141	-1.26002e-10	-0.604432	0.000169717	-1.26002e-10	-0.643635
123000929	rs147399235	1.09344e-10	-1.67605	-1.5586	8.0573e-06	-1.74599	-1.54374	1.17718e-05	-1.75133	-1.56073
123001058	rs10892967	2.76059e-10	-1.75015	-0.558391	2.3557e-05	-1.74705	-0.469836	3.56468e-05	-1.74674	-0.457362
123001084	rs10790554	1.30095e-09	-1.74781	0.98951	8.13322e-05	-1.74964	0.77187	0.000118658	-1.74943	0.74791
123001223	rs12286925	3.01076e-10	-1.35349	-0.868308	2.88769e-05	-1.25612	-0.757153	5.12301e-05	-1.09437	-0.747069
123001353	rs11603215	1.76948e-10	-1.40627	-1.34703	1.21613e-05	-1.51672	-1.36133	1.96818e-05	-1.43851	-1.35956
123001595	rs12280247	2.82425e-10	-1.3592	-0.926538	2.69468e-05	-1.26249	-0.819949	4.77406e-05	-1.10172	-0.810263
123001687	rs12293323	1.0904e-09	-1.43084	0.495981	7.69499e-05	-1.34288	0.30973	0.00012974	-1.19493	0.282696
123001697	rs12287160	9.72431e-10	-1.42044	0.371086	6.91203e-05	-1.33116	0.190699	0.000116868	-1.18126	0.164541
123001798	rs12280271	1.08295e-09	-1.47607	0.534366	7.58301e-05	-1.39416	0.346348	0.000126693	-1.25505	0.319051
123001955	rs145807713	5.56474e-10	-1.60753	-4.00431e-10	4.06712e-05	-1.67079	-4.00431e-10	6.44142e-05	-1.61243	-4.00431e-10
123002201	rs80282008	5.67707e-10	-1.58755	-4.00431e-10	4.19871e-05	-1.63895	-4.00431e-10	6.67835e-05	-1.57631	-4.00431e-10
123002293	rs1563965	1.05097e-09	-1.40935	0.43766	7.45715e-05	-1.31868	0.254125	0.000126283	-1.16674	0.227497
123002393	rs1975890	9.26662e-10	-1.43084	0.333272	6.5899e-05	-1.34288	0.154698	0.000111235	-1.19493	0.12881
123002588	rs1975891	1.06315e-09	-1.38772	0.427559	7.56723e-05	-1.2944	0.244499	0.000128655	-1.13857	0.217941
123002706	rs11219008	9.32501e-10	-1.48084	0.389553	6.56939e-05	-1.39959	0.208288	0.000109762	-1.26145	0.181998
123002723	rs11219009	8.7788e-10	-1.51697	0.36532	6.28455e-05	-1.44096	0.20533	0.000104587	-1.3105	0.182746
123002727	rs11219010	8.7788e-10	-1.51697	0.36532	6.28455e-05	-1.44096	0.20533	0.000104587	-1.3105	0.182746
123002792	rs4454733	9.29155e-10	-1.51256	0.417676	6.50724e-05	-1.43589	0.23508	0.000107975	-1.30446	0.208593
123002799	rs4442564	9.24522e-10	-1.48943	0.389553	6.50528e-05	-1.4094	0.208288	0.000108498	-1.27304	0.181998
123003042	rs11219011	1.91432e-09	-1.26002e-10	-0.372039	0.000106614	-1.26002e-10	-0.707092	0.000153492	-1.26002e-10	-0.74412
123003222	rs12270464	2.4687e-10	-1.66823	-0.752066	2.55987e-05	-1.51372	-0.620053	3.92422e-05	-1.47892	-0.629094
123003259	rs12290670	2.2502e-10	-1.67924	-0.833727	2.29998e-05	-1.53257	-0.708257	3.52257e-05	-1.49913	-0.716865
123003303	rs12270481	1.47756e-10	-1.66823	-1.26536	1.40938e-05	-1.51372	-1.21685	2.20299e-05	-1.47892	-1.20644
123003315	rs184564167	2.85774e-10	-1.39677	-0.877182	3.08654e-05	-1.19133	-0.755343	5.0818e-05	-1.0858	-0.763711
123003381	rs10892969	1.93637e-09	-1.58633	1.22575	0.000135053	-1.50682	1.03618	0.000215882	-1.42935	1.02632
123004313	rs6589966	1.01979e-10	-1.73898	-1.56541	8.02538e-06	-1.74631	-1.54739	1.18448e-05	-1.74785	-1.55803
123004528	rs79540989	4.85238e-10	-1.74452	-4.00431e-10	3.75064e-05	-1.7518	-4.00431e-10	5.60675e-05	-1.75121	-4.00431e-10
123004821	rs78476572	6.31573e-10	-1.26002e-10	-1.48094	4.55207e-05	-1.26002e-10	-1.55814	6.8077e-05	-1.26002e-10	-1.55713
123004938	rs113451750	1.34167e-10	-1.49968	-1.53039	1.15329e-05	-1.48384	-1.44727	1.64334e-05	-1.50702	-1.47142
123005241	rs12274172	1.37122e-10	-1.48602	-1.52227	1.19805e-05	-1.45827	-1.43476	1.70808e-05	-1.48028	-1.45952
123005302	rs7947919	2.01474e-10	-1.75137	-0.872126	1.95536e-05	-1.75158	-0.651564	2.9153e-05	-1.74351	-0.661693
123005349	rs12274236	1.40078e-10	-1.46508	-1.52187	1.22552e-05	-1.43629	-1.43407	1.74569e-05	-1.45913	-1.4589
123005414	rs12287615	1.427e-10	-1.45162	-1.51679	1.23862e-05	-1.43434	-1.42538	1.7599e-05	-1.45887	-1.45106
123005484	rs112075412	1.30262e-09	-0.757026	-4.00431e-10	0.000187689	-0.141524	-4.00431e-10	0.000218565	-0.390685	-4.00431e-10
123005490	rs12287518	2.69851e-10	-1.74295	-0.588341	2.86214e-05	-1.74991	-0.272247	3.9872e-05	-1.75133	-0.340758
123005614	rs12287633	1.40726e-10	-1.46599	-1.51635	1.22137e-05	-1.44913	-1.42462	1.73628e-05	-1.47306	-1.45037
123005796	rs12287708	1.46194e-10	-1.41434	-1.52988	1.27143e-05	-1.38536	-1.44823	1.80455e-05	-1.41325	-1.47161
123005825	rs12274492	1.40419e-10	-1.46687	-1.51765	1.22962e-05	-1.44018	-1.42684	1.74532e-05	-1.46587	-1.45238
123005876	rs142841013	6.70512e-10	-1.26002e-10	-1.42111	4.62307e-05	-1.26002e-10	-1.54267	6.91687e-05	-1.26002e-10	-1.54122
123006070	rs75028411	1.39244e-09	-0.690343	-4.00431e-10	0.000204247	-0.0569788	-4.00431e-10	0.000236252	-0.312868	-4.00431e-10
123006150	rs7130674	2.52021e-10	-1.64823	-0.751417	2.68814e-05	-1.59615	-0.488723	3.70954e-05	-1.60774	-0.556538
123006473	rs10892970	1.43247e-10	-1.44521	-1.51937	1.26848e-05	-1.41755	-1.41835	1.79487e-05	-1.44417	-1.44608
123006534	rs75778936	1.22122e-09	-0.82155	-4.00431e-10	0.000164717	-0.27208	-4.00431e-10	0.00019195	-0.520531	-4.00431e-10
123006617	rs11219013	1.47048e-10	-1.42161	-1.51679	1.2639e-05	-1.42574	-1.41378	1.79092e-05	-1.4505	-1.44195
123006624	rs11219014	1.47048e-10	-1.42161	-1.51679	1.2639e-05	-1.42574	-1.41378	1.79092e-05	-1.4505	-1.44195
123006654	rs12279677	1.43749e-10	-1.4443	-1.51679	1.26254e-05	-1.42682	-1.41378	1.78889e-05	-1.45164	-1.44195
123006836	rs148580290	5.2793e-10	-1.66019	-4.00431e-10	3.94392e-05	-1.70155	-4.00431e-10	5.91997e-05	-1.69685	-4.00431e-10
123007017	rs77420429	7.28514e-10	-1.26002e-10	-1.33815	4.80603e-05	-1.26002e-10	-1.50385	7.19713e-05	-1.26002e-10	-1.5015
123007144	rs35705706	1.85298e-10	-1.72538	-0.981807	1.76788e-05	-1.75158	-0.752367	2.54373e-05	-1.74388	-0.797671
123007176	rs117113806	9.2281e-10	-1.10173	-4.00431e-10	9.98627e-05	-0.772514	-4.00431e-10	0.000125794	-0.943118	-4.00431e-10
123007582	rs7937767	2.04114e-10	-1.40395	-1.20652	2.14337e-05	-1.43166	-0.879688	3.15525e-05	-1.39628	-0.929833
123007752	rs7938017	1.7495e-10	-1.73701	-1.02764	1.65625e-05	-1.75187	-0.817298	2.36371e-05	-1.74677	-0.868182
123008115	rs11219015	1.45678e-10	-1.38231	-1.56544	1.09422e-05	-1.43768	-1.546	1.59547e-05	-1.45315	-1.55487
123008209	rs7925085	6.81152e-10	-1.26002e-10	-1.40537	4.65342e-05	-1.26002e-10	-1.53612	6.9636e-05	-1.26002e-10	-1.53449
123008349	rs12283343	1.438e-10	-1.39651	-1.56422	1.09942e-05	-1.42762	-1.55132	1.61113e-05	-1.43953	-1.55871
123008409	rs77358864	6.44043e-10	-1.26002e-10	-1.46139	4.55811e-05	-1.26002e-10	-1.55682	6.81602e-05	-1.26002e-10	-1.55591
123008467	rs12283311	1.45006e-10	-1.3884	-1.56398	1.10721e-05	-1.41987	-1.55201	1.62265e-05	-1.43193	-1.5592
123009683	rs4438047	1.39747e-10	-1.42348	-1.56584	1.14739e-05	-1.39172	-1.54452	1.66442e-05	-1.41243	-1.55327
123009751	rs4345978	1.38663e-10	-1.43127	-1.56584	1.13807e-05	-1.39987	-1.54452	1.6513e-05	-1.42035	-1.55327
123009975	rs4475932	1.92984e-10	-1.50213	-1.16441	1.77995e-05	-1.54985	-0.947291	2.66839e-05	-1.51736	-0.976345
123010152	rs75362838	6.84057e-10	-1.26002e-10	-1.40111	4.72847e-05	-1.26002e-10	-1.52012	7.06797e-05	-1.26002e-10	-1.51961
123010214	rs11601147	1.80617e-10	-1.55656	-1.17622	2.01591e-05	-1.4008	-0.97186	2.81376e-05	-1.43812	-1.00254
123010477	rs11607565	4.87129e-10	-1.74063	-4.00431e-10	3.79645e-05	-1.73966	-4.00431e-10	5.76787e-05	-1.72288	-4.00431e-10
123010654	rs4936778	1.62815e-10	-1.557	-1.27953	1.65721e-05	-1.59238	-0.976208	2.46707e-05	-1.56501	-1.00714
123010674	rs4936779	4.8166e-10	-1.75192	-4.00431e-10	3.75023e-05	-1.75191	-4.00431e-10	5.60878e-05	-1.75085	-4.00431e-10
123010857	rs74776234	6.39288e-10	-1.26002e-10	-1.4688	4.5821e-05	-1.26002e-10	-1.55157	6.84762e-05	-1.26002e-10	-1.55128
123010887	rs10892971	1.64068e-10	-1.55242	-1.27645	1.65545e-05	-1.58718	-0.982474	2.44106e-05	-1.55985	-1.02289
123011036	rs11219016	1.86774e-10	-1.5189	-1.18036	2.14234e-05	-1.35087	-0.960954	2.95711e-05	-1.39083	-1.00014
123011703	rs4435015	1.64329e-10	-1.74935	-1.07794	1.6746e-05	-1.73488	-0.823267	2.36615e-05	-1.74964	-0.864276
123011731	rs4304791	1.64466e-10	-1.74851	-1.07794	1.67136e-05	-1.73682	-0.823267	2.36456e-05	-1.75032	-0.864276
123011840	rs4584587	1.64353e-10	-1.7492	-1.07794	1.67095e-05	-1.73707	-0.823267	2.36476e-05	-1.75023	-0.864276
123012018	rs111321660	8.62707e-10	-1.16908	-4.00431e-10	6.37652e-05	-1.2211	-4.00431e-10	0.000104895	-1.12481	-4.00431e-10
123012143	rs4935826	1.60529e-10	-1.72365	-1.12703	1.77614e-05	-1.61515	-0.884137	2.36657e-05	-1.69033	-0.923405
123012255	rs78864852	1.59719e-10	-1.70927	-1.14647	1.61827e-05	-1.6549	-0.937464	2.29353e-05	-1.72229	-0.922803
123012316	rs78837657	9.2235e-10	-1.10223	-4.00431e-10	0.000124092	-0.55529	-4.00431e-10	0.000148708	-0.775781	-4.00431e-10
123012573	rs7106843	1.60407e-10	-1.75115	-1.10029	1.63962e-05	-1.72836	-0.8509	2.30973e-05	-1.74692	-0.891128
123012658	rs7106958	1.68086e-10	-1.7098	-1.09488	1.61573e-05	-1.74973	-0.844207	2.34928e-05	-1.73644	-0.884626
123013236	rs6589967	1.52747e-10	-1.74701	-1.15336	1.60065e-05	-1.69456	-0.908753	2.22156e-05	-1.72188	-0.955097
123013242	rs6589968	1.54157e-10	-1.74804	-1.14314	1.61548e-05	-1.69821	-0.895878	2.24341e-05	-1.7245	-0.942681
123013271	rs6589969	1.57101e-10	-1.7166	-1.15567	1.70185e-05	-1.64567	-0.896336	2.3696e-05	-1.67433	-0.938134
123013755	rs7127338	1.44304e-10	-1.74979	-1.20744	1.47437e-05	-1.70503	-0.980465	2.06001e-05	-1.72942	-1.02305
123013822	rs7127455	1.10072e-10	-1.66513	-1.56289	8.77224e-06	-1.67281	-1.53191	1.27994e-05	-1.68474	-1.54363
123014015	rs7111575	1.09987e-10	-1.67279	-1.556	8.48165e-06	-1.67566	-1.56274	1.24754e-05	-1.68831	-1.56569
123014293	rs75567373	2.32378e-10	-1.43453	-1.04626	3.18294e-05	-1.06944	-0.846476	3.90654e-05	-1.28303	-0.829503
123014336	rs7115102	1.36962e-09	-0.706866	-4.00431e-10	0.000107025	-0.703244	-4.00431e-10	0.000167766	-0.655198	-4.00431e-10
123014573	rs2008043	1.58869e-10	-1.7448	-1.11628	1.80839e-05	-1.69047	-0.790817	2.474e-05	-1.71848	-0.85087
123014648	rs4435010	2.40702e-10	-1.69414	-0.751457	1.47056e-05	-1.68999	-0.998091	2.26801e-05	-1.69987	-0.956406
123015003	rs7937991	3.17097e-10	-1.62675	-0.543194	2.34837e-05	-1.39776	-0.822246	4.59647e-05	-1.17524	-0.774648
123015109	rs7937909	2.31092e-10	-1.70371	-0.782626	1.4187e-05	-1.69992	-1.02407	2.18785e-05	-1.70893	-0.983329
123015173	rs61586682	8.363e-10	-1.26002e-10	-1.20017	5.76505e-05	-1.26002e-10	-1.32191	9.04218e-05	-1.26002e-10	-1.27328
123015370	rs12418137	2.35405e-10	-1.42289	-1.04496	2.76592e-05	-1.05242	-1.00393	3.34803e-05	-1.2689	-0.99791
123015615	rs59135714	2.29868e-10	-1.40575	-1.0859	3.10727e-05	-1.02754	-0.912441	3.76957e-05	-1.24819	-0.900034
123015914	rs7120168	2.27762e-10	-1.71201	-0.788844	1.50916e-05	-1.64947	-1.0127	2.32392e-05	-1.66289	-0.969037
123015989	rs58942901	1.6227e-10	-1.74402	-1.09587	1.54542e-05	-1.71434	-0.924089	2.25791e-05	-1.74895	-0.911793
123016049	rs57399908	1.6227e-10	-1.74402	-1.09587	1.54542e-05	-1.71434	-0.924089	2.25791e-05	-1.74895	-0.911793
123016363	rs7131073	1.05217e-10	-1.71503	-1.5581	9.56704e-06	-1.63343	-1.48456	1.36081e-05	-1.67563	-1.49147
123016437	rs7131518	1.05289e-10	-1.71503	-1.55742	9.58799e-06	-1.63343	-1.48237	1.36366e-05	-1.67563	-1.48937
123016998	rs11219021	1.07964e-10	-1.71229	-1.53506	1.01323e-05	-1.62857	-1.43201	1.43684e-05	-1.67173	-1.44101
123017181	rs7924892	1.09054e-10	-1.69802	-1.5393	9.36797e-06	-1.70743	-1.43158	1.40606e-05	-1.69187	-1.44252
123017343	rs7927861	1.07062e-10	-1.72343	-1.53232	9.46836e-06	-1.64892	-1.47944	1.35151e-05	-1.68795	-1.48601
123018038	rs7105909	1.07539e-10	-1.72305	-1.52825	9.48811e-06	-1.65329	-1.47298	1.3562e-05	-1.6907	-1.4798
123018185	rs12290580	1.10596e-10	-1.72305	-1.50022	1.05421e-05	-1.65329	-1.36765	1.48821e-05	-1.6907	-1.38691
123018306	rs117892730	9.07011e-10	-1.26002e-10	-1.119	6.74472e-05	-1.26002e-10	-1.16497	9.86994e-05	-1.26002e-10	-1.18569
123018442	rs78973283	6.79497e-10	-1.4078	-4.00431e-10	7.24923e-05	-1.09283	-4.00431e-10	0.000142201	-0.820523	-4.00431e-10
123019450	rs12280662	2.66293e-10	-1.45904	-0.885523	3.52807e-05	-1.10416	-0.708815	4.37196e-05	-1.30416	-0.695811
123020074	rs11219022	2.58934e-10	-1.4753	-0.897285	3.3982e-05	-1.12846	-0.722023	4.22805e-05	-1.32432	-0.709119
123020152	rs11219023	2.58934e-10	-1.4753	-0.897285	3.3982e-05	-1.12846	-0.722023	4.22805e-05	-1.32432	-0.709119
123020231	rs12578013	2.56131e-10	-1.48062	-0.902851	3.35012e-05	-1.13645	-0.728277	4.17378e-05	-1.33094	-0.715421
123020358	rs11219024	2.57496e-10	-1.4753	-0.902851	3.37701e-05	-1.12846	-0.728277	4.20149e-05	-1.32432	-0.715421
123020465	rs191738701	4.88437e-10	-1.73794	-4.00431e-10	3.8045e-05	-1.73754	-4.00431e-10	5.72804e-05	-1.72981	-4.00431e-10
123020480	rs11219025	1.98527e-10	-1.75139	-0.886846	1.86345e-05	-1.741	-0.710299	2.79199e-05	-1.75112	-0.697307
123020574	rs11219026	2.6856e-10	-1.46993	-0.866151	3.47866e-05	-1.12041	-0.706669	4.34478e-05	-1.31765	-0.688554
123020648	rs11219027	3.08289e-10	-1.75112	-0.447	2.69872e-05	-1.74912	-0.331826	4.08898e-05	-1.74553	-0.321352
123020723	rs149226354	8.77022e-10	-1.15262	-4.00431e-10	0.000107315	-0.700542	-4.00431e-10	0.000139433	-0.840185	-4.00431e-10
123020977	rs77412627	1.54247e-09	-0.588018	-4.00431e-10	0.000201661	-0.0697215	-4.00431e-10	0.000249906	-0.256681	-4.00431e-10
123021593	rs11822793	2.79177e-10	-1.75185	-0.545457	2.26791e-05	-1.74977	-0.505092	3.5888e-05	-1.7255	-0.471867
123022083	rs11219031	3.45531e-10	-1.57876	-0.505314	3.14314e-05	-1.41866	-0.509845	5.1667e-05	-1.3389	-0.494045
123022113	rs78372576	1.02496e-09	-0.996748	-4.00431e-10	0.000131539	-0.497003	-4.00431e-10	0.000168636	-0.650025	-4.00431e-10
123022475	rs141518433	1.03421e-09	-0.98776	-4.00431e-10	7.11234e-05	-1.11189	-4.00431e-10	0.000106809	-1.10672	-4.00431e-10
123022592	rs11219032	2.86176e-10	-1.66568	-0.606873	2.1752e-05	-1.47474	-0.821861	4.19094e-05	-1.28357	-0.758684
123022718	rs74554984	4.91511e-10	-1.73167	-4.00431e-10	3.75038e-05	-1.75187	-4.00431e-10	5.6031e-05	-1.75186	-4.00431e-10
123022720	rs34809680	4.82532e-10	-1.75011	-4.00431e-10	3.86693e-05	-1.72126	-4.00431e-10	6.0452e-05	-1.67592	-4.00431e-10
123023175	rs4581460	2.67723e-10	-1.74966	-0.589542	2.09536e-05	-1.75192	-0.582076	3.26751e-05	-1.73779	-0.553361
123023385	rs34115002	4.81786e-10	-1.75166	-4.00431e-10	3.82126e-05	-1.73315	-4.00431e-10	5.92313e-05	-1.69632	-4.00431e-10
123023632	rs12574703	2.58411e-10	-1.67802	-0.696579	2.10011e-05	-1.7516	-0.580134	3.07989e-05	-1.7442	-0.606081
123023684	rs118069020	6.0271e-10	-1.26002e-10	-1.52772	4.91642e-05	-1.26002e-10	-1.48114	7.35865e-05	-1.26002e-10	-1.4793
123023829	rs11821710	3.56629e-10	-1.54597	-0.50649	3.25394e-05	-1.35252	-0.54134	5.43211e-05	-1.26566	-0.517189
123023859	rs112873339	9.79474e-10	-1.04214	-4.00431e-10	0.000135672	-0.466073	-4.00431e-10	0.000170575	-0.638594	-4.00431e-10
123023870	rs11821683	4.75096e-10	-1.45021	-0.315429	4.27842e-05	-1.23513	-0.385008	7.13634e-05	-1.13523	-0.37475
123023874	rs11824132	4.78602e-10	-1.44286	-0.315429	4.31974e-05	-1.22552	-0.385008	7.21163e-05	-1.12474	-0.37475
123023889	rs74845252	1.03438e-09	-0.987597	-4.00431e-10	0.000145955	-0.39301	-4.00431e-10	0.000182587	-0.570538	-4.00431e-10
123023893	rs11219033	4.22499e-10	-1.52761	-0.355362	3.71258e-05	-1.33819	-0.423805	6.12956e-05	-1.24834	-0.413717
123023983	rs11824151	3.37144e-10	-1.5319	-0.576747	3.05509e-05	-1.33301	-0.6239	5.09207e-05	-1.24417	-0.603327
123024166	rs11219034	2.97405e-10	-1.73098	-0.503086	2.30133e-05	-1.72656	-0.513676	3.72288e-05	-1.67216	-0.488521
123024371	rs73612440	3.6958e-10	-1.55703	-0.459752	3.08159e-05	-1.2273	-0.720985	6.07122e-05	-1.01771	-0.653912
123024673	rs10790555	3.24576e-10	-1.73139	-0.415247	2.63557e-05	-1.72702	-0.377612	4.20233e-05	-1.67297	-0.36657
123024765	rs78197563	7.53134e-10	-1.30491	-4.00431e-10	9.8094e-05	-0.790384	-4.00431e-10	0.000125454	-0.945827	-4.00431e-10
123024890	rs75986508	8.03028e-10	-1.24077	-4.00431e-10	0.00010421	-0.729899	-4.00431e-10	0.00013343	-0.884189	-4.00431e-10
123024904	rs60208101	8.31241e-10	-1.20624	-4.00431e-10	0.000109374	-0.681539	-4.00431e-10	0.000139566	-0.839232	-4.00431e-10
123025255	rs11219035	3.6113e-10	-1.58248	-0.457437	2.95988e-05	-1.26961	-0.718962	5.78597e-05	-1.06794	-0.651809
123025291	rs12278652	7.88833e-10	-1.2586	-4.00431e-10	0.000104687	-0.725339	-4.00431e-10	0.000134668	-0.874954	-4.00431e-10
123025330	rs12278689	7.93387e-10	-1.25284	-4.00431e-10	0.000105559	-0.717043	-4.00431e-10	0.000135705	-0.867286	-4.00431e-10
123025482	rs12278752	8.16483e-10	-1.22415	-4.00431e-10	0.000109992	-0.675899	-4.00431e-10	0.000140971	-0.829215	-4.00431e-10
123025614	rs79654275	7.82846e-10	-1.26622	-4.00431e-10	0.000106956	-0.703896	-4.00431e-10	0.000136513	-0.861348	-4.00431e-10
123025690	rs10790556	3.22274e-10	-0.810034	-1.34372	2.503e-05	-0.884062	-1.27217	3.9746e-05	-0.798301	-1.29696
123025702	rs12278850	7.93387e-10	-1.25284	-4.00431e-10	0.000105559	-0.717043	-4.00431e-10	0.000135705	-0.867286	-4.00431e-10
123025875	rs10892972	3.60499e-10	-1.7349	-0.306772	2.93121e-05	-1.73089	-0.267416	4.66134e-05	-1.68	-0.255875
123026014	rs9943547	3.55249e-10	-1.73299	-0.32335	2.88838e-05	-1.72878	-0.284252	4.60094e-05	-1.67613	-0.272786
123026248	rs9943585	3.44497e-10	-1.73523	-0.351838	2.79902e-05	-1.73127	-0.313188	4.4488e-05	-1.6807	-0.301852
123026284	rs9943479	3.54261e-10	-1.73139	-0.327733	2.88062e-05	-1.72702	-0.288703	4.59492e-05	-1.67297	-0.277257
123026484	rs4935827	3.85135e-10	-1.72957	-0.245992	3.12807e-05	-1.72761	-0.205705	4.99309e-05	-1.67323	-0.193893
123026715	rs4935828	2.33796e-10	-1.74795	-0.72676	2.07599e-05	-1.73086	-0.612427	3.18891e-05	-1.70731	-0.608194
123026823	rs4935829	2.40849e-10	-0.974479	-1.47051	2.10158e-05	-0.940944	-1.39009	3.06482e-05	-0.945308	-1.40988
123027134	rs11600359	1.56516e-10	-1.71489	-1.1611	1.30754e-05	-1.6836	-1.12197	1.99014e-05	-1.64947	-1.1375
123027157	rs11600361	1.63845e-10	-1.73659	-1.09364	1.2902e-05	-1.7335	-1.08543	1.94941e-05	-1.71403	-1.09362
123027357	rs10400330	1.54608e-10	-1.75169	-1.13657	1.16357e-05	-1.71632	-1.20591	1.86993e-05	-1.7065	-1.14278
123027372	rs10400222	2.29733e-10	-1.66276	-0.82948	1.85623e-05	-1.46185	-0.993327	3.03188e-05	-1.44869	-0.917307
123027381	rs10400223	2.43975e-10	-1.64256	-0.789528	1.9926e-05	-1.42625	-0.958037	3.26443e-05	-1.41232	-0.879781
123027583	rs10400282	2.8241e-10	-1.61997	-0.665831	2.36052e-05	-1.38851	-0.826334	4.06695e-05	-1.37339	-0.698896
123027718	rs10400332	2.8835e-10	-1.64298	-0.621998	2.0353e-05	-1.46892	-0.894164	3.50252e-05	-1.43565	-0.786052
123027868	rs10400224	3.11895e-10	-1.60036	-0.586131	2.48281e-05	-1.31352	-0.850819	4.47304e-05	-1.23	-0.747112
123027989	rs10400227	2.98777e-10	-1.5954	-0.634058	2.40353e-05	-1.30511	-0.891676	4.32095e-05	-1.22083	-0.790874
123027998	rs10400285	2.84522e-10	-1.5954	-0.682948	2.30586e-05	-1.30511	-0.933163	4.13276e-05	-1.22083	-0.835402
123028093	rs11603148	3.04302e-10	-1.61004	-0.6011	2.41099e-05	-1.33009	-0.863599	4.33314e-05	-1.2481	-0.760792
123028306	rs9943615	3.0942e-10	-1.61004	-0.584422	2.44557e-05	-1.33009	-0.849359	4.39969e-05	-1.2481	-0.74555
123028321	rs149249789	6.37881e-10	-1.471	-4.00431e-10	4.84816e-05	-1.49513	-4.00431e-10	6.65669e-05	-1.57956	-4.00431e-10
123028679	rs2212521	1.13476e-09	-1.26002e-10	-0.89498	6.75848e-05	-1.26002e-10	-1.16293	0.000109096	-1.26002e-10	-1.08553
123028770	rs150643370	6.84611e-10	-1.4003	-4.00431e-10	4.563e-05	-1.55574	-4.00431e-10	7.12484e-05	-1.51159	-4.00431e-10
123028808	rs149777408	7.65137e-10	-1.2891	-4.00431e-10	4.96778e-05	-1.47075	-4.00431e-10	7.82126e-05	-1.41834	-4.00431e-10
123029038	rs12281746	6.43825e-10	-1.46173	-4.00431e-10	5.77178e-05	-1.32075	-4.00431e-10	8.75395e-05	-1.30568	-4.00431e-10
123029519	rs79932610	8.53522e-10	-1.17978	-4.00431e-10	6.41914e-05	-1.21444	-4.00431e-10	8.45572e-05	-1.34034	-4.00431e-10
123029545	rs10400356	2.44347e-10	-1.75187	-0.678693	1.39551e-05	-1.74859	-0.991876	2.29943e-05	-1.75181	-0.89071
123029623	rs140226546	1.43808e-09	-1.26002e-10	-0.658095	9.0838e-05	-1.26002e-10	-0.867232	0.000140968	-1.26002e-10	-0.829236
123030769	rs200415752	8.45887e-10	-1.26002e-10	-1.18877	6.12006e-05	-1.26002e-10	-1.26215	9.02906e-05	-1.26002e-10	-1.27473
123030845	rs4393328	6.86782e-10	-1.39714	-4.00431e-10	6.38086e-05	-1.22042	-4.00431e-10	0.000104498	-1.1286	-4.00431e-10
123031140	rs10790557	1.26209e-10	-1.52662	-1.56459	1.2422e-05	-1.34849	-1.50835	1.76607e-05	-1.37711	-1.52931
123031173	rs113723266	4.82021e-10	-1.75117	-4.00431e-10	3.78308e-05	-1.74319	-4.00431e-10	5.603e-05	-1.75188	-4.00431e-10
123031174	rs80131309	1.92684e-10	-1.7501	-0.918006	1.91761e-05	-1.75191	-0.67074	2.83829e-05	-1.74801	-0.683969
123031219	rs75362811	6.02175e-10	-1.26002e-10	-1.52861	4.80465e-05	-1.26002e-10	-1.50414	7.16203e-05	-1.26002e-10	-1.50639
123031308	rs74536964	6.06612e-10	-1.26002e-10	-1.52127	4.84981e-05	-1.26002e-10	-1.49479	7.22815e-05	-1.26002e-10	-1.4972
123031348	rs74847454	5.43636e-10	-1.63088	-4.00431e-10	3.95962e-05	-1.69758	-4.00431e-10	6.24149e-05	-1.64396	-4.00431e-10
123031374	rs117981027	5.65936e-10	-1.59068	-4.00431e-10	3.76271e-05	-1.74858	-4.00431e-10	5.60879e-05	-1.75085	-4.00431e-10
123031438	rs141486335	6.74336e-10	-1.26002e-10	-1.41543	5.49792e-05	-1.26002e-10	-1.36935	8.18089e-05	-1.26002e-10	-1.37338
123031613	rs78113761	6.01013e-10	-1.26002e-10	-1.53054	4.79268e-05	-1.26002e-10	-1.50664	7.14452e-05	-1.26002e-10	-1.50884
123031781	rs78737917	6.11363e-10	-1.26002e-10	-1.51346	4.89741e-05	-1.26002e-10	-1.48502	7.29792e-05	-1.26002e-10	-1.48759
123031834	rs10892974	1.7027e-10	-1.22763	-1.56414	2.16539e-05	-0.765253	-1.53587	3.21044e-05	-0.765861	-1.54291
123032043	rs76347411	6.09434e-10	-1.26002e-10	-1.51663	4.87816e-05	-1.26002e-10	-1.48896	7.26969e-05	-1.26002e-10	-1.49147
123032061	rs76089227	6.02629e-10	-1.26002e-10	-1.52785	4.80931e-05	-1.26002e-10	-1.50317	7.16885e-05	-1.26002e-10	-1.50544
123032224	rs11219036	1.86039e-10	-1.14517	-1.55803	2.44271e-05	-0.657545	-1.52307	3.68635e-05	-0.641262	-1.52928
123032417	rs79708253	5.9884e-10	-1.26002e-10	-1.53416	4.77011e-05	-1.26002e-10	-1.51135	7.11152e-05	-1.26002e-10	-1.51346
123032511	rs79538794	5.94742e-10	-1.26002e-10	-1.54103	4.68273e-05	-1.26002e-10	-1.52984	6.99001e-05	-1.26002e-10	-1.5307
123032706	rs76194217	6.02541e-10	-1.26002e-10	-1.528	4.80841e-05	-1.26002e-10	-1.50336	7.16753e-05	-1.26002e-10	-1.50562
123032781	rs77511720	5.89771e-10	-1.26002e-10	-1.54942	4.67198e-05	-1.26002e-10	-1.53214	6.96839e-05	-1.26002e-10	-1.5338
123032803	rs10892975	1.80745e-10	-1.16694	-1.56513	2.49645e-05	-0.611049	-1.54781	3.82898e-05	-0.581818	-1.55076
123032850	rs75904295	6.05197e-10	-1.26002e-10	-1.5236	4.83549e-05	-1.26002e-10	-1.49774	7.20717e-05	-1.26002e-10	-1.5001
123033277	rs12290632	1.53948e-10	-1.33132	-1.56122	1.41481e-05	-1.16105	-1.56568	2.38182e-05	-1.04177	-1.56555
123033425	rs78826291	5.06091e-10	-1.70244	-4.00431e-10	5.31931e-05	-1.40238	-4.00431e-10	9.56986e-05	-1.21656	-4.00431e-10
123033499	rs10892976	1.26015e-10	-1.54348	-1.54928	1.30978e-05	-1.2557	-1.54816	1.8747e-05	-1.28746	-1.55927
123033606	rs74740004	5.87979e-10	-1.26002e-10	-1.55246	4.65134e-05	-1.26002e-10	-1.53657	6.9384e-05	-1.26002e-10	-1.53811
123033653	rs79341961	5.86726e-10	-1.26002e-10	-1.5546	4.63649e-05	-1.26002e-10	-1.53977	6.91685e-05	-1.26002e-10	-1.54122
123034767	rs11219037	6.23282e-10	-1.49416	-4.00431e-10	5.40141e-05	-1.38706	-4.00431e-10	8.71385e-05	-1.31027	-4.00431e-10
123034815	rs10502265	6.59172e-10	-1.26002e-10	-1.43817	4.92958e-05	-1.26002e-10	-1.47847	7.30844e-05	-1.26002e-10	-1.48615
123034894	rs12272626	6.16219e-10	-1.26002e-10	-1.50555	4.51719e-05	-1.26002e-10	-1.56583	6.78402e-05	-1.26002e-10	-1.56061
123034921	rs12285884	1.91528e-10	-1.46151	-1.21261	1.60303e-05	-1.36493	-1.23689	2.6578e-05	-1.27435	-1.22333
123035051	rs4936780	1.22124e-10	-1.55994	-1.56418	8.47871e-06	-1.69373	-1.54503	1.28544e-05	-1.66726	-1.55682
123035123	rs77006577	5.81366e-10	-1.26002e-10	-1.56377	4.51854e-05	-1.26002e-10	-1.56554	6.7553e-05	-1.26002e-10	-1.56485
123035663	rs76692255	7.88952e-10	-1.26002e-10	-1.25845	6.21487e-05	-1.26002e-10	-1.24678	9.48389e-05	-1.26002e-10	-1.22559
123035936	rs12802926	4.90086e-10	-0.432879	-1.3017	5.33456e-05	-0.0878653	-1.31165	5.99298e-05	-0.382055	-1.30254
123035986	rs79219458	5.91655e-10	-1.26002e-10	-1.54623	4.54297e-05	-1.26002e-10	-1.56014	6.80671e-05	-1.26002e-10	-1.55727
123036367	rs7933163	2.63681e-10	-0.936345	-1.41807	2.50103e-05	-0.72475	-1.43227	3.03436e-05	-0.927616	-1.43757
123036393	rs117143074	5.17306e-10	-1.68052	-4.00431e-10	4.50214e-05	-1.56917	-4.00431e-10	6.83985e-05	-1.55241	-4.00431e-10
123036992	rs76294729	1.72849e-10	-1.27842	-1.49831	2.43639e-05	-0.764417	-1.41879	3.4552e-05	-0.80107	-1.43423
123037233	rs117571900	5.83877e-10	-1.26002e-10	-1.55946	4.5207e-05	-1.26002e-10	-1.56506	6.74938e-05	-1.26002e-10	-1.56573
123037481	rs6589970	1.10526e-10	-1.71732	-1.50658	8.97917e-06	-1.66019	-1.52121	1.3328e-05	-1.67141	-1.51649
123037569	rs7115567	1.04936e-09	-1.26002e-10	-0.973216	7.75409e-05	-1.26002e-10	-1.0255	0.00011494	-1.26002e-10	-1.03335
123037794	rs12281599	5.05531e-10	-1.70355	-4.00431e-10	4.72195e-05	-1.5215	-4.00431e-10	7.21193e-05	-1.49944	-4.00431e-10
123038062	rs10750232	1.39505e-10	-1.70261	-1.28845	8.71562e-06	-1.70888	-1.50231	1.40655e-05	-1.66959	-1.46446
123038086	rs192377036	6.02209e-10	-1.26002e-10	-1.52855	4.70888e-05	-1.26002e-10	-1.52427	6.96301e-05	-1.26002e-10	-1.53457
123038095	rs185519025	6.36361e-10	-1.26002e-10	-1.47339	4.96459e-05	-1.26002e-10	-1.47139	7.32712e-05	-1.26002e-10	-1.4836
123038749	rs143626713	8.45387e-10	-1.18936	-4.00431e-10	0.00011507	-0.630774	-4.00431e-10	0.000121404	-0.978643	-4.00431e-10
123038840	rs10790558	5.87569e-10	-1.71165	0.158491	4.18678e-05	-1.74141	0.0996165	6.94672e-05	-1.75186	0.214948
123039628	rs117854606	6.60676e-10	-1.26002e-10	-1.43589	5.03118e-05	-1.26002e-10	-1.45807	7.35952e-05	-1.26002e-10	-1.47919
123039840	rs4936781	1.05395e-09	-1.26002e-10	-0.968854	7.61475e-05	-1.26002e-10	-1.04364	0.000124099	-1.26002e-10	-0.956689
123039881	rs4936782	1.66727e-09	-1.26002e-10	-0.510213	0.000120318	-1.26002e-10	-0.586171	0.000202657	-1.26002e-10	-0.46625
123040913	rs11219040	1.19164e-10	-1.74788	-1.40078	9.50254e-06	-1.74279	-1.38196	1.45752e-05	-1.74586	-1.35258
123041006	rs144348401	1.21672e-09	-0.825238	-4.00431e-10	5.93664e-05	-1.29258	-4.00431e-10	9.41961e-05	-1.23239	-4.00431e-10
123041513	rs7102292	6.08029e-10	-1.67767	0.158735	4.23282e-05	-1.74724	0.116389	7.20737e-05	-1.72548	0.2254
123042276	rs117280470	2.02558e-09	-0.315547	-4.00431e-10	0.00013579	-0.4652	-4.00431e-10	0.000268576	-0.184631	-4.00431e-10
123042296	rs117216977	1.50028e-09	-1.26002e-10	-0.615749	0.000108698	-1.26002e-10	-0.687737	0.000181953	-1.26002e-10	-0.574018
123042371	rs12290606	1.2092e-09	-1.26002e-10	-0.831439	8.71998e-05	-1.26002e-10	-0.908108	0.000131033	-1.26002e-10	-0.902319
123042425	rs118084058	1.2763e-09	-1.26002e-10	-0.777438	9.14092e-05	-1.26002e-10	-0.860964	0.0001515	-1.26002e-10	-0.757181
123042426	rs116950633	1.27918e-09	-1.26002e-10	-0.775183	9.43992e-05	-1.26002e-10	-0.828778	0.000155609	-1.26002e-10	-0.730421
123042448	rs118004753	6.40845e-10	-1.26002e-10	-1.46637	4.89436e-05	-1.26002e-10	-1.48564	7.1813e-05	-1.26002e-10	-1.5037
123043168	rs117982387	5.35049e-10	-1.6468	-4.00431e-10	5.47942e-05	-1.37273	-4.00431e-10	8.15789e-05	-1.3762	-4.00431e-10
123043315	rs11602910	1.05772e-10	-1.74903	-1.51884	8.23638e-06	-1.75125	-1.5165	1.25559e-05	-1.75187	-1.49571
123043386	rs4259834	2.77203e-10	-1.70325	-0.601151	1.95262e-05	-1.74811	-0.656444	3.26811e-05	-1.73003	-0.560934
123043485	rs10790559	1.08246e-10	-1.7309	-1.51385	8.31993e-06	-1.74945	-1.50821	1.27035e-05	-1.75071	-1.48518
123043560	rs4379860	1.31741e-09	-1.26002e-10	-0.745734	9.71228e-05	-1.26002e-10	-0.800334	0.00016039	-1.26002e-10	-0.700157
123043904	rs117360929	6.53606e-10	-1.26002e-10	-1.44665	4.9975e-05	-1.26002e-10	-1.46479	7.30857e-05	-1.26002e-10	-1.48613
123044240	rs12419041	1.31741e-09	-1.26002e-10	-0.745734	9.71228e-05	-1.26002e-10	-0.800334	0.00016039	-1.26002e-10	-0.700157
123044798	rs4370954	1.70192e-10	-1.72643	-1.0658	1.28505e-05	-1.74995	-1.07298	2.12049e-05	-1.75029	-0.973246
123044962	rs117480187	6.69577e-10	-1.26002e-10	-1.42251	5.11028e-05	-1.26002e-10	-1.44247	7.45581e-05	-1.26002e-10	-1.46619
123045084	rs4372465	1.72717e-10	-1.72643	-1.05108	1.2881e-05	-1.74995	-1.07061	2.13287e-05	-1.75029	-0.967425
123045205	rs11219042	1.72717e-10	-1.72643	-1.05108	1.2881e-05	-1.74995	-1.07061	2.13287e-05	-1.75029	-0.967425
123045391	rs7104894	2.92726e-10	-1.7152	-0.534721	2.05034e-05	-1.75177	-0.60395	3.41723e-05	-1.74668	-0.49967
123045397	rs11219043	1.06664e-10	-1.75129	-1.50819	8.32785e-06	-1.75121	-1.50549	1.27563e-05	-1.75023	-1.48151
123045461	rs12573887	1.34326e-09	-1.26002e-10	-0.726301	9.89639e-05	-1.26002e-10	-0.781555	0.000163624	-1.26002e-10	-0.680194
123045730	rs35483681	1.0436e-10	-1.74954	-1.53177	8.18177e-06	-1.74471	-1.52969	1.24239e-05	-1.74746	-1.51068
123045746	rs7105425	2.72174e-10	-1.72107	-0.601648	1.92333e-05	-1.75111	-0.668553	3.18578e-05	-1.74874	-0.567744
123045848	rs76443436	1.05868e-09	-1.26002e-10	-0.964373	7.01303e-05	-1.26002e-10	-1.12596	0.00011596	-1.26002e-10	-1.02452
123045883	rs117482204	6.87827e-10	-1.26002e-10	-1.39562	5.21532e-05	-1.26002e-10	-1.42212	8.11831e-05	-1.26002e-10	-1.38106
123046105	rs12787411	1.06109e-10	-1.75191	-1.51278	8.27092e-06	-1.75069	-1.51288	1.26874e-05	-1.7473	-1.48986
123046705	rs11828777	1.06993e-10	-1.74766	-1.50873	8.30279e-06	-1.75192	-1.5078	1.26871e-05	-1.75163	-1.48555
123046903	rs10892977	2.53052e-10	-1.74514	-0.650417	1.93134e-05	-1.74004	-0.675474	3.15811e-05	-1.75013	-0.575077
123047826	rs7928609	1.49707e-10	-1.67976	-1.24072	1.13908e-05	-1.72971	-1.2138	1.87961e-05	-1.70348	-1.14064
123048134	rs11219047	7.835e-10	-1.26002e-10	-1.26538	5.74609e-05	-1.26002e-10	-1.3252	8.46177e-05	-1.26002e-10	-1.33962
123048162	rs7929006	1.38143e-10	-1.71608	-1.28479	1.11329e-05	-1.74682	-1.21959	1.80974e-05	-1.73081	-1.15118
123048530	rs11219048	7.80267e-10	-1.26002e-10	-1.26952	5.72488e-05	-1.26002e-10	-1.3289	8.43148e-05	-1.26002e-10	-1.34321
123048586	rs78040104	6.21596e-10	-1.26002e-10	-1.49687	4.84319e-05	-1.26002e-10	-1.49615	7.44163e-05	-1.26002e-10	-1.46809
123048657	rs11219049	7.90239e-10	-1.26002e-10	-1.25682	5.79034e-05	-1.26002e-10	-1.31753	8.52495e-05	-1.26002e-10	-1.33218
123049143	rs80211940	6.74865e-10	-1.26002e-10	-1.41464	4.93343e-05	-1.26002e-10	-1.47769	7.76627e-05	-1.26002e-10	-1.42539
123049593	rs118117028	7.49739e-10	-1.30943	-4.00431e-10	3.95519e-05	-1.6987	-4.00431e-10	7.11793e-05	-1.51256	-4.00431e-10
123049798	rs11219050	1.02675e-10	-1.74615	-1.55144	8.0075e-06	-1.73834	-1.55759	1.20618e-05	-1.74451	-1.54321
123050210	rs117046892	6.6431e-10	-1.26002e-10	-1.43041	4.83923e-05	-1.26002e-10	-1.49697	7.51863e-05	-1.26002e-10	-1.4578
123051141	rs59327612	2.27625e-09	-1.26002e-10	-0.198869	0.000167026	-1.26002e-10	-0.258162	0.00026882	-1.26002e-10	-0.183724
123051275	rs11219051	6.35676e-10	-1.26002e-10	-1.47447	5.00901e-05	-1.26002e-10	-1.46249	7.29907e-05	-1.26002e-10	-1.48743
123051276	rs11219052	6.313e-10	-1.26002e-10	-1.48137	4.9723e-05	-1.26002e-10	-1.46984	7.25258e-05	-1.26002e-10	-1.49382
123051723	rs76735255	4.88135e-10	-1.73856	-4.00431e-10	3.85359e-05	-1.72472	-4.00431e-10	5.67504e-05	-1.7391	-4.00431e-10
123052108	rs59577304	6.26757e-10	-1.26002e-10	-1.4886	4.93411e-05	-1.26002e-10	-1.47755	7.20447e-05	-1.26002e-10	-1.50048
123052585	rs75831739	5.83159e-10	-1.26002e-10	-1.56069	4.54678e-05	-1.26002e-10	-1.55931	6.76508e-05	-1.26002e-10	-1.56341
123052815	rs17737079	1.02306e-10	-1.73838	-1.56281	7.85327e-06	-1.75006	-1.56532	1.18664e-05	-1.74522	-1.55884
123052860	rs1944605	1.50544e-10	-1.37739	-1.53751	8.84814e-06	-1.66543	-1.53067	1.34279e-05	-1.63592	-1.54451
123052969	rs75308854	6.1734e-10	-1.26002e-10	-1.50374	4.85462e-05	-1.26002e-10	-1.49379	7.1053e-05	-1.26002e-10	-1.51434
123053078	rs7113140	1.8651e-10	-1.71601	-0.98466	1.34515e-05	-1.75186	-1.02536	2.18256e-05	-1.74692	-0.947759
123053295	rs73017873	4.84343e-10	-1.74636	-4.00431e-10	3.80667e-05	-1.73697	-4.00431e-10	5.7796e-05	-1.72085	-4.00431e-10
123053321	rs7130937	1.20417e-10	-1.5958	-1.54239	8.11901e-06	-1.74596	-1.53614	1.20907e-05	-1.73662	-1.54872
123053955	rs75093728	1.41463e-09	-1.26002e-10	-0.674536	0.000103567	-1.26002e-10	-0.736092	0.000165212	-1.26002e-10	-0.670536
123053994	rs190410354	5.09408e-10	-1.69591	-4.00431e-10	4.30642e-05	-1.61362	-4.00431e-10	6.76572e-05	-1.56331	-4.00431e-10
123054084	rs11219053	1.4768e-10	-1.75042	-1.18369	1.09888e-05	-1.74107	-1.23836	1.78389e-05	-1.74988	-1.14651
123054170	rs141554724	5.00799e-10	-1.71295	-4.00431e-10	4.18226e-05	-1.64287	-4.00431e-10	6.24756e-05	-1.64299	-4.00431e-10
123054531	rs6589971	6.28684e-10	-1.26002e-10	-1.48553	4.95032e-05	-1.26002e-10	-1.47427	7.22486e-05	-1.26002e-10	-1.49765
123055213	rs76333875	2.81904e-09	0.0149966	-4.00431e-10	0.00020613	-0.0478016	-4.00431e-10	0.000303408	-0.0626876	-4.00431e-10
123055573	rs73017874	3.03742e-10	-1.65668	-0.556299	2.8814e-05	-1.63043	-0.385014	4.18836e-05	-1.67229	-0.37058
123055787	rs117370850	9.42791e-10	-1.26002e-10	-1.08031	7.32291e-05	-1.26002e-10	-1.08272	0.000102523	-1.26002e-10	-1.14768
123056368	rs10892978	3.36668e-10	-1.24763	-0.862424	1.5695e-05	-1.75011	-0.872853	2.55276e-05	-1.64126	-0.896751
123056385	rs12417700	1.26449e-09	-1.26002e-10	-0.786733	9.17657e-05	-1.26002e-10	-0.857071	0.000146492	-1.26002e-10	-0.790795
123056390	rs12420454	1.24422e-09	-1.26002e-10	-0.802889	9.03628e-05	-1.26002e-10	-0.872477	0.00014415	-1.26002e-10	-0.806909
123057141	rs7952397	3.29341e-10	-1.296	-0.836062	1.60834e-05	-1.75184	-0.846685	2.52811e-05	-1.67668	-0.871034
123057496	rs6589972	6.24669e-10	-1.26002e-10	-1.49193	4.91653e-05	-1.26002e-10	-1.48112	7.18241e-05	-1.26002e-10	-1.50355
123058344	rs76719175	5.8029e-10	-1.26002e-10	-1.56563	4.54905e-05	-1.26002e-10	-1.55881	6.75961e-05	-1.26002e-10	-1.56422
123058458	rs78195833	4.86689e-10	-1.74153	-4.00431e-10	3.76878e-05	-1.74697	-4.00431e-10	5.61324e-05	-1.75005	-4.00431e-10
123058499	rs12272176	1.28782e-10	-1.54233	-1.5287	8.35646e-06	-1.73235	-1.52093	1.2476e-05	-1.71717	-1.53679
123058911	rs61904434	1.46711e-10	-1.74362	-1.19707	1.22564e-05	-1.74641	-1.12385	1.77844e-05	-1.74655	-1.1529
123059021	rs61904435	1.09091e-10	-1.71226	-1.52471	8.88167e-06	-1.66206	-1.53026	1.31254e-05	-1.68433	-1.51889
123059765	rs7935259	8.33968e-10	-1.20296	-4.00431e-10	5.15016e-05	-1.4347	-4.00431e-10	7.86287e-05	-1.41303	-4.00431e-10
123059937	rs12801982	1.61065e-10	-1.44396	-1.40339	1.06136e-05	-1.60372	-1.41046	1.56285e-05	-1.59741	-1.43127
123059944	rs57085814	1.46807e-10	-1.71936	-1.22068	1.10228e-05	-1.74532	-1.23102	1.59662e-05	-1.74538	-1.26192
123060280	rs11607969	1.34329e-10	-1.53997	-1.48889	8.93874e-06	-1.69218	-1.49374	1.31626e-05	-1.69272	-1.50767
123060935	rs7939743	8.85173e-10	-1.14337	-4.00431e-10	5.3908e-05	-1.38903	-4.00431e-10	8.24246e-05	-1.36588	-4.00431e-10
123061187	rs2002871	1.86681e-10	-1.74394	-0.955813	1.52671e-05	-1.74851	-0.902102	2.38355e-05	-1.75192	-0.854667
123061348	rs878296	4.14507e-10	-1.74906	-0.153005	3.61695e-05	-1.75075	-0.037338	6.02989e-05	-1.74361	0.0651564
123061396	rs76795657	8.02067e-10	-1.24196	-4.00431e-10	5.04793e-05	-1.45475	-4.00431e-10	7.41922e-05	-1.47111	-4.00431e-10
123061397	rs114432314	8.98875e-10	-1.12801	-4.00431e-10	5.45525e-05	-1.37715	-4.00431e-10	8.34408e-05	-1.35363	-4.00431e-10
123061548	rs75427041	8.95498e-10	-1.13178	-4.00431e-10	5.43936e-05	-1.38006	-4.00431e-10	8.31904e-05	-1.35663	-4.00431e-10
123061628	rs949065	7.56183e-10	-1.51541	0.214533	5.78911e-05	-1.6778	0.360056	0.000100409	-1.63937	0.470855
123061707	rs949064	5.94319e-10	-1.54174	-4.00431e-10	3.90019e-05	-1.7127	-4.00431e-10	5.82324e-05	-1.71332	-4.00431e-10
123062421	rs12417318	7.52839e-10	-1.26002e-10	-1.3053	6.11805e-05	-1.26002e-10	-1.26248	9.4708e-05	-1.26002e-10	-1.22697
123063059	rs10892981	8.74727e-10	-1.50607	0.350823	7.02809e-05	-1.65906	0.53525	0.000122642	-1.61454	0.646043
123063062	rs73017877	4.58506e-10	-1.75051	-0.0506763	4.21337e-05	-1.75165	0.116192	7.04001e-05	-1.74699	0.22342
123063137	rs7948088	9.34886e-10	-1.08873	-4.00431e-10	5.62464e-05	-1.34657	-4.00431e-10	8.61116e-05	-1.32212	-4.00431e-10
123063325	rs7129640	4.95175e-10	-1.74948	0.025237	4.58316e-05	-1.75168	0.200342	7.57844e-05	-1.75089	0.301018
123063365	rs6589973	8.98544e-10	-1.50215	0.373772	7.20059e-05	-1.66347	0.563909	0.000124267	-1.62078	0.665448
123063670	rs4403817	9.36452e-10	-1.49412	0.407063	7.44271e-05	-1.66528	0.598786	0.000128318	-1.6244	0.701144
123063682	rs7951447	9.38879e-10	-1.08447	-4.00431e-10	5.64342e-05	-1.34323	-4.00431e-10	8.64076e-05	-1.31869	-4.00431e-10
123063807	rs61904437	1.35578e-10	-1.71463	-1.30498	1.01744e-05	-1.74247	-1.31397	1.48004e-05	-1.74245	-1.34066
123063923	rs34891228	9.38879e-10	-1.08447	-4.00431e-10	5.64342e-05	-1.34323	-4.00431e-10	8.64076e-05	-1.31869	-4.00431e-10
123064315	rs4936783	9.11595e-10	-1.47688	0.362925	7.18571e-05	-1.64819	0.546557	0.000125452	-1.6023	0.65646
123064361	rs4936784	1.04687e-09	-1.39404	0.418446	7.70527e-05	-1.63646	0.604642	0.000136957	-1.57413	0.716028
123064648	rs7941947	8.54075e-10	-1.66364	0.484504	7.44357e-05	-1.74008	0.673705	0.000127144	-1.71927	0.786827
123064766	rs7942068	9.50029e-10	-1.62809	0.555424	8.09327e-05	-1.71189	0.729197	0.000141382	-1.67456	0.848258
123065011	rs57671678	2.42352e-10	-1.27613	-1.16263	1.49675e-05	-1.49661	-1.17382	2.19084e-05	-1.48359	-1.20731
123065183	rs7927622	4.70726e-10	-1.56174	-0.213136	3.97561e-05	-1.64943	-0.0441139	6.87682e-05	-1.5934	0.0463741
123065412	rs61904439	1.763e-10	-1.71814	-1.03882	1.32025e-05	-1.74427	-1.05163	1.89973e-05	-1.74338	-1.09009
123065460	rs77817614	6.2175e-10	-1.26002e-10	-1.49662	4.54195e-05	-1.26002e-10	-1.56037	6.86199e-05	-1.26002e-10	-1.54918
123065683	rs2302605	3.23412e-10	-1.73591	-0.414322	2.99965e-05	-1.75028	-0.224947	4.91414e-05	-1.73993	-0.143139
123065730	rs11219061	1.39191e-10	-1.74813	-1.24518	1.07748e-05	-1.74395	-1.25515	1.56489e-05	-1.74249	-1.28488
123066032	rs61904440	1.55087e-10	-1.75129	-1.13388	1.19808e-05	-1.74754	-1.14546	1.72889e-05	-1.74754	-1.18017
123066082	rs4554898	3.90495e-10	-1.59293	-0.368815	3.39012e-05	-1.68258	-0.170276	5.78405e-05	-1.63739	-0.0826907
123066335	rs4282989	5.42207e-10	-1.56387	-0.0696361	4.48777e-05	-1.71447	0.142101	7.62592e-05	-1.67808	0.234449
123066496	rs4429068	4.43865e-10	-1.59819	-0.235447	3.72514e-05	-1.7143	-0.0443215	6.18224e-05	-1.6906	0.0370968
123066742	rs76768790	7.6165e-10	-1.29367	-4.00431e-10	4.81173e-05	-1.50267	-4.00431e-10	7.32841e-05	-1.48342	-4.00431e-10
123066986	rs4488207	3.00059e-10	-1.7462	-0.478971	2.70918e-05	-1.75191	-0.32517	4.4063e-05	-1.74747	-0.244674
123067655	rs2155572	2.89971e-10	-1.69684	-0.562533	2.54056e-05	-1.74627	-0.395071	4.16489e-05	-1.73147	-0.317025
123068241	rs7946718	3.21571e-10	-1.69184	-0.464091	2.85137e-05	-1.74218	-0.283739	4.67831e-05	-1.7271	-0.205142
123068242	rs7946719	3.21571e-10	-1.69184	-0.464091	2.85137e-05	-1.74218	-0.283739	4.67831e-05	-1.7271	-0.205142
123068364	rs145369941	1.76743e-09	-0.451876	-4.00431e-10	8.05963e-05	-0.986857	-4.00431e-10	0.00012912	-0.917024	-4.00431e-10
123068903	rs117799501	8.49485e-10	-1.26002e-10	-1.18453	8.7297e-05	-1.26002e-10	-0.906994	0.00012899	-1.26002e-10	-0.918029
123069242	rs1944607	3.45989e-10	-1.70872	-0.37403	3.10261e-05	-1.736	-0.20548	5.21842e-05	-1.7068	-0.116182
123069342	rs71490004	5.01398e-10	-1.71176	-4.00431e-10	3.75388e-05	-1.75093	-4.00431e-10	5.60423e-05	-1.75166	-4.00431e-10
123069447	rs961278	4.61771e-10	-1.6424	-0.151682	3.96749e-05	-1.74386	0.0482696	6.69067e-05	-1.72483	0.150368
123069520	rs35743456	5.04059e-10	-1.70646	-4.00431e-10	3.75752e-05	-1.74997	-4.00431e-10	5.60747e-05	-1.75108	-4.00431e-10
123069692	rs116344461	8.33054e-10	-1.26002e-10	-1.20406	7.03519e-05	-1.26002e-10	-1.1228	9.83001e-05	-1.26002e-10	-1.18974
123069981	rs76088472	1.55528e-10	-1.73883	-1.1435	1.36088e-05	-1.7252	-1.0404	2.09909e-05	-1.73496	-0.998715
123070483	rs57170132	1.81772e-10	-1.75191	-0.974497	1.41118e-05	-1.74124	-0.988065	2.01959e-05	-1.74341	-1.02888
123070685	rs61904442	1.83291e-10	-1.75171	-0.96637	1.41757e-05	-1.74475	-0.980031	2.029e-05	-1.7465	-1.02113
123070831	rs116928584	3.58407e-09	-1.26002e-10	0.2551	0.000524388	-1.26002e-10	0.885922	0.000736968	-1.26002e-10	0.824778
123071002	rs34253590	5.10084e-10	-1.69458	-4.00431e-10	3.76885e-05	-1.74695	-4.00431e-10	5.61989e-05	-1.74887	-4.00431e-10
123071109	rs76829461	4.82865e-10	-1.74942	-4.00431e-10	3.79714e-05	-1.73948	-4.00431e-10	5.60478e-05	-1.75156	-4.00431e-10
123071127	rs61904443	1.82913e-10	-1.75181	-0.968338	1.42642e-05	-1.73658	-0.981977	2.039e-05	-1.73971	-1.02301
123071708	rs61904444	1.71879e-10	-1.75133	-1.03103	1.3455e-05	-1.73303	-1.04393	1.92701e-05	-1.73653	-1.08269
123071789	rs35303205	4.99681e-10	-1.71519	-4.00431e-10	3.7521e-05	-1.75141	-4.00431e-10	5.60307e-05	-1.75187	-4.00431e-10
123071929	rs149575970	1.13763e-09	-0.89245	-4.00431e-10	8.49547e-05	-0.934191	-4.00431e-10	0.000155474	-0.73129	-4.00431e-10
123072029	rs11827966	5.02553e-10	-1.70945	-4.00431e-10	3.75074e-05	-1.75177	-4.00431e-10	5.60306e-05	-1.75187	-4.00431e-10
123072070	rs111957943	4.91931e-10	-1.73082	-4.00431e-10	4.18892e-05	-1.64128	-4.00431e-10	6.49081e-05	-1.60479	-4.00431e-10
123072087	rs7934131	3.46327e-10	-1.71949	-0.362279	2.93721e-05	-1.75166	-0.244608	4.96756e-05	-1.74576	-0.12649
123072343	rs12575714	2.06133e-09	-1.26002e-10	-0.29805	0.000168957	-1.26002e-10	-0.246666	0.000270881	-1.26002e-10	-0.176088
123073091	rs78731071	4.89196e-10	-1.73639	-4.00431e-10	4.14302e-05	-1.6523	-4.00431e-10	6.38877e-05	-1.62064	-4.00431e-10
123073391	rs149684209	5.0491e-10	-1.70478	-4.00431e-10	3.94096e-05	-1.7023	-4.00431e-10	5.71898e-05	-1.73139	-4.00431e-10
123073525	rs11824555	1.37127e-10	-1.73782	-1.27043	1.0102e-05	-1.75078	-1.3128	1.4822e-05	-1.75053	-1.33113
123073597	rs3819212	1.91897e-09	-1.26002e-10	-0.369612	0.000206794	-1.26002e-10	-0.0445874	0.00029248	-1.26002e-10	-0.0993682
123073681	rs12283437	4.82797e-10	-1.74956	-4.00431e-10	4.09035e-05	-1.66509	-4.00431e-10	6.23012e-05	-1.64578	-4.00431e-10
123073758	rs71490005	4.98724e-10	-1.7171	-4.00431e-10	3.75134e-05	-1.75161	-4.00431e-10	5.60279e-05	-1.75192	-4.00431e-10
123074122	rs35828676	5.11489e-10	-1.69183	-4.00431e-10	3.78791e-05	-1.74191	-4.00431e-10	5.6401e-05	-1.74528	-4.00431e-10
123074371	rs61904445	1.32009e-10	-1.49335	-1.55293	1.10272e-05	-1.43002	-1.54592	1.67707e-05	-1.40612	-1.55202
123074399	rs4267083	1.09685e-10	-1.70158	-1.52996	9.24744e-06	-1.72207	-1.42989	1.31615e-05	-1.73755	-1.46292
123074526	rs4285881	1.01934e-10	-1.7519	-1.55293	8.75241e-06	-1.67935	-1.52763	1.25425e-05	-1.70297	-1.54567
123074545	rs113285046	7.06275e-10	-1.36915	-4.00431e-10	4.33553e-05	-1.60688	-4.00431e-10	6.28949e-05	-1.6363	-4.00431e-10
123074716	rs11820556	5.51979e-10	-1.61564	-4.00431e-10	4.36485e-05	-1.60014	-4.00431e-10	6.26566e-05	-1.6401	-4.00431e-10
123074915	rs485345	1.33001e-10	-1.47448	-1.56431	1.24833e-05	-1.28875	-1.56317	1.95826e-05	-1.23738	-1.56574
123075419	rs11219068	1.77834e-10	-1.59909	-1.14922	1.2064e-05	-1.69179	-1.19429	1.89574e-05	-1.66105	-1.17452
123075614	rs482919	1.34523e-10	-1.48047	-1.54695	1.37647e-05	-1.22989	-1.52432	2.16481e-05	-1.19943	-1.50342
123075764	rs28445684	1.06485e-10	-1.71536	-1.54578	9.83676e-06	-1.56759	-1.52259	1.47815e-05	-1.58308	-1.50131
123075782	rs28714447	1.39364e-10	-1.55054	-1.44152	1.51056e-05	-1.1844	-1.47685	2.62657e-05	-1.06635	-1.44315
123076145	rs551345	1.32073e-10	-1.48159	-1.56421	1.23555e-05	-1.29722	-1.56499	1.99131e-05	-1.22599	-1.5604
123076636	rs513314	1.26625e-10	-1.52253	-1.5654	1.17286e-05	-1.35081	-1.56347	1.88567e-05	-1.28375	-1.55715
123076691	rs577777	1.31198e-10	-1.48664	-1.56581	1.2432e-05	-1.29461	-1.56142	2.00967e-05	-1.2231	-1.55411
123076792	rs117498337	4.84541e-10	-1.74595	-4.00431e-10	3.80126e-05	-1.73839	-4.00431e-10	5.9979e-05	-1.68377	-4.00431e-10
123077219	rs471973	1.47477e-10	-1.38029	-1.55519	1.45542e-05	-1.16822	-1.53021	2.39186e-05	-1.08786	-1.51525
123078194	rs577432	1.02383e-10	-1.73776	-1.56267	8.36974e-06	-1.68779	-1.5639	1.29513e-05	-1.65075	-1.56582
123078524	rs526199	1.72167e-10	-1.75076	-1.02993	1.7713e-05	-1.63941	-0.862598	3.13822e-05	-1.47408	-0.857444
123078724	rs186541917	5.8712e-10	-1.26002e-10	-1.55393	4.55302e-05	-1.26002e-10	-1.55793	6.76804e-05	-1.26002e-10	-1.56297
123079004	rs530763	1.10538e-10	-1.66729	-1.55651	8.16477e-06	-1.73657	-1.53991	1.20602e-05	-1.75043	-1.53743
123079192	rs3017931	1.07852e-10	-1.74941	-1.49899	8.55637e-06	-1.7478	-1.48184	1.35887e-05	-1.69991	-1.46861
123079669	rs12284852	1.23788e-10	-1.65499	-1.4556	9.74914e-06	-1.68389	-1.41524	1.35756e-05	-1.75187	-1.41762
123079705	rs11219072	1.24042e-10	-1.605	-1.50353	9.6365e-06	-1.63834	-1.47241	1.29176e-05	-1.7449	-1.47428
123079780	rs12284903	1.25396e-10	-1.58717	-1.51051	9.70562e-06	-1.6226	-1.48101	1.28633e-05	-1.7406	-1.48279
123080244	rs117539201	6.22849e-10	-1.49485	-4.00431e-10	4.67253e-05	-1.53202	-4.00431e-10	6.51558e-05	-1.60098	-4.00431e-10
123080520	rs3763892	1.25293e-10	-1.58815	-1.51035	9.69912e-06	-1.62347	-1.4808	1.28626e-05	-1.74085	-1.48259
123080530	rs3763893	1.24971e-10	-1.61239	-1.48869	1.00447e-05	-1.64482	-1.42444	1.34772e-05	-1.74644	-1.43033
123080605	rs3763894	1.29259e-10	-1.58466	-1.48267	1.00616e-05	-1.62038	-1.44721	1.331e-05	-1.73993	-1.44932
123080618	rs557660	1.1993e-10	-1.73341	-1.40884	9.71115e-06	-1.72297	-1.38007	1.56126e-05	-1.64017	-1.38952
123080772	rs59247361	5.22826e-10	-1.66991	-4.00431e-10	4.14377e-05	-1.65212	-4.00431e-10	6.85098e-05	-1.55079	-4.00431e-10
123081475	rs59209193	5.80412e-10	-1.26002e-10	-1.56542	4.54196e-05	-1.26002e-10	-1.56037	6.80564e-05	-1.26002e-10	-1.55743
123081523	rs11219074	1.12782e-10	-1.64158	-1.56212	8.61249e-06	-1.67894	-1.54416	1.18956e-05	-1.75144	-1.55016
123081533	rs112307705	1.19225e-10	-1.67559	-1.47255	8.80129e-06	-1.66559	-1.53583	1.45656e-05	-1.5688	-1.53031
123081923	rs76859702	4.95197e-10	-1.7242	-4.00431e-10	3.77357e-05	-1.7457	-4.00431e-10	5.65387e-05	-1.74284	-4.00431e-10
123082152	rs543302	1.46224e-10	-1.6543	-1.28972	1.07876e-05	-1.74424	-1.25368	1.55563e-05	-1.75191	-1.28139
123082443	rs78359976	5.80239e-10	-1.56572	-4.00431e-10	4.30191e-05	-1.61467	-4.00431e-10	7.21629e-05	-1.49884	-4.00431e-10
123082874	rs7105990	4.85436e-10	-1.74411	-4.00431e-10	3.80882e-05	-1.73641	-4.00431e-10	5.75156e-05	-1.72571	-4.00431e-10
123082944	rs12290463	4.81665e-10	-1.75191	-4.00431e-10	3.75627e-05	-1.7503	-4.00431e-10	5.63662e-05	-1.7459	-4.00431e-10
123082970	rs12290466	4.81665e-10	-1.75191	-4.00431e-10	3.75627e-05	-1.7503	-4.00431e-10	5.63662e-05	-1.7459	-4.00431e-10
123083320	rs117216161	4.83977e-10	-1.74712	-4.00431e-10	3.80149e-05	-1.73833	-4.00431e-10	5.69277e-05	-1.73598	-4.00431e-10
123083510	rs77115993	6.56826e-10	-1.44174	-4.00431e-10	5.28075e-05	-1.40966	-4.00431e-10	9.4786e-05	-1.22614	-4.00431e-10
123083644	rs112254799	5.15856e-10	-1.68333	-4.00431e-10	3.8658e-05	-1.72156	-4.00431e-10	5.81027e-05	-1.71555	-4.00431e-10
123083904	rs76330420	6.31569e-10	-1.48095	-4.00431e-10	5.05686e-05	-1.45298	-4.00431e-10	8.93031e-05	-1.28573	-4.00431e-10
123083911	rs35040533	6.62512e-10	-1.43312	-4.00431e-10	5.41861e-05	-1.38389	-4.00431e-10	9.8084e-05	-1.19194	-4.00431e-10
123084585	rs80081315	4.39748e-09	-1.26002e-10	0.459632	0.000561564	-1.26002e-10	0.954415	0.000747383	-1.26002e-10	0.838811
123084886	rs492248	1.90061e-10	-1.5206	-1.16121	1.35993e-05	-1.64465	-1.12164	1.88281e-05	-1.6893	-1.15312
123085166	rs149282062	6.99402e-10	-1.37893	-4.00431e-10	4.69071e-05	-1.52814	-4.00431e-10	7.69597e-05	-1.43448	-4.00431e-10
123086144	rs144127641	7.61384e-10	-1.26002e-10	-1.29402	6.32081e-05	-1.26002e-10	-1.22988	9.29183e-05	-1.26002e-10	-1.24605
123086296	rs77311370	4.92893e-10	-1.72886	-4.00431e-10	4.03311e-05	-1.67919	-4.00431e-10	5.79625e-05	-1.71797	-4.00431e-10
123086500	rs139986998	5.80497e-10	-1.26002e-10	-1.56527	4.52199e-05	-1.26002e-10	-1.56477	6.77439e-05	-1.26002e-10	-1.56203
123087262	rs149800002	5.2043e-10	-1.6745	-4.00431e-10	3.99236e-05	-1.68934	-4.00431e-10	6.3583e-05	-1.62542	-4.00431e-10
123087466	rs1790229	1.74329e-10	-1.70219	-1.06602	1.3516e-05	-1.75012	-1.02231	1.97952e-05	-1.73473	-1.05759
123087671	rs7927152	7.98817e-10	-1.24602	-4.00431e-10	5.5565e-05	-1.35876	-4.00431e-10	0.000101714	-1.1556	-4.00431e-10
123087705	rs560993	1.96647e-10	-1.35892	-1.28883	1.27802e-05	-1.58498	-1.24344	1.79109e-05	-1.62888	-1.26347
123087733	rs113857229	8.17269e-10	-1.22319	-4.00431e-10	5.66967e-05	-1.33859	-4.00431e-10	0.000104265	-1.13083	-4.00431e-10
123088005	rs491500	1.97642e-10	-1.34912	-1.29357	1.28309e-05	-1.57858	-1.24588	1.79501e-05	-1.62338	-1.26679
123088073	rs1790230	2.17322e-10	-1.26541	-1.28236	1.37395e-05	-1.5223	-1.23374	1.90745e-05	-1.57437	-1.25505
123088171	rs3016599	2.06429e-10	-1.40718	-1.19202	1.41974e-05	-1.58679	-1.13646	1.97561e-05	-1.63357	-1.16074
123088216	rs7927804	7.63188e-10	-1.29165	-4.00431e-10	5.33811e-05	-1.39885	-4.00431e-10	9.67889e-05	-1.20523	-4.00431e-10
123088403	rs3018106	1.52011e-10	-1.72404	-1.18116	1.21247e-05	-1.75157	-1.12949	1.82206e-05	-1.71961	-1.1556
123089206	rs7931911	8.68725e-10	-1.16213	-4.00431e-10	6.26409e-05	-1.23889	-4.00431e-10	0.00011846	-1.00319	-4.00431e-10
123089210	rs557272	1.54069e-10	-1.71715	-1.17461	1.20192e-05	-1.74942	-1.14038	1.77529e-05	-1.73041	-1.1708
123089890	rs78418184	5.02523e-10	-1.70952	-4.00431e-10	3.98716e-05	-1.69065	-4.00431e-10	6.06425e-05	-1.67277	-4.00431e-10
123089955	rs513136	1.91508e-10	-1.34998	-1.32424	1.2412e-05	-1.57297	-1.28468	1.72208e-05	-1.62103	-1.31061
123090555	rs10892982	8.72833e-10	-1.15741	-4.00431e-10	6.27294e-05	-1.23748	-4.00431e-10	0.000117882	-1.00808	-4.00431e-10
123091085	rs544310	2.20787e-10	-1.27525	-1.2567	1.46598e-05	-1.47599	-1.21521	1.98983e-05	-1.54466	-1.24247
123091296	rs61904447	6.9687e-10	-1.38256	-4.00431e-10	5.10292e-05	-1.44391	-4.00431e-10	8.62223e-05	-1.32084	-4.00431e-10
123091462	rs4121995	4.96322e-10	-1.72193	-4.00431e-10	3.85444e-05	-1.7245	-4.00431e-10	5.73651e-05	-1.72833	-4.00431e-10
123091484	rs111551617	5.29812e-10	-1.65663	-4.00431e-10	3.90568e-05	-1.71129	-4.00431e-10	5.8675e-05	-1.70575	-4.00431e-10
123091670	rs137929048	5.56015e-10	-1.60836	-4.00431e-10	5.90693e-05	-1.2976	-4.00431e-10	8.18666e-05	-1.37268	-4.00431e-10
123091804	rs1944608	4.93558e-10	-1.72752	-4.00431e-10	3.85714e-05	-1.7238	-4.00431e-10	5.73209e-05	-1.7291	-4.00431e-10
123092243	rs10892983	8.14541e-10	-1.22653	-4.00431e-10	5.78245e-05	-1.3189	-4.00431e-10	0.000106551	-1.10915	-4.00431e-10
123092324	rs17127157	4.99707e-10	-1.71513	-4.00431e-10	3.90839e-05	-1.7106	-4.00431e-10	5.80137e-05	-1.71709	-4.00431e-10
123092449	rs488943	1.51504e-10	-1.69385	-1.2147	1.12023e-05	-1.74361	-1.21659	1.63562e-05	-1.75157	-1.23159
123092681	rs67164150	4.85399e-10	-1.74418	-4.00431e-10	3.78744e-05	-1.74203	-4.00431e-10	5.6413e-05	-1.74507	-4.00431e-10
123092831	rs11600907	8.08718e-10	-1.2337	-4.00431e-10	5.74492e-05	-1.32541	-4.00431e-10	0.000105708	-1.11708	-4.00431e-10
123093198	rs12272976	9.68331e-10	-1.05358	-4.00431e-10	6.60209e-05	-1.18634	-4.00431e-10	0.000123601	-0.960705	-4.00431e-10
123093390	rs497366	2.20037e-10	-1.1399	-1.39546	1.34978e-05	-1.39094	-1.38284	2.06292e-05	-1.35276	-1.3983
123093791	rs7951163	4.92271e-10	-1.73013	-4.00431e-10	3.82035e-05	-1.73338	-4.00431e-10	5.7351e-05	-1.72858	-4.00431e-10
123093899	rs111372937	7.47352e-10	-1.31262	-4.00431e-10	4.37764e-05	-1.59722	-4.00431e-10	7.73866e-05	-1.42895	-4.00431e-10
123094150	rs10892984	1.10437e-09	-0.92213	-4.00431e-10	7.15892e-05	-1.10537	-4.00431e-10	0.000135021	-0.872337	-4.00431e-10
123094238	rs560192	1.21771e-10	-1.63153	-1.49549	8.59131e-06	-1.74793	-1.47763	1.265e-05	-1.75187	-1.48824
123094454	rs56291236	7.41085e-10	-1.32104	-4.00431e-10	4.98588e-05	-1.46712	-4.00431e-10	8.67763e-05	-1.31443	-4.00431e-10
123094797	rs4245047	1.10171e-10	-1.70573	-1.52138	8.39897e-06	-1.75123	-1.49697	1.26244e-05	-1.74542	-1.49672
123095428	rs17127163	1.03868e-10	-1.74345	-1.54258	8.21866e-06	-1.73047	-1.53943	1.2211e-05	-1.7454	-1.53003
123096226	rs58431808	7.59805e-10	-1.26002e-10	-1.29609	6.31647e-05	-1.26002e-10	-1.23056	9.26823e-05	-1.26002e-10	-1.24859
123096559	rs7120082	1.03958e-10	-1.73652	-1.54865	7.99565e-06	-1.75149	-1.54592	1.20961e-05	-1.74722	-1.53766
123096583	rs7120092	1.40345e-09	-0.682467	-4.00431e-10	7.21926e-05	-1.09697	-4.00431e-10	0.000120414	-0.98683	-4.00431e-10
123096869	rs550113	1.15297e-10	-1.68944	-1.4922	8.67577e-06	-1.74269	-1.47308	1.28838e-05	-1.74891	-1.47288
123096933	rs559254	1.12502e-10	-1.71016	-1.49602	8.6048e-06	-1.74632	-1.47767	1.29261e-05	-1.74193	-1.47658
123096958	rs77480896	1.06447e-09	-0.958922	-4.00431e-10	5.84095e-05	-1.30883	-4.00431e-10	9.5611e-05	-1.21748	-4.00431e-10
123097158	rs3018105	1.11402e-10	-1.69304	-1.52297	8.4298e-06	-1.73778	-1.50676	1.24266e-05	-1.75079	-1.50714
123097386	rs493642	1.15384e-10	-1.68894	-1.49195	8.68831e-06	-1.75125	-1.46308	1.31048e-05	-1.72595	-1.47884
123097661	rs565734	1.14099e-10	-1.68409	-1.508	8.60104e-06	-1.73323	-1.49119	1.26278e-05	-1.75167	-1.4902
123097695	rs496446	1.15384e-10	-1.68894	-1.49195	8.68831e-06	-1.75125	-1.46308	1.31048e-05	-1.72595	-1.47884
123097931	rs479000	1.169e-10	-1.6728	-1.49503	8.70387e-06	-1.74786	-1.46468	1.29419e-05	-1.73622	-1.48108
123098462	rs524658	1.18532e-10	-1.64984	-1.50413	8.97036e-06	-1.69557	-1.48681	1.27408e-05	-1.74717	-1.48578
123098651	rs525854	1.1737e-10	-1.65394	-1.50988	8.88501e-06	-1.69861	-1.49334	1.26466e-05	-1.74802	-1.49235
123098930	rs17127167	6.32772e-10	-1.26002e-10	-1.47905	5.05579e-05	-1.26002e-10	-1.45319	7.37731e-05	-1.26002e-10	-1.47677
123099477	rs11219080	9.14261e-10	-1.11104	-4.00431e-10	6.22734e-05	-1.24477	-4.00431e-10	0.000108283	-1.09302	-4.00431e-10
123099762	rs557652	1.26744e-10	-1.59164	-1.49535	8.70129e-06	-1.71523	-1.49761	1.2516e-05	-1.75157	-1.49919
123100081	rs471086	1.28836e-10	-1.57239	-1.49822	8.77253e-06	-1.70574	-1.49895	1.25102e-05	-1.75014	-1.50108
123100121	rs471209	1.27997e-10	-1.57893	-1.49822	8.74376e-06	-1.70902	-1.49895	1.25027e-05	-1.75074	-1.50108
123100153	rs471320	1.29784e-10	-1.56506	-1.49822	8.80551e-06	-1.70198	-1.49895	1.25202e-05	-1.74934	-1.50108
123100948	rs57500292	1.05876e-10	-1.7064	-1.56048	8.00268e-06	-1.74606	-1.55047	1.19244e-05	-1.75037	-1.5488
123101295	rs58348134	1.05418e-10	-1.71157	-1.55965	7.99981e-06	-1.74782	-1.54907	1.19321e-05	-1.7512	-1.54733
123101367	rs78381976	7.77601e-10	-1.26002e-10	-1.27294	6.48128e-05	-1.26002e-10	-1.20481	9.5035e-05	-1.26002e-10	-1.22352
123101491	rs73614699	1.04511e-10	-1.71404	-1.56583	7.8842e-06	-1.74858	-1.56287	1.17535e-05	-1.7515	-1.56211
123101651	rs73614702	1.04769e-10	-1.71157	-1.56583	7.8902e-06	-1.74782	-1.56287	1.1757e-05	-1.7512	-1.56211
123101805	rs73616403	1.04262e-10	-1.71643	-1.56582	7.87199e-06	-1.74926	-1.56374	1.17395e-05	-1.75172	-1.56309
123102232	rs73616405	1.05929e-10	-1.70092	-1.56547	7.90482e-06	-1.74399	-1.56484	1.17534e-05	-1.74924	-1.56439
123102513	rs75084941	2.05099e-09	-0.303079	-4.00431e-10	9.7757e-05	-0.793825	-4.00431e-10	0.000166711	-0.661506	-4.00431e-10
123102562	rs56162316	1.04937e-10	-1.70998	-1.56582	7.85707e-06	-1.75117	-1.56373	1.17374e-05	-1.7519	-1.56308
123102894	rs7116219	7.46373e-10	-1.26002e-10	-1.31393	6.19189e-05	-1.26002e-10	-1.25048	9.09043e-05	-1.26002e-10	-1.26796
123102968	rs77960375	4.8199e-10	-1.75123	-4.00431e-10	3.79177e-05	-1.74089	-4.00431e-10	5.70236e-05	-1.7343	-4.00431e-10
123103137	rs182246089	1.83318e-09	-1.26002e-10	-0.415346	0.000144194	-1.26002e-10	-0.405153	0.000188584	-1.26002e-10	-0.538225
123103628	rs74628777	5.82486e-10	-1.26002e-10	-1.56185	4.64732e-05	-1.26002e-10	-1.53743	6.86982e-05	-1.26002e-10	-1.54804
123103806	rs73616409	1.01282e-10	-1.75121	-1.56004	8.14843e-06	-1.75155	-1.52693	1.22222e-05	-1.73071	-1.5438
123104329	rs117712364	1.51647e-09	-0.605017	-4.00431e-10	7.88948e-05	-1.00819	-4.00431e-10	0.000126976	-0.933766	-4.00431e-10
123104380	rs117039279	1.52088e-09	-0.602109	-4.00431e-10	7.90799e-05	-1.00585	-4.00431e-10	0.000127289	-0.931309	-4.00431e-10
123104625	rs76837396	5.91834e-10	-1.26002e-10	-1.54593	4.78276e-05	-1.26002e-10	-1.50871	7.02253e-05	-1.26002e-10	-1.52606
123105019	rs73616412	1.45655e-10	-1.39273	-1.55519	9.6939e-06	-1.58726	-1.51755	1.26298e-05	-1.70332	-1.53838
123105243	rs471296	2.04565e-10	-1.19431	-1.41396	1.14059e-05	-1.58943	-1.35275	1.47762e-05	-1.73061	-1.35414
123105676	rs148080250	6.56201e-10	-1.44269	-4.00431e-10	7.13844e-05	-1.10823	-4.00431e-10	0.00012847	-0.922073	-4.00431e-10
123106025	rs3898437	1.02778e-10	-1.73353	-1.56305	8.23222e-06	-1.70259	-1.56566	1.18955e-05	-1.73596	-1.56564
123106039	rs142293534	4.8242e-10	-1.75034	-4.00431e-10	4.29161e-05	-1.61706	-4.00431e-10	6.68997e-05	-1.57457	-4.00431e-10
123106845	rs75092957	5.81446e-10	-1.26002e-10	-1.56364	4.62261e-05	-1.26002e-10	-1.54277	6.82081e-05	-1.26002e-10	-1.5552
123107166	rs562010757	6.93358e-10	-1.38761	-4.00431e-10	6.33627e-05	-1.22744	-4.00431e-10	8.65457e-05	-1.31709	-4.00431e-10
123107986	rs560152	1.49835e-10	-1.4938	-1.42583	9.44908e-06	-1.7062	-1.42419	1.38228e-05	-1.75158	-1.39987
123107987	rs191029319	1.37435e-09	-0.703419	-4.00431e-10	7.10073e-05	-1.11353	-4.00431e-10	0.000111887	-1.06028	-4.00431e-10
123108054	rs492816	2.12381e-10	-1.13672	-1.43406	1.13294e-05	-1.56896	-1.37995	1.44937e-05	-1.72389	-1.38016
123108336	rs117542322	2.70872e-09	-0.024924	-4.00431e-10	0.000153939	-0.339753	-4.00431e-10	0.000305703	-0.0551533	-4.00431e-10
123108637	rs76291676	5.80313e-10	-1.26002e-10	-1.56559	4.57603e-05	-1.26002e-10	-1.55289	6.78591e-05	-1.26002e-10	-1.56033
123109469	rs484580	1.18113e-10	-1.69652	-1.46099	8.80761e-06	-1.74959	-1.45111	1.39404e-05	-1.7125	-1.43047
123110290	rs184747699	1.94694e-09	-1.26002e-10	-0.355141	0.000173607	-1.26002e-10	-0.219517	0.000243101	-1.26002e-10	-0.284289
123110884	rs7935323	9.65725e-10	-1.05628	-4.00431e-10	5.223e-05	-1.42065	-4.00431e-10	6.44471e-05	-1.61192	-4.00431e-10
123111026	rs540774	1.50584e-10	-1.48601	-1.42863	9.84503e-06	-1.72665	-1.3627	1.43669e-05	-1.74836	-1.36447
123111181	rs75073241	5.80632e-10	-1.26002e-10	-1.56504	4.5391e-05	-1.26002e-10	-1.561	6.75473e-05	-1.26002e-10	-1.56494
123111341	rs7131276	1.37442e-09	-0.703369	-4.00431e-10	7.29186e-05	-1.08697	-4.00431e-10	0.000116895	-1.01649	-4.00431e-10
123111656	rs7939126	9.40187e-10	-1.08308	-4.00431e-10	5.12772e-05	-1.43906	-4.00431e-10	6.36862e-05	-1.6238	-4.00431e-10
123111913	rs4936785	7.57574e-10	-1.26002e-10	-1.29903	5.66977e-05	-1.26002e-10	-1.33858	8.69834e-05	-1.26002e-10	-1.31205
123112236	rs73019826	5.87687e-10	-1.55296	-4.00431e-10	5.47452e-05	-1.37362	-4.00431e-10	7.62956e-05	-1.44315	-4.00431e-10
123112744	rs116998761	1.36559e-09	-0.709815	-4.00431e-10	7.25455e-05	-1.0921	-4.00431e-10	0.000116266	-1.02189	-4.00431e-10
123113377	rs528208	1.45946e-10	-1.50781	-1.4381	9.6617e-06	-1.73636	-1.37178	1.43041e-05	-1.74257	-1.37465
123113733	rs12577467	7.75878e-10	-1.26002e-10	-1.27516	5.79632e-05	-1.26002e-10	-1.3165	8.90337e-05	-1.26002e-10	-1.28875
123114342	rs75870427	5.80177e-10	-1.26002e-10	-1.56582	4.56784e-05	-1.26002e-10	-1.55468	6.77291e-05	-1.26002e-10	-1.56225
123114359	rs558362	1.21682e-10	-1.70097	-1.42678	9.55249e-06	-1.74938	-1.37013	1.49308e-05	-1.71004	-1.3643
123114398	rs77155503	5.32468e-10	-1.65163	-4.00431e-10	4.32192e-05	-1.61002	-4.00431e-10	6.91797e-05	-1.54106	-4.00431e-10
123114432	rs558560	1.46674e-10	-1.5064	-1.43454	9.7357e-06	-1.73061	-1.3699	1.42967e-05	-1.74616	-1.37158
123114582	rs139253612	1.32712e-09	-0.738386	-4.00431e-10	7.09177e-05	-1.11479	-4.00431e-10	0.000113522	-1.04577	-4.00431e-10
123115390	rs76323479	1.21314e-09	-0.828187	-4.00431e-10	6.60724e-05	-1.18556	-4.00431e-10	0.00010536	-1.12038	-4.00431e-10
123115661	rs181146697	1.11711e-09	-0.910658	-4.00431e-10	6.05566e-05	-1.27273	-4.00431e-10	9.47565e-05	-1.22646	-4.00431e-10
123115844	rs482099	1.59289e-10	-1.43216	-1.42628	9.88313e-06	-1.70507	-1.38041	1.426e-05	-1.74606	-1.37424
123116050	rs74416975	1.09514e-09	-1.26002e-10	-0.930518	9.69926e-05	-1.26002e-10	-0.801675	0.000150117	-1.26002e-10	-0.766348
123116056	rs505272	1.28076e-10	-1.60278	-1.47376	8.96724e-06	-1.74288	-1.43986	1.34272e-05	-1.74766	-1.43282
123116214	rs76210542	1.08371e-10	-1.75186	-1.49173	8.18397e-06	-1.74099	-1.53314	1.21264e-05	-1.74997	-1.53241
123116360	rs508661	1.72706e-10	-1.34192	-1.43564	1.02315e-05	-1.66465	-1.38619	1.44435e-05	-1.7262	-1.38132
123116760	rs191919599	5.80338e-10	-1.26002e-10	-1.56555	4.54673e-05	-1.26002e-10	-1.55932	6.7601e-05	-1.26002e-10	-1.56414
123116799	rs512391	1.34302e-10	-1.55242	-1.47664	9.19524e-06	-1.71862	-1.43901	1.33788e-05	-1.75114	-1.43296
123116842	rs118052086	6.16161e-10	-1.26002e-10	-1.50565	4.66559e-05	-1.26002e-10	-1.53351	6.92764e-05	-1.26002e-10	-1.53966
123116878	rs513205	1.29277e-10	-1.58686	-1.48034	8.80098e-06	-1.73526	-1.46618	1.31643e-05	-1.75113	-1.44912
123117167	rs187185677	1.2323e-09	-0.812521	-4.00431e-10	6.68889e-05	-1.17328	-4.00431e-10	0.000106735	-1.10742	-4.00431e-10
123117673	rs58101364	1.06716e-10	-1.73824	-1.52075	8.18273e-06	-1.73853	-1.53576	1.21816e-05	-1.73921	-1.53863
123118144	rs185756475	1.22721e-09	-0.816657	-4.00431e-10	6.66722e-05	-1.17652	-4.00431e-10	0.00010637	-1.11084	-4.00431e-10
123118610	rs10790562	1.26478e-10	-1.62365	-1.46544	9.0709e-06	-1.74812	-1.42312	1.39388e-05	-1.72148	-1.42161
123119361	rs489029	1.25979e-10	-1.61976	-1.47327	8.52126e-06	-1.75192	-1.48182	1.3647e-05	-1.70134	-1.4629
123119388	rs528990	1.36833e-10	-1.54509	-1.46531	9.1498e-06	-1.73567	-1.42691	1.36353e-05	-1.74403	-1.42108
123119552	rs490230	1.36035e-10	-1.55093	-1.46531	9.13508e-06	-1.73728	-1.42691	1.36516e-05	-1.74283	-1.42108
123119789	rs532690	1.34271e-10	-1.55093	-1.47836	8.99521e-06	-1.73728	-1.44234	1.34381e-05	-1.74283	-1.43684
123119837	rs532826	1.3492e-10	-1.54381	-1.48066	9.01562e-06	-1.73228	-1.44507	1.33529e-05	-1.7464	-1.43963
123120370	rs59260161	5.92374e-10	-1.26002e-10	-1.54502	4.5192e-05	-1.26002e-10	-1.56539	6.77372e-05	-1.26002e-10	-1.56213
123120936	rs7926057	5.89684e-10	-1.26002e-10	-1.54957	4.51726e-05	-1.26002e-10	-1.56582	6.76181e-05	-1.26002e-10	-1.56389
123121363	rs7942543	5.80203e-10	-1.26002e-10	-1.56578	4.57747e-05	-1.26002e-10	-1.55258	6.78718e-05	-1.26002e-10	-1.56014
123121389	rs7942547	5.80542e-10	-1.26002e-10	-1.56519	4.56045e-05	-1.26002e-10	-1.5563	6.77135e-05	-1.26002e-10	-1.56248
123121736	rs77908625	5.80309e-10	-1.26002e-10	-1.56559	4.704e-05	-1.26002e-10	-1.52531	6.90042e-05	-1.26002e-10	-1.5436
123122180	rs76829591	6.02902e-10	-1.26002e-10	-1.5274	4.53395e-05	-1.26002e-10	-1.56213	6.81435e-05	-1.26002e-10	-1.55615
123122410	rs116853494	5.93641e-10	-1.26002e-10	-1.54288	4.58716e-05	-1.26002e-10	-1.55046	6.91967e-05	-1.26002e-10	-1.54081
123122666	rs61361630	6.619e-10	-1.26002e-10	-1.43404	4.73877e-05	-1.26002e-10	-1.51795	7.2099e-05	-1.26002e-10	-1.49973
123123217	rs503587	1.55863e-10	-1.64707	-1.23311	1.09291e-05	-1.7519	-1.23298	1.75854e-05	-1.70346	-1.20723
123123334	rs117761158	1.27051e-09	-0.781986	-4.00431e-10	7.11695e-05	-1.11125	-4.00431e-10	0.000112888	-1.05137	-4.00431e-10
123124060	rs142709245	4.85251e-10	-1.74449	-4.00431e-10	3.75084e-05	-1.75174	-4.00431e-10	5.60698e-05	-1.75117	-4.00431e-10
123124259	rs117913434	1.33658e-09	-0.731285	-4.00431e-10	7.14864e-05	-1.1068	-4.00431e-10	0.000114456	-1.03757	-4.00431e-10
123124423	rs79558309	6.58328e-10	-1.26002e-10	-1.43945	4.77073e-05	-1.26002e-10	-1.51122	7.24022e-05	-1.26002e-10	-1.49553
123124570	rs10892985	1.3107e-10	-1.60925	-1.44418	9.12005e-06	-1.75132	-1.41452	1.37837e-05	-1.73769	-1.41659
123124671	rs117036986	5.92417e-10	-1.26002e-10	-1.54494	4.60686e-05	-1.26002e-10	-1.54618	6.98023e-05	-1.26002e-10	-1.5321
123125070	rs113838205	5.04083e-10	-1.70641	-4.00431e-10	4.04109e-05	-1.67721	-4.00431e-10	6.35906e-05	-1.6253	-4.00431e-10
123125779	rs10892986	1.61881e-10	-1.44558	-1.39672	9.76295e-06	-1.72587	-1.37184	1.46093e-05	-1.75075	-1.34536
123126226	rs7109177	7.1803e-10	-1.26002e-10	-1.35264	5.07045e-05	-1.26002e-10	-1.45029	7.74669e-05	-1.26002e-10	-1.42792
123127025	rs10790565	1.45063e-10	-1.63626	-1.31573	1.01639e-05	-1.75192	-1.30555	1.64232e-05	-1.70415	-1.27492
123127721	rs10790566	1.48292e-10	-1.61776	-1.31222	1.02088e-05	-1.7511	-1.30197	1.63091e-05	-1.71492	-1.27113
123127916	rs10892987	1.536e-10	-1.58745	-1.30735	1.02692e-05	-1.74729	-1.29986	1.61502e-05	-1.72848	-1.26735
123128238	rs7125436	1.55086e-10	-1.60298	-1.28219	1.05568e-05	-1.74958	-1.26996	1.67818e-05	-1.72209	-1.23539
123128310	rs7125472	4.51039e-10	-0.733099	-1.0845	2.94057e-05	-0.76272	-1.2324	4.51747e-05	-0.773415	-1.19381
123128812	rs7128842	1.56812e-10	-1.58753	-1.28658	1.05557e-05	-1.74731	-1.27234	1.6571e-05	-1.72845	-1.24166
123129514	rs17127188	1.43044e-10	-1.44726	-1.51874	9.21334e-06	-1.67488	-1.48077	1.28884e-05	-1.74803	-1.47341
123129639	rs59560502	1.26521e-10	-1.58523	-1.50352	8.84509e-06	-1.73577	-1.46068	1.32695e-05	-1.73979	-1.45251
123129785	rs17127191	1.25846e-10	-1.59058	-1.50352	8.83064e-06	-1.73741	-1.46068	1.32894e-05	-1.73829	-1.45251
123130090	rs73019854	1.27713e-10	-1.5798	-1.49958	8.9056e-06	-1.73405	-1.45558	1.3321e-05	-1.7412	-1.44722
123130151	rs7103191	1.27832e-10	-1.56866	-1.50977	8.82476e-06	-1.73034	-1.46841	1.30701e-05	-1.74376	-1.46368
123130199	rs4936788	1.29142e-10	-1.56866	-1.49958	8.93867e-06	-1.73034	-1.45558	1.3287e-05	-1.74376	-1.44722
123130240	rs4936789	1.28942e-10	-1.57427	-1.49552	8.96839e-06	-1.73224	-1.45036	1.33755e-05	-1.74252	-1.44181
123130272	rs4936790	1.27211e-10	-1.5798	-1.50352	8.86033e-06	-1.73405	-1.46068	1.32508e-05	-1.7412	-1.45251
123130751	rs11219092	1.02644e-09	-0.9953	-4.00431e-10	6.00982e-05	-1.28033	-4.00431e-10	9.74563e-05	-1.19836	-4.00431e-10
123130765	rs6589979	1.55742e-10	-1.59489	-1.28607	1.0596e-05	-1.74847	-1.26736	1.66204e-05	-1.72556	-1.24158
123130812	rs7929678	1.2596e-10	-1.5798	-1.5134	8.74619e-06	-1.73405	-1.47364	1.30734e-05	-1.7412	-1.46599
123130989	rs7930149	1.2729e-10	-1.59564	-1.48705	8.99038e-06	-1.74058	-1.43957	1.36192e-05	-1.73564	-1.43064
123130992	rs7929924	1.27828e-10	-1.59058	-1.48789	9.0093e-06	-1.73741	-1.44065	1.35681e-05	-1.73829	-1.43175
123131268	rs77326709	7.62576e-10	-1.26002e-10	-1.29245	5.32889e-05	-1.26002e-10	-1.40058	8.18317e-05	-1.26002e-10	-1.3731
123131362	rs145838065	1.53882e-09	-1.26002e-10	-0.590382	0.000136329	-1.26002e-10	-0.46124	0.000209317	-1.26002e-10	-0.433916
123131455	rs112340701	7.43423e-10	-1.26002e-10	-1.31789	5.22526e-05	-1.26002e-10	-1.42022	8.01104e-05	-1.26002e-10	-1.39436
123131550	rs113134355	1.56681e-10	-1.55651	-1.31843	1.03309e-05	-1.741	-1.30017	1.6015e-05	-1.73833	-1.26592
123131693	rs113945745	7.19935e-10	-1.26002e-10	-1.34999	5.09959e-05	-1.26002e-10	-1.44456	7.80145e-05	-1.26002e-10	-1.42087
123131846	rs145365127	5.80916e-10	-1.56455	-4.00431e-10	4.77461e-05	-1.51041	-4.00431e-10	6.92968e-05	-1.53937	-4.00431e-10
123132210	rs79292548	3.71798e-10	-0.696161	-1.31464	2.53369e-05	-0.726319	-1.41773	3.84323e-05	-0.73721	-1.39166
123132474	rs79538685	1.49379e-09	-0.620081	-4.00431e-10	8.32692e-05	-0.954231	-4.00431e-10	0.000135258	-0.870581	-4.00431e-10
123132645	rs7115792	2.13092e-10	-1.00188	-1.56555	1.04373e-05	-1.47864	-1.55228	1.31612e-05	-1.64738	-1.55311
123132993	rs112587190	7.28396e-10	-1.26002e-10	-1.33831	5.14465e-05	-1.26002e-10	-1.43577	7.87673e-05	-1.26002e-10	-1.41127
123133504	rs118153754	1.40916e-09	-0.678404	-4.00431e-10	7.93002e-05	-1.00307	-4.00431e-10	0.000128485	-0.921956	-4.00431e-10
123133590	rs150760112	1.38587e-09	-0.695069	-4.00431e-10	7.82049e-05	-1.01698	-4.00431e-10	0.000126617	-0.936602	-4.00431e-10
123134385	rs138126658	1.37734e-09	-0.701245	-4.00431e-10	7.49026e-05	-1.06012	-4.00431e-10	0.000121833	-0.975119	-4.00431e-10
123134780	rs117441450	4.8247e-10	-1.75024	-4.00431e-10	3.92232e-05	-1.70704	-4.00431e-10	5.83986e-05	-1.71047	-4.00431e-10
123135478	rs117310319	1.18839e-09	-1.26002e-10	-0.848799	8.50293e-05	-1.26002e-10	-0.933314	0.000128272	-1.26002e-10	-0.923612
123135684	rs7949765	1.4136e-10	-1.41439	-1.56346	9.77044e-06	-1.54128	-1.55567	1.33353e-05	-1.62975	-1.5576
123136120	rs146449609	6.06049e-10	-1.26002e-10	-1.52219	4.55153e-05	-1.26002e-10	-1.55826	6.8935e-05	-1.26002e-10	-1.5446
123136177	rs7129257	7.0405e-10	-1.37231	-4.00431e-10	6.47086e-05	-1.20642	-4.00431e-10	8.84038e-05	-1.29585	-4.00431e-10
123136241	rs7950320	1.21742e-10	-1.5948	-1.53245	8.4751e-06	-1.70092	-1.53826	1.20947e-05	-1.7497	-1.5353
123136459	rs145464316	2.11102e-09	-0.274227	-4.00431e-10	0.000102155	-0.749814	-4.00431e-10	0.00017071	-0.637798	-4.00431e-10
123136466	rs2000795	1.58243e-10	-1.30263	-1.5624	9.62557e-06	-1.55913	-1.55276	1.34143e-05	-1.62659	-1.55485
123136552	rs2000796	1.25207e-10	-1.56429	-1.5349	9.08005e-06	-1.60998	-1.56025	1.44095e-05	-1.55391	-1.55597
123136864	rs12576528	1.16277e-10	-1.66149	-1.51169	8.36793e-06	-1.73442	-1.51748	1.23577e-05	-1.75014	-1.51335
123137035	rs12421414	1.18594e-10	-1.64176	-1.51169	8.44548e-06	-1.72519	-1.51748	1.23372e-05	-1.7518	-1.51335
123137375	rs17127202	6.38114e-10	-1.26002e-10	-1.47064	4.69334e-05	-1.26002e-10	-1.52758	7.07621e-05	-1.26002e-10	-1.51844
123137525	rs17127205	6.3796e-10	-1.26002e-10	-1.47088	4.69263e-05	-1.26002e-10	-1.52773	7.07501e-05	-1.26002e-10	-1.51861
123137626	rs75178946	6.1356e-10	-1.26002e-10	-1.50988	4.58673e-05	-1.26002e-10	-1.55056	6.89349e-05	-1.26002e-10	-1.5446
123138144	rs883410	1.73639e-10	-1.3077	-1.46448	1.27327e-05	-1.30579	-1.52635	1.98189e-05	-1.27871	-1.51242
123138176	rs883411	1.73055e-10	-1.3077	-1.46785	1.2706e-05	-1.30579	-1.52844	1.97706e-05	-1.27871	-1.51486
123138477	rs3935933	1.71961e-10	-1.31544	-1.46645	1.26188e-05	-1.31354	-1.52758	1.96331e-05	-1.2867	-1.51385
123138481	rs4073050	1.71961e-10	-1.31544	-1.46645	1.26188e-05	-1.31354	-1.52758	1.96331e-05	-1.2867	-1.51385
123138835	rs7940505	1.54569e-10	-1.42637	-1.46215	1.00323e-05	-1.54561	-1.52489	1.62167e-05	-1.481	-1.51072
123138954	rs7940634	1.5565e-10	-1.41225	-1.46929	1.0101e-05	-1.53435	-1.52933	1.63422e-05	-1.46811	-1.5159
123138960	rs7927484	1.53366e-10	-1.4176	-1.47873	1.01088e-05	-1.52786	-1.53504	1.63842e-05	-1.45883	-1.52262
123138998	rs7940974	1.76226e-10	-1.27381	-1.48358	1.23926e-05	-1.32131	-1.53789	1.98182e-05	-1.26515	-1.52601
123139551	rs4280007	1.5233e-10	-1.59112	-1.31198	1.05265e-05	-1.70864	-1.31377	1.52231e-05	-1.7511	-1.30386
123139559	rs4280008	1.5233e-10	-1.59112	-1.31198	1.05265e-05	-1.70864	-1.31377	1.52231e-05	-1.7511	-1.30386
123139617	rs4351827	1.52705e-10	-1.59619	-1.30445	1.05781e-05	-1.71125	-1.30627	1.53349e-05	-1.75142	-1.29621
123139695	rs4303242	1.52129e-10	-1.59619	-1.30823	1.05384e-05	-1.71125	-1.31004	1.52762e-05	-1.75142	-1.30005
123139897	rs4503563	2.46346e-10	-0.953895	-1.46852	1.42427e-05	-1.29678	-1.42328	1.91682e-05	-1.39468	-1.42984
123139948	rs4499014	1.56236e-10	-1.5658	-1.31198	1.06245e-05	-1.69937	-1.31377	1.52518e-05	-1.74921	-1.30386
123140065	rs59132402	6.00493e-10	-1.26002e-10	-1.5314	4.54105e-05	-1.26002e-10	-1.56057	6.80947e-05	-1.26002e-10	-1.55687
123141043	rs10790567	1.38438e-10	-1.51121	-1.48752	9.40588e-06	-1.69076	-1.44421	1.35429e-05	-1.72705	-1.44486
123141559	rs73616489	1.14042e-09	-0.890002	-4.00431e-10	6.24248e-05	-1.24235	-4.00431e-10	0.000101104	-1.16162	-4.00431e-10
123141616	rs2156448	2.06951e-10	-1.16774	-1.42894	1.32328e-05	-1.41057	-1.38304	1.72548e-05	-1.54803	-1.38165
123141634	rs73616492	1.13178e-09	-0.897608	-4.00431e-10	6.2061e-05	-1.24819	-4.00431e-10	0.00010047	-1.16791	-4.00431e-10
123141851	rs2156447	1.73531e-10	-1.34341	-1.42939	1.1353e-05	-1.5775	-1.36932	1.60113e-05	-1.63355	-1.37093
123141893	rs139757469	6.74995e-10	-1.26002e-10	-1.41445	4.90479e-05	-1.26002e-10	-1.48351	7.39504e-05	-1.26002e-10	-1.47437
123142126	rs4936793	1.91824e-10	-1.50469	-1.16789	1.31619e-05	-1.65715	-1.14183	1.8899e-05	-1.70559	-1.13306
123142169	rs6589983	1.9043e-10	-1.2361	-1.44377	1.12442e-05	-1.55103	-1.40543	1.58015e-05	-1.61245	-1.40521
123142558	rs7927988	1.56127e-10	-1.48301	-1.39547	1.09342e-05	-1.65542	-1.32899	1.55271e-05	-1.70443	-1.33075
123142774	rs7928409	1.53707e-10	-1.49799	-1.39612	1.08547e-05	-1.66431	-1.32741	1.54353e-05	-1.7106	-1.33051
123142803	rs4323880	1.55015e-10	-1.49016	-1.39547	1.08877e-05	-1.65968	-1.32899	1.54809e-05	-1.70741	-1.33075
123142848	rs7928227	1.58929e-10	-1.46555	-1.39515	1.09561e-05	-1.64972	-1.33269	1.56064e-05	-1.69966	-1.33042
123142885	rs4402299	1.52314e-10	-1.49672	-1.40649	1.06646e-05	-1.65679	-1.35259	1.53352e-05	-1.7046	-1.34302
123142887	rs4325322	1.53858e-10	-1.48974	-1.40339	1.07488e-05	-1.65251	-1.349	1.54383e-05	-1.70157	-1.33935
123142916	rs4325323	1.53754e-10	-1.49702	-1.39678	1.07194e-05	-1.66287	-1.34138	1.5437e-05	-1.70944	-1.33156
123143156	rs4307735	1.57679e-10	-1.45724	-1.41136	1.08459e-05	-1.64473	-1.34779	1.53668e-05	-1.69608	-1.34948
123143200	rs12271070	1.3307e-10	-1.53988	-1.4984	9.70015e-06	-1.58866	-1.51551	1.56835e-05	-1.52885	-1.49631
123143490	rs11219096	1.60613e-10	-1.46679	-1.38337	1.13371e-05	-1.64561	-1.30262	1.60295e-05	-1.69747	-1.30587
123143700	rs4936794	1.64679e-10	-1.43289	-1.39227	1.13198e-05	-1.62454	-1.32522	1.59371e-05	-1.68212	-1.32699
123143714	rs4936795	1.60516e-10	-1.45849	-1.39227	1.11404e-05	-1.64052	-1.32522	1.57519e-05	-1.69381	-1.32699
123143816	rs4936796	1.64866e-10	-1.44155	-1.38247	1.13886e-05	-1.62998	-1.31371	1.60563e-05	-1.68614	-1.31553
123143850	rs4936797	1.64866e-10	-1.44155	-1.38247	1.13886e-05	-1.62998	-1.31371	1.60563e-05	-1.68614	-1.31553
123144083	rs4936798	1.67619e-10	-1.47109	-1.33637	1.11791e-05	-1.63448	-1.32778	1.53931e-05	-1.73186	-1.31199
123144515	rs7935648	2.03642e-10	-1.27931	-1.33348	1.17305e-05	-1.57764	-1.33647	1.66999e-05	-1.63447	-1.3279
123144593	rs12280623	1.98692e-10	-1.30032	-1.33708	1.15415e-05	-1.5903	-1.34005	1.64677e-05	-1.64482	-1.33154
123144927	rs117607359	1.78112e-09	-0.444156	-4.00431e-10	0.000152461	-0.349399	-4.00431e-10	0.00018159	-0.576013	-4.00431e-10
123144949	rs148383206	6.26546e-10	-1.48893	-4.00431e-10	4.1557e-05	-1.64924	-4.00431e-10	6.69552e-05	-1.57374	-4.00431e-10
123145300	rs56980254	1.62346e-09	-0.536843	-4.00431e-10	8.24751e-05	-0.963813	-4.00431e-10	0.000136132	-0.864139	-4.00431e-10
123146183	rs61121686	1.33174e-09	-0.734915	-4.00431e-10	7.59251e-05	-1.04656	-4.00431e-10	0.000112212	-1.05737	-4.00431e-10
123146319	rs553186174	8.74687e-10	-1.15529	-4.00431e-10	8.04792e-05	-0.988312	-4.00431e-10	0.000128995	-0.91799	-4.00431e-10
123146402	rs35736088	5.02688e-10	-1.70919	-4.00431e-10	3.90308e-05	-1.71196	-4.00431e-10	5.94893e-05	-1.69197	-4.00431e-10
123146598	rs140575151	5.80473e-10	-1.26002e-10	-1.56531	4.74837e-05	-1.26002e-10	-1.51592	6.91766e-05	-1.26002e-10	-1.5411
123146735	rs7130207	2.04441e-10	-1.29872	-1.31016	1.29459e-05	-1.57906	-1.23647	1.79938e-05	-1.64802	-1.23971
123146860	rs7130567	1.96127e-10	-1.47394	-1.17645	1.45466e-05	-1.64447	-1.05448	2.04682e-05	-1.6974	-1.0615
123147331	rs10892988	1.98348e-10	-1.45018	-1.18895	1.45798e-05	-1.62411	-1.07256	2.04088e-05	-1.68373	-1.07807
123147393	rs117617959	6.53893e-10	-1.26002e-10	-1.44621	4.78221e-05	-1.26002e-10	-1.50882	7.05034e-05	-1.26002e-10	-1.52211
123147698	rs7941914	2.1185e-10	-1.27767	-1.29561	1.32921e-05	-1.56597	-1.22317	1.8442e-05	-1.63782	-1.22531
123147839	rs117404621	4.97119e-10	-1.72033	-4.00431e-10	3.77023e-05	-1.74659	-4.00431e-10	5.98133e-05	-1.68654	-4.00431e-10
123148828	rs79490271	6.72479e-10	-0.267229	-1.15095	1.80204e-05	-1.29585	-1.18895	2.59171e-05	-1.31828	-1.20458
123148923	rs79862545	5.82994e-10	-1.56098	-4.00431e-10	5.34115e-05	-1.39828	-4.00431e-10	7.3941e-05	-1.4745	-4.00431e-10
123149203	rs7946530	5.80928e-10	-1.26002e-10	-1.56453	4.54876e-05	-1.26002e-10	-1.55887	6.78842e-05	-1.26002e-10	-1.55996
123149411	rs78771695	3.6022e-09	0.260144	-4.00431e-10	0.000202447	-0.0658317	-4.00431e-10	0.000410473	0.239544	-4.00431e-10
123149582	rs7934887	1.72993e-10	-1.71419	-1.06171	1.33753e-05	-1.74912	-1.03378	2.01834e-05	-1.74808	-1.02483
123150704	rs12806349	1.62393e-10	-1.35579	-1.48335	1.03038e-05	-1.55911	-1.48469	1.39432e-05	-1.66695	-1.47582
123150843	rs111318420	5.01909e-10	-1.71074	-4.00431e-10	4.0029e-05	-1.6867	-4.00431e-10	5.78743e-05	-1.71949	-4.00431e-10
123150860	rs188282492	5.26334e-10	-1.66322	-4.00431e-10	3.87626e-05	-1.71886	-4.00431e-10	5.6748e-05	-1.73915	-4.00431e-10
123150900	rs35678992	3.03724e-10	-1.64111	-0.571929	1.85623e-05	-1.75189	-0.703282	2.78769e-05	-1.75184	-0.698132
123150971	rs143970619	1.22987e-09	-0.814496	-4.00431e-10	8.2981e-05	-0.957699	-4.00431e-10	0.000113588	-1.04518	-4.00431e-10
123151009	rs11518410	1.03639e-10	-1.72241	-1.56583	8.40984e-06	-1.75111	-1.4958	1.24005e-05	-1.74757	-1.51245
123151020	rs11601902	1.0577e-09	-0.965306	-4.00431e-10	8.13286e-05	-0.977812	-4.00431e-10	0.000146311	-0.792032	-4.00431e-10
123151058	rs111910505	1.18813e-10	-1.6218	-1.52981	9.00129e-06	-1.63015	-1.54879	1.28421e-05	-1.67213	-1.55291
123151235	rs150328798	6.04592e-10	-1.5246	-4.00431e-10	4.61827e-05	-1.5437	-4.00431e-10	6.80889e-05	-1.55695	-4.00431e-10
123151411	rs117620954	8.42267e-10	-1.19306	-4.00431e-10	5.665e-05	-1.33942	-4.00431e-10	8.81956e-05	-1.29821	-4.00431e-10
123151479	rs75899480	1.09074e-09	-0.934547	-4.00431e-10	8.28675e-05	-0.959067	-4.00431e-10	0.000128388	-0.922706	-4.00431e-10
123151785	rs11219100	2.05462e-09	1.21362	-1.51493	0.00132608	3.27625	-1.46258	0.000607093	2.09423	-1.46331
123151888	rs56021828	3.78496e-08	2.61222	-4.00431e-10	0.0112514	3.95194	-4.00431e-10	0.0143809	3.79589	-4.00431e-10
123152011	rs11219101	1.51986e-10	-1.35632	-1.54905	1.08491e-05	-1.48852	-1.50371	2.121e-05	-1.22038	-1.50291
123152425	rs7125324	1.97606e-10	-1.69866	-0.944223	2.24135e-05	-1.54095	-0.725696	4.02966e-05	-1.39159	-0.689913
123152500	rs55888036	1.76035e-10	-1.71785	-1.04062	1.42122e-05	-1.72138	-1.00084	2.2011e-05	-1.72231	-0.963917
123152535	rs7111169	1.09528e-10	-1.72756	-1.50541	1.08298e-05	-1.54353	-1.45048	1.34386e-05	-1.73149	-1.44815
123152692	rs35055985	1.85129e-10	-1.71368	-0.994422	1.46217e-05	-1.74085	-0.952957	2.27781e-05	-1.73744	-0.914531
123152707	rs35802135	1.85516e-10	-1.71159	-0.994422	1.46065e-05	-1.74189	-0.952957	2.27661e-05	-1.73796	-0.914531
123152748	rs17127226	1.82999e-10	-1.71468	-1.00499	1.4471e-05	-1.74026	-0.963907	2.25537e-05	-1.73605	-0.925821
123152997	rs7947203	1.87249e-10	-1.70635	-0.990364	1.54209e-05	-1.68132	-0.959264	2.37816e-05	-1.6902	-0.918658
123153043	rs6589984	1.51865e-10	-1.36006	-1.5461	1.07361e-05	-1.50402	-1.49868	2.09516e-05	-1.23639	-1.49917
123153094	rs6589985	2.01076e-10	-1.67391	-0.95156	1.55234e-05	-1.71452	-0.919443	2.40314e-05	-1.72086	-0.877545
123153275	rs6589986	2.88123e-10	-1.70713	-0.558635	2.55485e-05	-1.66087	-0.474868	3.90071e-05	-1.67772	-0.4363
123153359	rs6589987	3.20588e-10	-1.70194	-0.457064	2.76778e-05	-1.68642	-0.369256	4.26471e-05	-1.69593	-0.328881
123153876	rs143780918	7.83863e-10	-1.26002e-10	-1.26492	6.43548e-05	-1.26002e-10	-1.2119	9.63133e-05	-1.26002e-10	-1.21016
123154563	rs144567555	5.22821e-10	-1.66992	-4.00431e-10	4.37182e-05	-1.59855	-4.00431e-10	6.14034e-05	-1.6603	-4.00431e-10
123154614	rs10892992	2.03725e-10	-1.04838	-1.56401	1.3795e-05	-1.21791	-1.53409	2.83712e-05	-0.897489	-1.5349
123154698	rs10892993	3.34322e-10	-1.75045	-0.366601	3.81445e-05	-1.72623	-0.00869315	6.125e-05	-1.69877	0.0359677
123155262	rs10892995	1.02869e-10	-1.738	-1.5577	8.54133e-06	-1.71016	-1.52123	1.23856e-05	-1.74197	-1.51926
123155532	rs17659397	9.17178e-10	-1.10785	-4.00431e-10	8.24269e-05	-0.964399	-4.00431e-10	0.000137353	-0.855215	-4.00431e-10
123155630	rs113143623	1.04043e-09	-1.63132	0.649554	0.000178771	-1.00181	0.811607	0.000295468	-1.04728	0.958069
123156177	rs7124862	1.63003e-09	-1.69845	1.16565	0.000143785	-1.68353	1.27554	0.000252443	-1.70581	1.45923
123156442	rs75369306	9.59656e-10	-1.06258	-4.00431e-10	0.000113218	-0.646997	-4.00431e-10	0.000164983	-0.671925	-4.00431e-10
123157015	rs73618351	1.06907e-09	-0.954613	-4.00431e-10	0.000112272	-0.655381	-4.00431e-10	0.000155499	-0.731128	-4.00431e-10
123157134	rs10892996	5.3713e-10	-1.66934	0.0264268	5.45421e-05	-1.74875	0.371409	9.13779e-05	-1.7518	0.489042
123157242	rs10892997	5.26123e-10	-1.67047	0.00685428	5.3636e-05	-1.7439	0.349813	8.94566e-05	-1.75081	0.466799
123157342	rs10892998	5.26719e-10	-1.66934	0.00685428	5.33769e-05	-1.74875	0.349813	8.93679e-05	-1.7518	0.466799
123158221	rs10892999	4.91229e-10	-1.65778	-0.0744642	8.8954e-05	-1.18067	0.292481	0.000153102	-1.12856	0.381904
123158676	rs11219104	4.71083e-10	-1.69011	-0.0840139	6.69839e-05	-1.45368	0.281819	0.000115692	-1.39783	0.370989
123159146	rs58781690	1.10282e-09	-0.923533	-4.00431e-10	0.000116434	-0.618984	-4.00431e-10	0.000161058	-0.696001	-4.00431e-10
123159187	rs7945589	5.19081e-10	-1.65277	-0.0243264	9.52294e-05	-1.16842	0.3484	0.000164209	-1.11577	0.439143
123159216	rs7930806	4.76798e-10	-1.6511	-0.110968	4.60854e-05	-1.73711	0.191301	7.61773e-05	-1.74763	0.302932
123159435	rs7948752	2.2848e-09	-0.195123	-4.00431e-10	0.00037716	0.556358	-4.00431e-10	0.000500849	0.438538	-4.00431e-10
123159495	rs60478698	1.1199e-09	-0.908161	-4.00431e-10	0.000118545	-0.60102	-4.00431e-10	0.000163876	-0.678655	-4.00431e-10
123159554	rs10790569	4.98866e-10	-1.66466	-0.0521555	4.86383e-05	-1.74778	0.255877	8.10739e-05	-1.75191	0.369509
123159665	rs10790570	4.86196e-10	-1.69787	-0.0446711	6.87852e-05	-1.47104	0.325721	0.000118739	-1.41677	0.415931
123159682	rs148058013	4.86334e-10	-1.74226	-4.00431e-10	3.7516e-05	-1.75154	-4.00431e-10	5.61204e-05	-1.75027	-4.00431e-10
123159737	rs78387851	2.71314e-09	-0.0232927	-4.00431e-10	0.000111918	-0.658546	-4.00431e-10	0.000213677	-0.413302	-4.00431e-10
123159930	rs58395005	2.24078e-09	-0.214575	-4.00431e-10	0.000400789	0.617125	-4.00431e-10	0.000543006	0.519354	-4.00431e-10
123160051	rs117993454	1.1199e-09	-0.908161	-4.00431e-10	0.000118545	-0.60102	-4.00431e-10	0.000163876	-0.678655	-4.00431e-10
123160328	rs1943463	4.85087e-10	-1.72079	-0.0240362	6.444e-05	-1.5593	0.348724	0.000109135	-1.52466	0.439474
123160660	rs4548632	4.90658e-10	-1.69011	-0.0433008	7.00971e-05	-1.45368	0.327249	0.000121199	-1.39783	0.417495
123160814	rs73021813	1.884e-09	-1.74434	1.35634	0.000172594	-1.66914	1.44377	0.000312268	-1.69707	1.66316
123160818	rs7116218	5.46341e-10	-1.62395	-0.00195839	5.25361e-05	-1.72571	0.310905	8.67671e-05	-1.74075	0.426215
123161111	rs75265278	1.06109e-09	-0.962105	-4.00431e-10	0.00011129	-0.664171	-4.00431e-10	0.000154186	-0.739608	-4.00431e-10
123161239	rs151081138	6.64047e-10	-1.26002e-10	-1.4308	5.18693e-05	-1.26002e-10	-1.42758	7.5577e-05	-1.26002e-10	-1.45261
123161406	rs10736527	5.99309e-10	-1.61219	0.0788092	5.77052e-05	-1.72025	0.399287	9.5384e-05	-1.7371	0.517241
123161435	rs10750233	5.98435e-10	-1.61365	0.0788092	5.7868e-05	-1.71743	0.399287	9.51051e-05	-1.74002	0.517241
123161496	rs10750234	5.95444e-10	-1.62964	0.0897936	5.79365e-05	-1.72825	0.411292	9.60605e-05	-1.74239	0.529601
123161686	rs73618371	1.09443e-09	-0.931167	-4.00431e-10	0.000115399	-0.627915	-4.00431e-10	0.000159676	-0.704622	-4.00431e-10
123161737	rs10750235	5.23228e-10	-1.71641	0.0472752	7.28655e-05	-1.51579	0.428097	0.00012554	-1.46583	0.520688
123161874	rs11600167	2.3943e-09	-1.74801	1.5997	0.000222774	-1.66798	1.69783	0.000400872	-1.69388	1.90976
123161995	rs10790571	6.27703e-10	-1.61814	0.131047	6.09231e-05	-1.72305	0.45635	0.000100963	-1.73899	0.57598
123162118	rs11219106	2.32058e-09	-1.74438	1.56479	0.000212461	-1.67282	1.65526	0.000387833	-1.69929	1.8821
123162145	rs73618373	1.09443e-09	-0.931167	-4.00431e-10	0.000115399	-0.627915	-4.00431e-10	0.000159676	-0.704622	-4.00431e-10
123162332	rs7932286	6.54315e-10	-1.62964	0.184075	6.42163e-05	-1.72825	0.5142	0.000106792	-1.74239	0.635505
123162514	rs7945779	7.09614e-10	-1.5805	0.216063	6.81056e-05	-1.70431	0.549062	0.000112556	-1.72568	0.671365
123162691	rs188701486	4.92307e-10	-1.73005	-4.00431e-10	4.61036e-05	-1.54542	-4.00431e-10	7.62384e-05	-1.4439	-4.00431e-10
123162829	rs7946395	6.79822e-10	-1.61304	0.205714	6.6039e-05	-1.72385	0.537786	0.000109691	-1.73986	0.659766
123164134	rs181753815	1.1199e-09	-0.908161	-4.00431e-10	0.000118545	-0.60102	-4.00431e-10	0.000163876	-0.678655	-4.00431e-10
123164362	rs2187325	7.06103e-10	-1.61163	0.242239	7.04803e-05	-1.71626	0.595288	0.000117561	-1.73318	0.72237
123164708	rs145611839	1.59586e-09	-0.55399	-4.00431e-10	9.75615e-05	-0.795827	-4.00431e-10	0.000168793	-0.649091	-4.00431e-10
123164725	rs57877076	1.12181e-09	-0.906459	-4.00431e-10	0.000108078	-0.693453	-4.00431e-10	0.000152429	-0.751067	-4.00431e-10
123164850	rs11821954	2.22341e-09	-1.75167	1.52931	0.000210581	-1.71887	1.69243	0.000377004	-1.74103	1.89552
123164898	rs7119190	4.65518e-10	-1.75182	-0.0341889	5.16226e-05	-1.75079	0.318442	8.80363e-05	-1.75171	0.451691
123165136	rs7926273	5.23277e-10	-1.74969	0.0806488	5.80785e-05	-1.75142	0.43691	9.98145e-05	-1.7514	0.576943
123165180	rs7926507	5.00887e-10	-1.75192	0.0391434	5.55144e-05	-1.75077	0.391107	9.51612e-05	-1.75175	0.529556
123165182	rs117200604	5.10869e-10	-1.69304	-4.00431e-10	4.2322e-05	-1.631	-4.00431e-10	5.99218e-05	-1.68473	-4.00431e-10
123165186	rs113281441	2.89729e-09	0.0423756	-4.00431e-10	0.000490146	0.818392	-4.00431e-10	0.000672742	0.733596	-4.00431e-10
123165765	rs6589991	5.00711e-10	-1.75176	0.0386292	5.52059e-05	-1.75157	0.386331	9.54096e-05	-1.75192	0.532332
123166014	rs7107288	6.8675e-10	-1.43421	0.0370227	8.85998e-05	-1.34054	0.44836	0.000152397	-1.32135	0.570072
123166133	rs6589992	7.11947e-10	-1.42884	0.0676928	8.70614e-05	-1.39242	0.482723	0.000147833	-1.38714	0.605454
123166266	rs7107994	5.32482e-10	-1.75189	0.100287	5.91078e-05	-1.75123	0.454283	0.000102374	-1.75189	0.602757
123166495	rs140661294	5.22499e-10	-1.67053	-4.00431e-10	5.52563e-05	-1.36433	-4.00431e-10	8.19896e-05	-1.37117	-4.00431e-10
123167213	rs6589993	6.997e-10	-1.46415	0.085642	8.5824e-05	-1.42048	0.496467	0.000147157	-1.41736	0.631098
123167221	rs77661461	6.35114e-10	-1.47535	-4.00431e-10	4.30342e-05	-1.61432	-4.00431e-10	7.17807e-05	-1.50415	-4.00431e-10
123167298	rs6589994	7.07399e-10	-1.46415	0.0965854	8.68798e-05	-1.42048	0.508694	0.000149026	-1.41736	0.643717
123167656	rs7123177	6.78047e-10	-1.43827	0.02833	8.32772e-05	-1.39275	0.438614	0.000140935	-1.38951	0.560035
123167707	rs75098306	1.05223e-09	-0.970491	-4.00431e-10	0.000103787	-0.733965	-4.00431e-10	0.000145672	-0.796408	-4.00431e-10
123167803	rs76960497	1.06089e-09	-0.96229	-4.00431e-10	0.000104763	-0.724608	-4.00431e-10	0.000146999	-0.787342	-4.00431e-10
123168235	rs118108742	4.87248e-10	-1.74038	-4.00431e-10	3.84499e-05	-1.72695	-4.00431e-10	5.87196e-05	-1.70499	-4.00431e-10
123168256	rs11219107	7.0063e-10	-1.44301	0.0658344	9.00236e-05	-1.35056	0.474326	0.000156711	-1.3316	0.608243
123168409	rs78907576	1.06887e-09	-0.954799	-4.00431e-10	0.000105662	-0.716066	-4.00431e-10	0.000148221	-0.779064	-4.00431e-10
123168549	rs117438737	9.37541e-10	-1.26002e-10	-1.0859	6.0023e-05	-1.26002e-10	-1.28158	8.89893e-05	-1.26002e-10	-1.28925
123168594	rs73618393	1.08512e-09	-0.939713	-4.00431e-10	0.000107494	-0.698878	-4.00431e-10	0.000150711	-0.762405	-4.00431e-10
123168743	rs12273510	5.08387e-10	-1.75063	0.0527155	5.63347e-05	-1.74912	0.404122	9.98913e-05	-1.74482	0.571133
123169518	rs117396147	7.00602e-10	-1.26002e-10	-1.37722	5.22439e-05	-1.26002e-10	-1.42039	7.73635e-05	-1.26002e-10	-1.42925
123169599	rs56834197	4.19545e-09	-1.60065	2.01325	0.000408618	-1.53521	2.17168	0.000753309	-1.6166	2.46331
123169964	rs61907365	7.60231e-09	-1.11525	2.1223	0.000901975	-0.854822	2.2831	0.00149278	-1.04833	2.57896
123170029	rs73021837	1.02252e-10	-1.73795	-1.56377	9.6231e-06	-1.57636	-1.53578	1.22181e-05	-1.74069	-1.53416
123170170	rs113950834	1.15819e-09	-0.874544	-4.00431e-10	0.000111185	-0.665114	-4.00431e-10	0.000154973	-0.734515	-4.00431e-10
123170205	rs76935227	1.07694e-09	-0.947273	-4.00431e-10	0.000106572	-0.707489	-4.00431e-10	0.000149458	-0.770752	-4.00431e-10
123170428	rs80043230	1.19651e-09	-0.841991	-4.00431e-10	0.000115283	-0.628918	-4.00431e-10	0.000160498	-0.699483	-4.00431e-10
123170429	rs78498120	8.89801e-10	-1.13816	-4.00431e-10	6.15608e-05	-1.25628	-4.00431e-10	9.96015e-05	-1.17659	-4.00431e-10
123170596	rs142217848	7.23197e-10	-1.34547	-4.00431e-10	5.95349e-05	-1.28975	-4.00431e-10	8.56536e-05	-1.32745	-4.00431e-10
123170635	rs117480877	6.56514e-10	-1.26002e-10	-1.44221	5.00103e-05	-1.26002e-10	-1.46408	7.34838e-05	-1.26002e-10	-1.4807
123170792	rs11602287	6.6231e-09	-1.1269	1.99606	0.000789094	-0.868666	2.16324	0.00132205	-1.06059	2.46976
123170903	rs78095763	1.49417e-10	-1.43394	-1.48847	1.03525e-05	-1.53633	-1.50275	1.48391e-05	-1.59903	-1.48148
123170925	rs11602348	7.20472e-09	-1.11525	2.06858	0.00085381	-0.854822	2.22822	0.00141013	-1.04833	2.52201
123171353	rs7947161	1.95531e-09	-0.679577	0.328725	0.000278895	-0.582	0.836527	0.000491469	-0.554994	0.974626
123171415	rs74348295	1.08256e-09	-0.942075	-4.00431e-10	0.000107205	-0.701568	-4.00431e-10	0.000150318	-0.765013	-4.00431e-10
123171851	rs55841385	1.2268e-09	-0.816994	-4.00431e-10	0.000118527	-0.601166	-4.00431e-10	0.000164869	-0.672612	-4.00431e-10
123171858	rs57205642	1.18698e-09	-0.849984	-4.00431e-10	0.000114264	-0.637799	-4.00431e-10	0.000159124	-0.708081	-4.00431e-10
123172183	rs73618398	1.17757e-09	-0.857943	-4.00431e-10	0.000113257	-0.646647	-4.00431e-10	0.000157767	-0.716644	-4.00431e-10
123172184	rs75798184	1.09467e-09	-0.930951	-4.00431e-10	0.000101177	-0.75944	-4.00431e-10	0.000142289	-0.819909	-4.00431e-10
123172682	rs4303243	7.95348e-10	-1.54715	0.296778	9.94295e-05	-1.44965	0.672788	0.000183164	-1.41569	0.848309
123172745	rs11219108	6.45818e-09	0.349478	0.494469	0.000973358	0.490381	1.01406	0.00171853	0.510478	1.16098
123174149	rs73619904	1.7265e-09	-0.475303	-4.00431e-10	0.000242025	0.112732	-4.00431e-10	0.000330317	0.0222859	-4.00431e-10
123174379	rs73619907	1.94204e-09	-0.357659	-4.00431e-10	0.000278852	0.254372	-4.00431e-10	0.000379281	0.160512	-4.00431e-10
123174942	rs75227299	7.37255e-10	-1.32622	-4.00431e-10	4.93192e-05	-1.478	-4.00431e-10	8.06097e-05	-1.38815	-4.00431e-10
123174995	rs188345745	6.098e-10	-1.26002e-10	-1.51603	5.00971e-05	-1.26002e-10	-1.46235	7.38471e-05	-1.26002e-10	-1.47577
123175461	rs145066072	5.25208e-10	-1.66536	-4.00431e-10	3.86876e-05	-1.72079	-4.00431e-10	5.92539e-05	-1.69594	-4.00431e-10
123175580	rs2156444	1.26193e-08	0.417594	1.09623	0.0019695	0.754441	1.45478	0.00232286	0.316115	1.65667
123175815	rs2156445	1.87129e-09	-0.364476	-0.0302945	0.000214191	-0.51522	0.505779	0.000333011	-0.584474	0.614884
123176226	rs4619156	1.16009e-08	0.701246	0.728437	0.00179711	1.05867	1.05896	0.00206429	0.59326	1.26151
123176516	rs11602677	4.38747e-09	-0.411495	0.868848	0.000668496	0.00715624	1.12156	0.000909258	-0.317779	1.35264
123176833	rs10893004	1.07324e-10	-1.70728	-1.54602	8.47178e-06	-1.74377	-1.4958	1.31661e-05	-1.70243	-1.49769
123177224	rs948838	1.03459e-10	-1.74938	-1.5406	9.03926e-06	-1.68883	-1.4859	1.27014e-05	-1.74813	-1.48792
123177264	rs948839	2.96435e-09	-0.0913906	0.156647	0.000341108	-0.256711	0.712601	0.000531382	-0.332959	0.830675
123177517	rs73021853	6.53926e-10	-1.44616	-4.00431e-10	5.28566e-05	-1.40873	-4.00431e-10	7.53616e-05	-1.45547	-4.00431e-10
123177707	rs61904671	4.58627e-09	-0.308736	0.810404	0.000707015	0.124598	1.06014	0.000948454	-0.211553	1.28862
123177860	rs61904672	2.08228e-09	-1.06471	0.776768	0.000240645	-0.917767	1.02478	0.000367447	-1.12293	1.25174
123178320	rs11603794	1.70242e-09	-0.672588	0.183238	0.000206563	-0.786098	0.740393	0.000327624	-0.845183	0.859283
123178380	rs77218908	4.85404e-10	-1.74417	-4.00431e-10	3.84279e-05	-1.72753	-4.00431e-10	5.63184e-05	-1.74674	-4.00431e-10
123178440	rs76968238	1.15179e-10	-1.66902	-1.51364	9.01364e-06	-1.7513	-1.42627	1.44374e-05	-1.6748	-1.43315
123178697	rs11219109	2.29117e-09	-0.341718	0.149382	0.000334337	-0.253143	0.688983	0.000543872	-0.293615	0.814563
123178711	rs112148707	4.93434e-10	-1.72777	-4.00431e-10	7.14155e-05	-1.10779	-4.00431e-10	9.58937e-05	-1.21453	-4.00431e-10
123178814	rs11219110	3.44518e-09	0.053564	0.162011	0.000376608	-0.161114	0.716008	0.000606647	-0.204096	0.834276
123179064	rs9888300	4.22644e-09	0.226359	0.1936	0.00067857	0.391389	0.752289	0.00104123	0.298913	0.871482
123179123	rs9888204	1.03697e-10	-1.75179	-1.5359	9.30709e-06	-1.66785	-1.47769	1.27631e-05	-1.7514	-1.47981
123179260	rs73619920	4.99622e-10	-1.7153	-4.00431e-10	3.76548e-05	-1.74785	-4.00431e-10	5.63108e-05	-1.74688	-4.00431e-10
123179398	rs11604346	6.52562e-09	-0.168531	1.02287	0.00113071	0.285948	1.36834	0.00148734	-0.06468	1.59166
123179822	rs7943399	1.03163e-10	-1.75192	-1.54092	9.29289e-06	-1.66058	-1.48648	1.26476e-05	-1.75181	-1.48849
123180449	rs10893005	3.19116e-09	0.102087	0.0368981	0.0003335	-0.145261	0.578594	0.000532577	-0.188777	0.688738
123180657	rs61904673	2.9462e-09	0.0591144	-4.00431e-10	0.00020007	-0.0776404	-4.00431e-10	0.00027558	-0.158889	-4.00431e-10
123181129	rs13377457	1.04074e-10	-1.74862	-1.53544	9.71648e-06	-1.62297	-1.47952	1.27397e-05	-1.74978	-1.48327
123181687	rs75789367	6.77472e-10	-1.41079	-4.00431e-10	4.747e-05	-1.51621	-4.00431e-10	7.08387e-05	-1.51736	-4.00431e-10
123181721	rs184140620	6.41516e-10	-1.26002e-10	-1.46532	5.32683e-05	-1.26002e-10	-1.40097	8.22011e-05	-1.26002e-10	-1.3686
123181774	rs60140325	5.0465e-10	-1.70529	-4.00431e-10	3.75595e-05	-1.75038	-4.00431e-10	5.61484e-05	-1.74977	-4.00431e-10
123181990	rs17127237	5.0465e-10	-1.70529	-4.00431e-10	3.75595e-05	-1.75038	-4.00431e-10	5.61484e-05	-1.74977	-4.00431e-10
123182169	rs10750236	4.07063e-09	0.146581	0.235817	0.00043096	-0.0791303	0.768836	0.000688446	-0.119808	0.876479
123182197	rs78875103	6.77472e-10	-1.41079	-4.00431e-10	4.747e-05	-1.51621	-4.00431e-10	7.08387e-05	-1.51736	-4.00431e-10
123182232	rs78093004	1.43232e-09	-0.662103	-4.00431e-10	7.109e-05	-1.11236	-4.00431e-10	0.000102097	-1.15184	-4.00431e-10
123182393	rs113915546	5.07656e-10	-1.69935	-4.00431e-10	3.75269e-05	-1.75125	-4.00431e-10	5.60889e-05	-1.75083	-4.00431e-10
123182405	rs10790573	4.25828e-09	0.169976	0.257488	0.00045153	-0.0571653	0.793497	0.000721517	-0.0981106	0.9017
123182486	rs10790574	4.39567e-09	0.191367	0.267852	0.000466156	-0.0370747	0.805284	0.000744905	-0.0782635	0.913755
123182502	rs112325616	5.11829e-10	-1.69116	-4.00431e-10	3.75046e-05	-1.75185	-4.00431e-10	5.60417e-05	-1.75167	-4.00431e-10
123182537	rs139221417	5.15436e-10	-1.68414	-4.00431e-10	3.75027e-05	-1.7519	-4.00431e-10	5.60278e-05	-1.75192	-4.00431e-10
123182538	rs144094198	5.15436e-10	-1.68414	-4.00431e-10	3.75027e-05	-1.7519	-4.00431e-10	5.60278e-05	-1.75192	-4.00431e-10
123182814	rs112221380	5.08668e-10	-1.69736	-4.00431e-10	3.75192e-05	-1.75146	-4.00431e-10	5.6074e-05	-1.75109	-4.00431e-10
123182876	rs73619931	5.08668e-10	-1.69736	-4.00431e-10	3.75192e-05	-1.75146	-4.00431e-10	5.6074e-05	-1.75109	-4.00431e-10
123182985	rs10790575	4.28196e-09	0.146581	0.28643	0.000459884	-0.0791303	0.833794	0.000732667	-0.119808	0.938733
123183738	rs61595086	1.01303e-09	-1.00845	-4.00431e-10	0.00014204	-0.420202	-4.00431e-10	0.000217305	-0.396463	-4.00431e-10
123183904	rs60613622	5.07656e-10	-1.69935	-4.00431e-10	3.75269e-05	-1.75125	-4.00431e-10	5.60889e-05	-1.75083	-4.00431e-10
123183969	rs10893006	1.04026e-09	-0.896423	-0.0855058	0.000113475	-1.02292	0.37819	0.000186899	-1.03004	0.482841
123184103	rs60177703	4.86352e-10	-1.74222	-4.00431e-10	3.84338e-05	-1.72737	-4.00431e-10	5.75527e-05	-1.72507	-4.00431e-10
123184109	rs10893007	1.06109e-10	-1.75138	-1.5133	9.73193e-06	-1.64643	-1.45447	1.3041e-05	-1.75178	-1.45789
123184557	rs73619938	5.05598e-10	-1.70341	-4.00431e-10	3.75475e-05	-1.7507	-4.00431e-10	5.6127e-05	-1.75015	-4.00431e-10
123184636	rs79495594	2.87023e-09	0.0329911	-4.00431e-10	0.00048467	0.807158	-4.00431e-10	0.000665351	0.722548	-4.00431e-10
123184640	rs78901373	5.05864e-10	-1.70289	-4.00431e-10	3.75913e-05	-1.74954	-4.00431e-10	5.61869e-05	-1.74908	-4.00431e-10
123184664	rs73619940	5.05598e-10	-1.70341	-4.00431e-10	3.75475e-05	-1.7507	-4.00431e-10	5.6127e-05	-1.75015	-4.00431e-10
123184862	rs73619942	5.07934e-10	-1.6988	-4.00431e-10	3.75612e-05	-1.75034	-4.00431e-10	5.61374e-05	-1.74996	-4.00431e-10
123184974	rs10893008	1.12212e-10	-1.69205	-1.51672	9.09816e-06	-1.72933	-1.43891	1.31755e-05	-1.75187	-1.44754
123184983	rs117229746	7.47212e-10	-1.31281	-4.00431e-10	4.98539e-05	-1.46721	-4.00431e-10	8.16163e-05	-1.37574	-4.00431e-10
123185514	rs138484153	9.93648e-10	-1.26002e-10	-1.02777	6.36594e-05	-1.26002e-10	-1.22276	9.57812e-05	-1.26002e-10	-1.2157
123185906	rs61904675	6.19742e-09	-0.648393	1.45113	0.000672278	-0.644518	1.77888	0.00108252	-0.809431	2.01872
123186085	rs11219111	2.18616e-09	-0.712033	0.472781	0.000184572	-1.1493	0.991033	0.000328347	-1.08377	1.10008
123186391	rs76489069	1.27286e-09	-1.26002e-10	-0.780137	8.13282e-05	-1.26002e-10	-0.977818	0.000119726	-1.26002e-10	-0.992557
123186478	rs138080244	5.4031e-10	-1.63701	-4.00431e-10	4.08625e-05	-1.6661	-4.00431e-10	6.19581e-05	-1.65131	-4.00431e-10
123186602	rs10893009	7.73844e-10	-1.27779	-4.00431e-10	4.7639e-05	-1.51266	-4.00431e-10	6.93941e-05	-1.53796	-4.00431e-10
123187085	rs4578399	1.10569e-10	-1.7503	-1.47321	1.01814e-05	-1.63508	-1.42066	1.34688e-05	-1.75108	-1.42631
123187163	rs60601759	4.85077e-10	-1.74485	-4.00431e-10	3.83829e-05	-1.7287	-4.00431e-10	5.72521e-05	-1.7303	-4.00431e-10
123187205	rs4280009	2.08252e-09	-0.930015	0.642195	0.000218462	-1.10011	1.11041	0.000395332	-1.04524	1.2472
123187222	rs4631892	4.06052e-09	-0.881753	1.26166	0.000452824	-0.878311	1.61751	0.000750792	-1.02404	1.8674
123187779	rs1893674	2.41172e-09	-0.821698	0.680638	0.000201585	-1.22282	1.15272	0.000363103	-1.17365	1.29057
123187865	rs11606158	3.77606e-09	-0.860705	1.16798	0.000417881	-0.859172	1.51806	0.000685591	-1.01158	1.7641
123187911	rs59900896	4.83598e-10	-1.7479	-4.00431e-10	3.86422e-05	-1.72196	-4.00431e-10	5.76262e-05	-1.72379	-4.00431e-10
123188063	rs11606195	3.18227e-09	-0.896404	1.0326	0.000358817	-0.876073	1.38258	0.000576615	-1.02454	1.60394
123188245	rs948840	1.12018e-10	-1.74041	-1.47009	9.52338e-06	-1.70535	-1.41721	1.36436e-05	-1.74417	-1.42033
123188338	rs948841	2.08869e-09	-0.879782	0.59492	0.00017995	-1.25525	1.07162	0.000323303	-1.20991	1.21073
123188455	rs113610480	2.49783e-09	-0.105979	-4.00431e-10	0.000132734	-0.487966	-4.00431e-10	0.000244246	-0.279592	-4.00431e-10
123188610	rs35297284	9.26255e-10	-1.09801	-4.00431e-10	4.71503e-05	-1.52297	-4.00431e-10	7.84544e-05	-1.41525	-4.00431e-10
123188651	rs11606684	2.85295e-09	-1.05352	1.08048	0.000361276	-1.03514	1.54847	0.000570043	-1.16879	1.73674
123188742	rs11606676	2.12503e-09	-0.893705	0.62609	0.000185774	-1.26574	1.11396	0.000332649	-1.22088	1.2502
123189177	rs118047366	9.07665e-10	-1.11828	-4.00431e-10	4.9973e-05	-1.46483	-4.00431e-10	8.47548e-05	-1.338	-4.00431e-10
123189284	rs142635481	5.04507e-10	-1.70557	-4.00431e-10	3.76131e-05	-1.74896	-4.00431e-10	5.6218e-05	-1.74853	-4.00431e-10
123189335	rs12797279	2.71708e-09	-1.12465	1.10281	0.00034799	-1.12322	1.59909	0.000550442	-1.25006	1.78302
123189794	rs56122130	2.85347e-09	-1.12465	1.15179	0.000347888	-1.12322	1.59879	0.000554147	-1.25006	1.78973
123189820	rs55692500	2.8825e-09	-1.12465	1.16191	0.000351708	-1.12322	1.60971	0.000560413	-1.25006	1.80097
123189889	rs56197134	2.8846e-09	-1.1138	1.15179	0.000351688	-1.11236	1.59879	0.000559554	-1.24035	1.78973
123189921	rs12577582	2.91634e-09	-1.10286	1.15179	0.000355561	-1.10141	1.59879	0.000565066	-1.23055	1.78973
123189922	rs10160306	1.12758e-10	-1.74882	-1.45509	9.72163e-06	-1.69146	-1.4105	1.37672e-05	-1.74745	-1.40803
123189973	rs10160307	1.9116e-09	-1.05139	0.677934	0.000201119	-1.23356	1.16115	0.000361988	-1.18921	1.30305
123189985	rs10160308	1.12568e-10	-1.73454	-1.47105	9.31341e-06	-1.71533	-1.42952	1.36169e-05	-1.73925	-1.42721
123190402	rs7115555	1.16179e-10	-1.73389	-1.44014	9.6319e-06	-1.71627	-1.39496	1.41242e-05	-1.73869	-1.39119
123190419	rs7115445	2.2143e-09	-1.03957	0.813111	0.000234058	-1.22339	1.30265	0.000424993	-1.17861	1.45292
123190567	rs7101428	2.11014e-09	-1.06311	0.788466	0.000223241	-1.24364	1.27558	0.000404724	-1.19971	1.42514
123190719	rs7116171	3.20357e-09	-1.12465	1.26752	0.000396525	-1.12322	1.72965	0.000651018	-1.25006	1.95083
123190744	rs7101668	3.25628e-09	-1.12465	1.28384	0.000416742	-1.12322	1.77938	0.000694675	-1.25006	2.01574
123190803	rs7116078	2.12526e-09	-1.03957	0.772069	0.000218774	-1.22339	1.23512	0.000394778	-1.17861	1.37917
123190894	rs4450184	1.14407e-10	-1.73389	-1.45551	9.40727e-06	-1.71627	-1.41856	1.37768e-05	-1.73869	-1.41609
123190898	rs4567480	2.07596e-09	-1.05139	0.760417	0.000213815	-1.23356	1.22236	0.000385541	-1.18921	1.36609
123191023	rs4421758	2.10029e-09	-1.05139	0.772069	0.00021656	-1.23356	1.23512	0.000390617	-1.18921	1.37917
123191067	rs61904681	2.8825e-09	-1.12465	1.16191	0.000351708	-1.12322	1.60971	0.000560413	-1.25006	1.80097
123191589	rs7120003	2.87894e-09	-0.932804	0.968824	0.000247868	-1.28347	1.42006	0.000441833	-1.23754	1.55071
123191659	rs7105805	2.8846e-09	-1.1138	1.15179	0.000351688	-1.11236	1.59879	0.000559554	-1.24035	1.78973
123192495	rs73619970	4.84831e-10	-1.74535	-4.00431e-10	3.80933e-05	-1.73627	-4.00431e-10	5.67734e-05	-1.7387	-4.00431e-10
123192609	rs73603903	4.85163e-10	-1.74467	-4.00431e-10	3.80548e-05	-1.73728	-4.00431e-10	5.67206e-05	-1.73963	-4.00431e-10
123192880	rs11820616	3.18506e-09	-1.09183	1.2289	0.00037127	-1.09036	1.63098	0.000598641	-1.22066	1.83755
123192900	rs10893010	1.65193e-09	-1.02842	0.508962	0.000164285	-1.21143	0.936723	0.000294379	-1.16904	1.07614
123192939	rs11219113	1.06586e-10	-1.73763	-1.52257	8.77368e-06	-1.71048	-1.49408	1.27091e-05	-1.74186	-1.49358
123193404	rs10736528	1.61488e-09	-1.00353	0.461394	0.0001603	-1.19228	0.893023	0.000286795	-1.14623	1.02723
123193409	rs7949435	4.84831e-10	-1.74535	-4.00431e-10	3.80933e-05	-1.73627	-4.00431e-10	5.67734e-05	-1.7387	-4.00431e-10
123193489	rs10893011	3.34904e-09	-1.1138	1.30108	0.000394585	-1.11236	1.71388	0.000656495	-1.24035	1.9495
123193491	rs10736529	1.57911e-09	-1.05139	0.486855	0.000156834	-1.23356	0.912438	0.000281392	-1.18921	1.05119
123193678	rs7936483	4.84734e-10	-1.74556	-4.00431e-10	3.79673e-05	-1.73958	-4.00431e-10	5.66349e-05	-1.74114	-4.00431e-10
123193853	rs35202387	3.35397e-09	-1.07958	1.26833	0.000392033	-1.0781	1.67314	0.000632164	-1.20967	1.88105
123194210	rs56330917	3.35397e-09	-1.07958	1.26833	0.000392033	-1.0781	1.67314	0.000632164	-1.20967	1.88105
123194241	rs80081788	1.56699e-09	-1.26002e-10	-0.572245	0.000102343	-1.26002e-10	-0.747981	0.000146403	-1.26002e-10	-0.791405
123194424	rs12275698	1.58008e-09	-1.01565	0.451721	0.000155614	-1.20275	0.873818	0.00027926	-1.15712	1.0115
123194520	rs11219114	1.56292e-09	-1.01565	0.440802	0.000153756	-1.20275	0.86181	0.000275834	-1.15712	0.999154
123194837	rs10893013	1.59923e-09	-1.01565	0.463765	0.000157688	-1.20275	0.887061	0.000283087	-1.15712	1.02511
123194843	rs10893014	1.59923e-09	-1.01565	0.463765	0.000157688	-1.20275	0.887061	0.000283087	-1.15712	1.02511
123194915	rs10893015	1.59923e-09	-1.01565	0.463765	0.000157688	-1.20275	0.887061	0.000283087	-1.15712	1.02511
123194955	rs10893016	1.59923e-09	-1.01565	0.463765	0.000157688	-1.20275	0.887061	0.000283087	-1.15712	1.02511
123195154	rs10750237	1.61871e-09	-1.00353	0.463765	0.000159347	-1.19228	0.887061	0.000286186	-1.14623	1.02511
123195602	rs17127253	7.4964e-10	-1.30956	-4.00431e-10	5.25538e-05	-1.41447	-4.00431e-10	7.8079e-05	-1.42005	-4.00431e-10
123196113	rs10893017	1.61863e-09	-1.00359	0.463765	0.00015689	-1.20783	0.887061	0.000280853	-1.16504	1.02511
123196208	rs7107396	4.27499e-09	-1.07966	1.51104	0.000501975	-1.09596	1.9382	0.000838069	-1.22827	2.18161
123196784	rs7119283	9.58643e-10	-1.47077	0.407134	9.53791e-05	-1.64321	0.824764	0.000167779	-1.61619	0.96107
123196916	rs7119209	1.67308e-09	-1.0157	0.508962	0.000163185	-1.21815	0.936723	0.000292407	-1.17576	1.07614
123196941	rs7119204	1.67483e-09	-1.00359	0.497894	0.000162886	-1.20783	0.924566	0.000291889	-1.16504	1.06365
123196995	rs117600716	5.47731e-10	-1.62337	-4.00431e-10	4.15036e-05	-1.65053	-4.00431e-10	6.3865e-05	-1.62099	-4.00431e-10
123197083	rs187289027	7.95225e-10	-1.25053	-4.00431e-10	6.6582e-05	-1.17788	-4.00431e-10	9.26377e-05	-1.24907	-4.00431e-10
123197696	rs7931366	1.56843e-09	-0.93328	0.361958	0.000130008	-1.28373	0.775009	0.000232767	-1.23764	0.90991
123198017	rs7945055	1.50921e-09	-1.00359	0.393774	0.000145262	-1.20783	0.810055	0.000259478	-1.16504	0.945948
123198114	rs6589997	1.49315e-09	-1.00359	0.383072	0.00014356	-1.20783	0.798269	0.000256352	-1.16504	0.933829
123198231	rs7123956	1.42185e-09	-1.07502	0.40558	0.000136974	-1.27957	0.823053	0.000244597	-1.23747	0.959311
123198232	rs7123833	1.40556e-09	-1.08654	0.40558	0.000135663	-1.28919	0.823053	0.000242154	-1.2475	0.959311
123198427	rs75428173	5.86974e-10	-1.26002e-10	-1.55418	4.54894e-05	-1.26002e-10	-1.55883	6.77841e-05	-1.26002e-10	-1.56144
123198588	rs7127332	1.50287e-09	-0.991377	0.377353	0.000143007	-1.19741	0.783995	0.000255853	-1.15423	0.921065
123198710	rs117349716	5.01111e-10	-1.71233	-4.00431e-10	4.11996e-05	-1.65788	-4.00431e-10	6.20949e-05	-1.6491	-4.00431e-10
123198943	rs7113570	1.48872e-09	-0.919676	0.296192	0.000122164	-1.27342	0.702482	0.000218378	-1.22684	0.835306
123199172	rs58802593	6.90943e-10	-1.26002e-10	-1.3911	5.25808e-05	-1.26002e-10	-1.41396	7.92524e-05	-1.26002e-10	-1.40513
123199499	rs139845788	4.82073e-10	-1.75106	-4.00431e-10	4.19144e-05	-1.64068	-4.00431e-10	6.25287e-05	-1.64214	-4.00431e-10
123199567	rs11219115	1.05142e-10	-1.73717	-1.53668	8.5058e-06	-1.71948	-1.51608	1.2475e-05	-1.73433	-1.51971
123200079	rs117896619	4.93834e-10	-1.72696	-4.00431e-10	3.96569e-05	-1.69604	-4.00431e-10	5.79124e-05	-1.71883	-4.00431e-10
123202152	rs11219116	1.26532e-09	-1.26002e-10	-0.786076	7.97271e-05	-1.26002e-10	-0.997701	0.000119116	-1.26002e-10	-0.997669
123202421	rs117800638	1.60327e-09	-0.549355	-4.00431e-10	9.26922e-05	-0.847026	-4.00431e-10	0.000132237	-0.893173	-4.00431e-10
123202490	rs7114021	4.11865e-09	-1.03134	1.42546	0.00079799	-0.768749	2.07453	0.00119673	-0.959232	2.26882
123202930	rs112963632	2.11567e-09	-0.272027	-4.00431e-10	0.000312663	0.368815	-4.00431e-10	0.000320039	-0.00932439	-4.00431e-10
123203074	rs190021453	4.82511e-10	-1.75015	-4.00431e-10	3.83522e-05	-1.7295	-4.00431e-10	5.75501e-05	-1.72511	-4.00431e-10
123203293	rs79341298	5.25417e-10	-1.66496	-4.00431e-10	4.04786e-05	-1.67554	-4.00431e-10	5.97625e-05	-1.68739	-4.00431e-10
123203841	rs11219117	1.80049e-09	-0.932562	0.499219	0.000207414	-0.908456	0.866861	0.000369654	-0.877705	1.01251
123204835	rs117942634	5.90108e-10	-1.54885	-4.00431e-10	5.85203e-05	-1.30694	-4.00431e-10	8.55303e-05	-1.3289	-4.00431e-10
123205078	rs73603930	5.3133e-10	-1.65377	-4.00431e-10	4.57825e-05	-1.55241	-4.00431e-10	6.85173e-05	-1.55068	-4.00431e-10
123205619	rs138803470	1.16526e-09	-1.26002e-10	-0.86846	7.8713e-05	-1.26002e-10	-1.0105	0.00012245	-1.26002e-10	-0.970067
123205650	rs148956428	8.83015e-10	-1.14581	-4.00431e-10	7.14659e-05	-1.10709	-4.00431e-10	0.000117464	-1.01164	-4.00431e-10
123206083	rs142136084	6.44828e-10	-1.26002e-10	-1.46017	5.20783e-05	-1.26002e-10	-1.42356	7.80669e-05	-1.26002e-10	-1.4202
123206593	rs17670852	6.22415e-10	-1.49555	-4.00431e-10	4.47292e-05	-1.57568	-4.00431e-10	6.48114e-05	-1.60628	-4.00431e-10
123206972	rs112302984	2.64437e-09	-0.0489691	-4.00431e-10	0.000237389	0.0933887	-4.00431e-10	0.000341425	0.0553608	-4.00431e-10
123207103	rs76140243	6.35626e-10	-1.26002e-10	-1.47454	4.74793e-05	-1.26002e-10	-1.51602	7.06765e-05	-1.26002e-10	-1.51965
123207105	rs57830495	2.96147e-09	-0.92214	0.986427	0.000547124	-0.660044	1.58841	0.000803198	-0.858595	1.76943
123208630	rs7102914	1.02477e-09	-0.859104	-0.137824	0.000112994	-0.835278	0.1863	0.000196079	-0.808687	0.309437
123210423	rs78448032	1.4899e-10	-1.51611	-1.40917	9.67733e-06	-1.66308	-1.44345	1.49323e-05	-1.61157	-1.46267
123212057	rs73603932	3.3249e-09	0.180039	-4.00431e-10	0.000527271	0.891404	-4.00431e-10	0.000708508	0.785395	-4.00431e-10
123212543	rs77139973	2.03526e-09	-0.310776	-4.00431e-10	9.05739e-05	-0.870144	-4.00431e-10	0.000162992	-0.684068	-4.00431e-10
123214487	rs17127271	7.82281e-10	-0.922112	-0.344829	0.000112052	-0.663555	0.00620734	0.000157249	-0.867057	0.147118
123214802	rs117069795	5.25674e-10	-1.66447	-4.00431e-10	3.78756e-05	-1.742	-4.00431e-10	5.66782e-05	-1.74038	-4.00431e-10
123214922	rs7112931	7.11905e-10	-1.33281	-0.0284034	7.7681e-05	-1.32667	0.30297	0.000134458	-1.33013	0.453613
123215886	rs73023713	9.86415e-10	-1.03508	-4.00431e-10	7.5709e-05	-1.04941	-4.00431e-10	0.000123591	-0.960785	-4.00431e-10
123215965	rs17127272	2.84817e-10	-1.00858	-1.26873	2.19919e-05	-1.02318	-1.26245	3.76247e-05	-0.932961	-1.21714
123216036	rs7103133	8.38601e-10	-0.874076	-0.323345	8.84039e-05	-0.870193	-0.0242009	0.000153151	-0.846475	0.100131
123216238	rs146689142	5.60812e-10	-1.59977	-4.00431e-10	4.34839e-05	-1.60392	-4.00431e-10	6.7426e-05	-1.56674	-4.00431e-10
123217154	rs17127281	8.83096e-10	-1.14572	-4.00431e-10	6.78577e-05	-1.1589	-4.00431e-10	0.000110003	-1.07725	-4.00431e-10
123217382	rs2156446	7.05442e-10	-0.959899	-0.410431	9.74518e-05	-0.7286	-0.068352	0.000136749	-0.928865	0.0692491
123217545	rs4281493	5.95312e-10	-1.09121	-0.448855	5.49794e-05	-1.21069	-0.158663	9.31935e-05	-1.19932	-0.0437658
123217583	rs60003207	3.40824e-09	0.204795	-4.00431e-10	0.000542755	0.920348	-4.00431e-10	0.000728888	0.813754	-4.00431e-10
123217828	rs10893019	8.05738e-10	-0.887534	-0.349862	8.30878e-05	-0.902658	-0.0537537	0.000143249	-0.882588	0.0694039
123218241	rs111925642	2.60056e-09	-0.0656725	-4.00431e-10	0.000233296	0.0759995	-4.00431e-10	0.000335599	0.0381521	-4.00431e-10
123218285	rs139281565	5.25502e-10	-1.6648	-4.00431e-10	3.8601e-05	-1.72303	-4.00431e-10	5.96036e-05	-1.69005	-4.00431e-10
123218421	rs118093639	2.62672e-08	2.24692	-4.00431e-10	0.00302933	2.63979	-4.00431e-10	0.00625258	2.96298	-4.00431e-10
123219288	rs113793872	2.66769e-09	-0.0401883	-4.00431e-10	0.000239568	0.102529	-4.00431e-10	0.000344527	0.0644063	-4.00431e-10
123219545	rs17738649	4.84559e-10	-1.74592	-4.00431e-10	3.88099e-05	-1.71763	-4.00431e-10	5.82947e-05	-1.71225	-4.00431e-10
123219813	rs10893020	1.1165e-10	-1.74933	-1.46445	9.37139e-06	-1.67345	-1.4652	1.30874e-05	-1.75014	-1.45598
123219824	rs10893021	4.84402e-10	-1.11551	-0.630734	4.34096e-05	-1.21827	-0.387363	7.39269e-05	-1.20454	-0.270148
123219858	rs10893022	7.22745e-10	-0.961371	-0.384729	7.5434e-05	-0.940598	-0.112455	0.000133246	-0.915363	0.0297914
123221445	rs60774892	1.76656e-09	-1.17631	0.723942	0.000209529	-1.18281	1.15137	0.000351822	-1.23628	1.32164
123221542	rs113156220	4.82824e-10	-1.7495	-4.00431e-10	4.50681e-05	-1.56813	-4.00431e-10	6.26506e-05	-1.64019	-4.00431e-10
123221562	rs150956902	7.7564e-10	-1.27547	-4.00431e-10	5.72753e-05	-1.32844	-4.00431e-10	9.11334e-05	-1.26544	-4.00431e-10
123221755	rs140779596	5.09854e-09	0.607554	-4.00431e-10	0.000507007	0.852216	-4.00431e-10	0.000739636	0.828392	-4.00431e-10
123221778	rs10893023	5.07794e-10	-1.07709	-0.621992	4.47028e-05	-1.1958	-0.380471	7.77515e-05	-1.17908	-0.245168
123221809	rs7120111	6.75741e-10	-0.948765	-0.464581	9.27088e-05	-0.711102	-0.135745	0.000131303	-0.907347	0.00708895
123222253	rs7120742	5.04481e-10	-1.07709	-0.628538	4.31896e-05	-1.1958	-0.414907	7.4359e-05	-1.17908	-0.28978
123222596	rs74364156	7.56521e-10	-1.26002e-10	-1.30043	5.70278e-05	-1.26002e-10	-1.33277	8.66058e-05	-1.26002e-10	-1.3164
123222749	rs60146789	3.2128e-09	0.145744	-4.00431e-10	0.000602318	1.02448	-4.00431e-10	0.000837272	0.952383	-4.00431e-10
123222997	rs10893024	5.01615e-10	-1.07754	-0.63378	4.47928e-05	-1.15735	-0.416909	7.6372e-05	-1.14238	-0.299771
123223274	rs117701226	5.19263e-10	-1.67674	-4.00431e-10	4.10052e-05	-1.66261	-4.00431e-10	6.55798e-05	-1.5945	-4.00431e-10
123226103	rs7123457	5.23588e-10	-1.02859	-0.639857	4.46658e-05	-1.13879	-0.43831	7.59314e-05	-1.12338	-0.324553
123226202	rs58921735	5.43296e-09	0.671083	-4.00431e-10	0.00102662	1.55772	-4.00431e-10	0.00138739	1.45741	-4.00431e-10
123226744	rs112856352	5.16404e-10	-1.68227	-4.00431e-10	4.34182e-05	-1.60543	-4.00431e-10	6.51012e-05	-1.60182	-4.00431e-10
123227693	rs73023720	7.41662e-10	-1.32026	-4.00431e-10	4.73468e-05	-1.51881	-4.00431e-10	6.9484e-05	-1.53667	-4.00431e-10
123228399	rs9943503	8.67845e-10	-1.26002e-10	-1.16314	6.82839e-05	-1.26002e-10	-1.15264	0.00010394	-1.26002e-10	-1.13395
123229376	rs73023722	1.09895e-09	-0.927041	-4.00431e-10	8.95094e-05	-0.881966	-4.00431e-10	0.000149327	-0.77163	-4.00431e-10
123229458	rs189203480	7.05552e-10	-1.37018	-4.00431e-10	5.78186e-05	-1.319	-4.00431e-10	7.80439e-05	-1.42049	-4.00431e-10
123229618	rs2156442	9.35149e-10	-1.08845	-4.00431e-10	5.64593e-05	-1.34279	-4.00431e-10	9.10826e-05	-1.266	-4.00431e-10
123229854	rs9666197	4.41621e-10	-1.07079	-0.767912	4.11185e-05	-1.10281	-0.55704	6.1218e-05	-1.22734	-0.43598
123230012	rs948842	8.36142e-10	-1.20036	-4.00431e-10	5.12989e-05	-1.43864	-4.00431e-10	7.41753e-05	-1.47133	-4.00431e-10
123230541	rs6589998	9.0672e-10	-1.11932	-4.00431e-10	5.74946e-05	-1.32462	-4.00431e-10	9.21012e-05	-1.25488	-4.00431e-10
123230858	rs7105674	8.31448e-10	-0.902155	-0.303832	7.60846e-05	-0.861415	-0.183049	0.000133149	-0.841809	-0.0444876
123231593	rs58046759	1.08719e-09	-0.659858	-0.277943	7.70747e-05	-0.91462	-0.116914	0.000139669	-0.849179	0.0106888
123232246	rs9971486	9.10243e-10	-1.26002e-10	-1.11544	6.74089e-05	-1.26002e-10	-1.16553	0.00010302	-1.26002e-10	-1.14284
123232801	rs10893025	1.02917e-09	-0.749641	-0.243007	0.000101414	-0.678684	-0.0784195	0.000179209	-0.650925	0.0617108
123232996	rs10893026	4.40847e-10	-1.1563	-0.684162	3.55321e-05	-1.24333	-0.562545	6.12926e-05	-1.20813	-0.453974
123233094	rs10893027	8.6031e-10	-0.750791	-0.421073	8.20303e-05	-0.665904	-0.303317	0.000141795	-0.64881	-0.174571
123233095	rs10893028	8.31014e-10	-0.793341	-0.413167	7.91269e-05	-0.710242	-0.295016	0.000136785	-0.693498	-0.165858
123233309	rs7130954	7.83294e-10	-0.937173	-0.328474	6.83606e-05	-0.972101	-0.179412	0.000119405	-0.943493	-0.0517561
123234210	rs17127284	5.03839e-10	-1.7069	-4.00431e-10	3.83128e-05	-1.73053	-4.00431e-10	5.60567e-05	-1.7514	-4.00431e-10
123234296	rs10893029	9.8158e-10	0.450774	-1.49077	8.06494e-05	0.473387	-1.45959	9.68541e-05	0.271158	-1.47572
123235156	rs7109102	5.12772e-10	-1.68932	-4.00431e-10	3.80612e-05	-1.73712	-4.00431e-10	5.61671e-05	-1.74943	-4.00431e-10
123235612	rs7934778	5.41051e-10	-1.63564	-4.00431e-10	3.75579e-05	-1.75043	-4.00431e-10	5.69717e-05	-1.73521	-4.00431e-10
123235706	rs7934888	4.6709e-10	-0.258382	-1.52425	6.35242e-05	0.254941	-1.47983	6.28234e-05	-0.141283	-1.49616
123235872	rs7948443	3.88731e-10	-0.426348	-1.53992	4.97728e-05	0.0328678	-1.50171	5.07514e-05	-0.334617	-1.51621
123236244	rs12225861	2.81938e-10	-0.734637	-1.55283	2.69038e-05	-0.559572	-1.52447	3.25519e-05	-0.7594	-1.53553
123236983	rs10893030	5.09181e-10	-0.165091	-1.53126	3.70009e-05	-0.275316	-1.49005	4.26231e-05	-0.520045	-1.50532
123237235	rs12223538	4.8634e-10	-0.210988	-1.53126	3.53989e-05	-0.319578	-1.49005	4.09355e-05	-0.560444	-1.50532
123237252	rs17738808	7.27601e-10	-1.3394	-4.00431e-10	5.62264e-05	-1.34692	-4.00431e-10	8.31845e-05	-1.35671	-4.00431e-10
123237849	rs150615810	1.21863e-09	-0.823676	-4.00431e-10	7.08087e-05	-1.11633	-4.00431e-10	0.000135616	-0.867941	-4.00431e-10
123239522	rs35475086	6.75958e-10	-1.41303	-4.00431e-10	4.03534e-05	-1.67863	-4.00431e-10	6.46779e-05	-1.60835	-4.00431e-10
123239728	rs11219121	1.05877e-09	0.588456	-1.55275	7.76349e-05	0.49437	-1.51866	9.8143e-05	0.337925	-1.52927
123239984	rs12221651	4.14672e-08	3.916	-1.2125	0.00910073	4.74911	-1.00931	0.0087504	4.25858	-0.959486
123240173	rs11219122	1.77871e-08	3.14421	-1.28714	0.00244672	3.53031	-1.10412	0.00303991	3.30046	-1.05864
123240386	rs149167346	1.81201e-09	-0.426964	-4.00431e-10	0.000135453	-0.467688	-4.00431e-10	0.000159674	-0.704629	-4.00431e-10
123241173	rs4267084	1.86363e-08	3.20168	-1.29796	0.00259531	3.58386	-1.0987	0.00317659	3.34143	-1.05563
123241718	rs139495549	5.7382e-10	-1.57684	-4.00431e-10	4.63149e-05	-1.54085	-4.00431e-10	7.67874e-05	-1.43673	-4.00431e-10
123242891	rs144428327	2.3076e-09	-0.185194	-4.00431e-10	0.000163146	-0.281664	-4.00431e-10	0.000302855	-0.0645116	-4.00431e-10
123243152	rs57596880	1.36998e-09	0.83868	-1.54529	0.000100107	0.739642	-1.50971	0.000125264	0.574726	-1.52207
123243942	rs11822822	3.37177e-10	-0.552144	-1.55641	3.25539e-05	-0.362345	-1.53107	3.87606e-05	-0.579227	-1.54113
123244799	rs7949966	8.15504e-10	-1.22535	-4.00431e-10	4.97266e-05	-1.46977	-4.00431e-10	8.07019e-05	-1.387	-4.00431e-10
123245056	rs79345607	1.51826e-09	-1.26002e-10	-0.603835	0.000164865	-1.26002e-10	-0.271185	0.000222259	-1.26002e-10	-0.373921
123245818	rs117611937	7.7328e-10	-1.26002e-10	-1.27851	6.01241e-05	-1.26002e-10	-1.2799	8.70289e-05	-1.26002e-10	-1.31153
123246088	rs10893031	1.40769e-08	2.86127	-1.23813	0.000886797	2.45555	-1.04425	0.00130535	2.39574	-0.999285
123246154	rs10893032	1.73433e-08	3.05467	-1.22286	0.00108749	2.64034	-1.02503	0.00159996	2.57923	-0.97926
123246231	rs61904728	1.31403e-09	0.801676	-1.54997	9.68164e-05	0.703355	-1.50685	0.00012144	0.539665	-1.51801
123246775	rs117937367	5.87784e-10	-1.26002e-10	-1.5528	4.57044e-05	-1.26002e-10	-1.55412	6.89325e-05	-1.26002e-10	-1.54464
123247095	rs17738936	1.32598e-09	0.800404	-1.53965	9.43483e-05	0.65882	-1.48814	0.000117539	0.490043	-1.50104
123247122	rs56996228	1.25741e-09	0.75779	-1.55014	9.27095e-05	0.660326	-1.50717	0.000116463	0.498102	-1.5183
123248157	rs75211719	4.56119e-10	-0.241521	-1.56488	8.35917e-05	0.614793	-1.56516	0.000169739	0.921552	-1.56505
123248743	rs191859137	2.88658e-09	0.038673	-4.00431e-10	0.000221741	0.0251996	-4.00431e-10	0.000417493	0.256501	-4.00431e-10
123248982	rs7944977	5.75588e-10	-1.57376	-4.00431e-10	3.75692e-05	-1.75012	-4.00431e-10	5.85626e-05	-1.70767	-4.00431e-10
123249739	rs117083044	6.33635e-10	-1.47768	-4.00431e-10	5.18779e-05	-1.42742	-4.00431e-10	8.8987e-05	-1.28928	-4.00431e-10
123250265	rs79128007	3.87881e-09	0.334129	-4.00431e-10	0.000175324	-0.209673	-4.00431e-10	0.000306958	-0.0510553	-4.00431e-10
123250548	rs34967728	1.71891e-09	-0.479708	-4.00431e-10	0.000108932	-0.685589	-4.00431e-10	0.000174537	-0.615627	-4.00431e-10
123250754	rs10893033	7.09938e-10	-1.36398	-4.00431e-10	5.6038e-05	-1.35028	-4.00431e-10	9.85549e-05	-1.18715	-4.00431e-10
123252802	rs12574231	1.49479e-09	0.0368836	-0.656298	0.000146733	0.143101	-0.530799	0.000191346	0.024292	-0.547974
123253755	rs61904730	8.45609e-10	-0.0238309	-1.16527	7.80504e-05	0.0809393	-1.09989	9.96707e-05	-0.0355613	-1.14033
123254101	rs61904731	4.13054e-09	0.397008	-4.00431e-10	0.000312816	0.369304	-4.00431e-10	0.000462895	0.359734	-4.00431e-10
123254547	rs11219124	5.82588e-10	-1.26002e-10	-1.56167	4.60394e-05	-1.26002e-10	-1.54681	6.78722e-05	-1.26002e-10	-1.56014
123254588	rs59715108	5.48484e-10	-1.622	-4.00431e-10	4.98515e-05	-1.46726	-4.00431e-10	6.77602e-05	-1.56179	-4.00431e-10
123254665	rs11219125	6.49476e-10	-1.34362	-0.109368	3.2711e-05	-1.52555	-0.363048	5.76519e-05	-1.50527	-0.218069
123255167	rs111391138	8.94603e-10	-1.13278	-4.00431e-10	4.00284e-05	-1.68672	-4.00431e-10	6.42316e-05	-1.61527	-4.00431e-10
123255329	rs724738	5.34941e-09	0.655587	-4.00431e-10	0.000347201	0.473594	-4.00431e-10	0.000379136	0.160129	-4.00431e-10
123256550	rs12224823	5.56252e-10	-1.49191	-0.116019	4.13591e-05	-1.28493	-0.369091	6.77895e-05	-1.33689	-0.224467
123257103	rs77051819	1.56224e-09	0.26806	-0.843341	0.000151355	0.326412	-0.683097	0.000280031	0.446905	-0.589771
123258202	rs80137258	5.82022e-10	-1.56265	-4.00431e-10	5.25462e-05	-1.41462	-4.00431e-10	7.12263e-05	-1.5119	-4.00431e-10
123258533	rs10893034	5.18837e-10	-0.237745	-1.43982	3.9828e-05	-0.178548	-1.51319	5.31264e-05	-0.321416	-1.48368
123258790	rs60911557	5.50005e-10	-1.61923	-4.00431e-10	4.86417e-05	-1.49183	-4.00431e-10	6.67874e-05	-1.57625	-4.00431e-10
123258821	rs115973707	6.57819e-09	0.862359	-4.00431e-10	0.000423635	0.672561	-4.00431e-10	0.000456063	0.344864	-4.00431e-10
123259611	rs12226119	5.45564e-10	-0.220595	-1.40674	4.1633e-05	-0.161067	-1.48635	5.59087e-05	-0.304745	-1.4493
123260184	rs56663656	5.02013e-10	-1.71053	-4.00431e-10	4.12437e-05	-1.65681	-4.00431e-10	6.57201e-05	-1.59236	-4.00431e-10
123260637	rs11219126	8.10286e-10	0.189898	-1.42167	5.42903e-05	0.111152	-1.49312	7.57153e-05	0.0214248	-1.47221
123260921	rs75820525	6.72096e-10	-1.41875	-4.00431e-10	5.94777e-05	-1.29071	-4.00431e-10	0.000101165	-1.16101	-4.00431e-10
123261385	rs7927064	8.54608e-09	0.554442	0.56963	0.000699513	0.362282	0.811792	0.00109275	0.460351	0.758332
123262785	rs59757547	7.22342e-10	0.140477	-1.48713	4.36352e-05	-0.0749121	-1.52553	6.41761e-05	-0.0865263	-1.52961
123263164	rs183176060	2.25994e-09	-1.26002e-10	-0.206063	0.000248052	-1.26002e-10	0.13733	0.000396006	-1.26002e-10	0.203664
123263802	rs61904733	2.5441e-09	-0.379084	0.291461	0.000202913	-0.60887	0.545339	0.000271674	-0.680056	0.506894
123263872	rs76583376	1.60307e-09	-0.54948	-4.00431e-10	0.000113674	-0.642977	-4.00431e-10	0.000189051	-0.53575	-4.00431e-10
123264115	rs76448531	5.68349e-09	0.716165	-4.00431e-10	0.000238238	0.0969595	-4.00431e-10	0.000490292	0.417236	-4.00431e-10
123264178	rs1943465	3.49742e-10	-0.90648	-1.16548	1.74433e-05	-1.20436	-1.31299	2.59633e-05	-1.20999	-1.31109
123264642	rs1943466	3.00662e-10	-1.07595	-1.14722	1.71778e-05	-1.23425	-1.29844	2.52885e-05	-1.25093	-1.29649
123264762	rs474771	5.63408e-10	-1.59515	-4.00431e-10	5.502e-05	-1.36861	-4.00431e-10	8.62162e-05	-1.32091	-4.00431e-10
123265438	rs80195744	1.59249e-09	-0.556101	-4.00431e-10	0.000112953	-0.649335	-4.00431e-10	0.000187796	-0.542409	-4.00431e-10
123265719	rs7121824	3.31067e-10	-0.945481	-1.18136	1.8441e-05	-1.13259	-1.32915	2.70896e-05	-1.15273	-1.32589
123265842	rs7105884	3.31421e-10	-0.945481	-1.18029	1.85221e-05	-1.13259	-1.32476	2.71677e-05	-1.15273	-1.32301
123265949	rs7106228	3.33913e-10	-0.945481	-1.17279	1.85051e-05	-1.13259	-1.32568	2.72339e-05	-1.15273	-1.32057
123266198	rs58689076	1.4155e-09	-0.673914	-4.00431e-10	0.000104782	-0.724431	-4.00431e-10	0.000158152	-0.714212	-4.00431e-10
123266799	rs1943467	3.28938e-10	-0.959433	-1.17385	1.83247e-05	-1.1448	-1.32326	2.69252e-05	-1.16475	-1.31995
123266990	rs1985916	6.73062e-10	0.0551204	-1.47244	4.09574e-05	-0.163631	-1.50015	5.54287e-05	-0.252461	-1.51021
123267045	rs4936803	3.461e-10	-0.919805	-1.16262	1.91413e-05	-1.11006	-1.3144	2.81108e-05	-1.13057	-1.31104
123267919	rs6589999	3.03859e-09	1.49048	-1.40048	0.000155739	1.10241	-1.43054	0.000219789	1.06338	-1.44848
123268248	rs114173720	1.10139e-09	-0.924829	-4.00431e-10	7.88962e-05	-1.00818	-4.00431e-10	0.000119913	-0.991003	-4.00431e-10
123268623	rs1943468	1.00884e-09	-0.0423847	-0.970213	4.63716e-05	-0.381093	-1.15853	7.17102e-05	-0.35088	-1.15425
123268864	rs61904735	9.58136e-10	-1.06417	-4.00431e-10	6.56884e-05	-1.19139	-4.00431e-10	9.1164e-05	-1.26511	-4.00431e-10
123269712	rs7951557	3.97122e-09	1.76642	-1.40875	0.00020649	1.39195	-1.438	0.000289582	1.3461	-1.45543
123270866	rs74919962	1.5473e-09	-0.584889	-4.00431e-10	0.000114301	-0.637475	-4.00431e-10	0.000172592	-0.626833	-4.00431e-10
123270888	rs116495072	1.61491e-09	-0.54212	-4.00431e-10	0.00011918	-0.595672	-4.00431e-10	0.000179996	-0.584832	-4.00431e-10
123270939	rs7120872	1.01429e-09	0.448404	-1.45562	5.97665e-05	0.2063	-1.49217	7.99463e-05	0.107142	-1.50355
123271140	rs11219128	1.13897e-09	0.0808156	-0.972092	5.33902e-05	-0.246833	-1.15185	8.1996e-05	-0.220179	-1.15092
123271604	rs78597932	1.09672e-09	-0.929076	-4.00431e-10	7.85791e-05	-1.0122	-4.00431e-10	0.000119425	-0.995076	-4.00431e-10
123271669	rs111398854	7.36826e-10	-1.3268	-4.00431e-10	8.54112e-05	-0.928833	-4.00431e-10	0.000142947	-0.81529	-4.00431e-10
123271746	rs7946337	4.31461e-09	1.8207	-1.38009	0.000234518	1.50985	-1.42863	0.000329274	1.46347	-1.44434
123272094	rs6590000	1.78491e-09	0.860971	-1.303	8.68823e-05	0.465265	-1.37702	0.000115061	0.356461	-1.38876
123272114	rs6590001	1.476e-09	0.698183	-1.33025	7.4913e-05	0.340016	-1.4	9.99223e-05	0.237619	-1.41099
123272120	rs6590002	1.51784e-09	0.726134	-1.33025	7.46547e-05	0.336563	-1.4	9.90862e-05	0.229216	-1.41099
123272344	rs146525590	2.63417e-09	-0.0528311	-4.00431e-10	0.000157262	-0.318396	-4.00431e-10	0.000259654	-0.218414	-4.00431e-10
123272819	rs142998501	5.31279e-10	-1.65387	-4.00431e-10	3.95919e-05	-1.69768	-4.00431e-10	5.73985e-05	-1.72775	-4.00431e-10
123273468	rs118083026	6.73566e-10	-1.41657	-4.00431e-10	5.27382e-05	-1.41097	-4.00431e-10	9.10229e-05	-1.26666	-4.00431e-10
123274226	rs73023763	1.43571e-09	-0.359577	-0.300161	0.000115527	-0.594244	-0.0325635	0.000152115	-0.668044	-0.085085
123274281	rs12290808	1.02825e-09	0.452673	-1.44622	4.85223e-05	0.00198554	-1.49627	6.31203e-05	-0.129567	-1.50316
123274409	rs61904737	1.69524e-09	-0.349481	-0.144095	0.000138383	-0.585036	0.138753	0.000181632	-0.659134	0.0833499
123274602	rs73605966	1.33833e-09	-0.729981	-4.00431e-10	9.56105e-05	-0.816028	-4.00431e-10	0.000157661	-0.71732	-4.00431e-10
123274637	rs12284170	1.57314e-09	-0.56833	-4.00431e-10	0.000111635	-0.661076	-4.00431e-10	0.000185501	-0.554707	-4.00431e-10
123274731	rs4582988	1.4218e-09	-0.370642	-0.298835	0.000114534	-0.604332	-0.0311044	0.000150854	-0.677804	-0.0836511
123274848	rs141325823	2.44483e-09	-0.127423	-4.00431e-10	0.000146858	-0.386842	-4.00431e-10	0.000241901	-0.289236	-4.00431e-10
123274850	rs61904738	1.61205e-09	-0.370642	-0.173254	0.000131471	-0.604332	0.106811	0.000172759	-0.677804	0.0519336
123275087	rs115512617	9.975e-10	-1.0239	-4.00431e-10	7.18331e-05	-1.10196	-4.00431e-10	0.000109056	-1.0859	-4.00431e-10
123275356	rs57117717	1.60381e-09	-0.549021	-4.00431e-10	0.000113724	-0.642536	-4.00431e-10	0.000189138	-0.535288	-4.00431e-10
123275452	rs17127340	5.86441e-10	-1.43732	-0.117766	5.64289e-05	-1.5109	0.167571	7.53252e-05	-1.56765	0.111698
123275477	rs141856821	8.49819e-10	-1.18413	-4.00431e-10	7.64119e-05	-1.04017	-4.00431e-10	0.000122301	-0.971278	-4.00431e-10
123275496	rs17127342	4.66915e-10	-1.55164	-0.231364	4.47334e-05	-1.61866	0.043066	6.08655e-05	-1.65835	-0.0107463
123276124	rs73023769	6.75236e-10	-1.41409	-4.00431e-10	5.0714e-05	-1.45011	-4.00431e-10	7.00277e-05	-1.52888	-4.00431e-10
123276142	rs61904739	1.57053e-09	-0.241145	-0.328843	0.000120275	-0.522379	-0.0641497	0.000159009	-0.592685	-0.116123
123276300	rs73605976	9.86095e-10	-1.0354	-4.00431e-10	7.1057e-05	-1.11283	-4.00431e-10	0.000107864	-1.0969	-4.00431e-10
123276338	rs73605979	9.98734e-10	-1.02267	-4.00431e-10	7.19171e-05	-1.1008	-4.00431e-10	0.000109185	-1.08472	-4.00431e-10
123276754	rs55741849	1.58089e-09	-0.231186	-0.332225	0.00012474	-0.4822	-0.0678763	0.000161847	-0.571332	-0.119784
123276918	rs11219131	5.7603e-10	-1.43986	-0.133137	5.40431e-05	-1.53728	0.15075	7.268e-05	-1.58685	0.0951512
123277285	rs77678259	6.7132e-10	-1.26002e-10	-1.41991	5.40937e-05	-1.26002e-10	-1.38559	8.04028e-05	-1.26002e-10	-1.39072
123277438	rs59666488	1.84336e-09	-0.164218	-0.24559	0.000141297	-0.452887	0.0274411	0.000186136	-0.525181	-0.0261071
123278822	rs61904741	1.65457e-09	-0.251682	-0.266174	0.000132928	-0.531883	0.0453778	0.000176126	-0.601913	-0.00465408
123279902	rs2282560	1.77927e-09	-0.130525	-0.31467	0.000140505	-0.422394	-0.00867125	0.000185745	-0.495544	-0.0578501
123279988	rs113828677	4.90084e-10	-1.73458	-4.00431e-10	4.0508e-05	-1.67481	-4.00431e-10	5.96061e-05	-1.69001	-4.00431e-10
123280309	rs2282561	6.35589e-10	-1.21012	-0.264487	5.96978e-05	-1.33427	0.047257	8.16135e-05	-1.37297	-0.00280428
123281735	rs190427450	2.38624e-09	-0.151683	-4.00431e-10	0.000143629	-0.409074	-4.00431e-10	0.000236397	-0.312252	-4.00431e-10
123282195	rs7950886	4.98972e-10	-1.29198	-0.424628	4.40245e-05	-1.42168	-0.169882	6.05914e-05	-1.45364	-0.219976
123282315	rs2714062	6.45098e-10	-0.443275	-1.01648	3.84006e-05	-0.689686	-1.03855	5.52151e-05	-0.766104	-1.00043
123282814	rs17127350	4.60006e-10	-1.27845	-0.519462	4.00896e-05	-1.41021	-0.274987	5.52516e-05	-1.44273	-0.32314
123282952	rs17127353	4.62915e-10	-1.28524	-0.506372	4.04428e-05	-1.41597	-0.260452	5.5739e-05	-1.44821	-0.308878
123283334	rs2846063	1.76249e-10	-1.19302	-1.56424	1.29223e-05	-1.2536	-1.56375	1.86678e-05	-1.28514	-1.56582
123283795	rs2714061	1.35605e-10	-1.45519	-1.56423	1.02704e-05	-1.48327	-1.56377	1.46986e-05	-1.52419	-1.56582
123283903	rs2714060	1.33717e-10	-1.46856	-1.56487	1.01498e-05	-1.49598	-1.56287	1.45299e-05	-1.53589	-1.56567
123283922	rs2714059	2.67126e-10	-0.978499	-1.36294	1.83272e-05	-1.08499	-1.38293	2.79365e-05	-1.08592	-1.36191
123284810	rs2714058	1.32894e-10	-1.47513	-1.56447	1.00806e-05	-1.50223	-1.56347	1.44451e-05	-1.54162	-1.56579
123285013	rs2714057	1.32078e-10	-1.48129	-1.56448	1.00219e-05	-1.50807	-1.56346	1.43679e-05	-1.54698	-1.56579
123285639	rs12575737	2.92275e-10	-1.46916	-0.782305	2.61019e-05	-1.51134	-0.60296	3.91819e-05	-1.46042	-0.649127
123285873	rs2953192	1.65525e-10	-1.25514	-1.56489	1.2402e-05	-1.29562	-1.56283	1.79862e-05	-1.3225	-1.56566
123285900	rs2953191	1.58504e-09	0.537466	-1.09826	7.45953e-05	0.13311	-1.19734	0.000106538	0.101471	-1.21074
123286102	rs2953190	2.78776e-10	-0.929378	-1.36937	1.89435e-05	-1.03932	-1.39552	2.88154e-05	-1.04029	-1.37657
123286319	rs56242539	2.81481e-10	-1.45558	-0.833509	2.49702e-05	-1.49881	-0.659816	3.75825e-05	-1.44664	-0.704582
123286471	rs151104519	1.07649e-09	-0.947693	-4.00431e-10	0.000142283	-0.418489	-4.00431e-10	0.000193181	-0.514138	-4.00431e-10
123286542	rs77368232	7.36533e-10	-1.26002e-10	-1.3272	5.85646e-05	-1.26002e-10	-1.30618	8.61756e-05	-1.26002e-10	-1.32138
123286934	rs76119960	9.34446e-10	-1.0892	-4.00431e-10	5.10878e-05	-1.44276	-4.00431e-10	8.36341e-05	-1.35132	-4.00431e-10
123287639	rs58347505	5.46518e-09	-0.351976	1.02897	0.00024422	-0.472632	0.594392	0.000381071	-0.470576	0.635794
123287782	rs56293557	1.30492e-09	-0.205967	-0.549294	9.38189e-05	-0.5268	-0.308144	0.000125258	-0.591724	-0.355669
123287871	rs2846060	1.63462e-10	-1.26691	-1.56566	1.22903e-05	-1.3069	-1.5606	1.78043e-05	-1.33343	-1.56489
123287897	rs61306487	5.69328e-09	-0.30234	1.02023	0.000261756	-0.395308	0.586411	0.000410512	-0.388097	0.627736
123288281	rs4935838	2.13467e-09	-0.263088	-4.00431e-10	0.000223511	0.0331509	-4.00431e-10	0.000278805	-0.147253	-4.00431e-10
123288382	rs501837	5.14254e-10	-1.68644	-4.00431e-10	4.67799e-05	-1.53086	-4.00431e-10	7.48885e-05	-1.46177	-4.00431e-10
123288435	rs141371320	1.17895e-09	-0.85678	-4.00431e-10	0.000107043	-0.703078	-4.00431e-10	0.000190707	-0.527028	-4.00431e-10
123288479	rs2714056	3.79484e-10	-0.618745	-1.3716	2.37216e-05	-0.82529	-1.38463	3.26279e-05	-0.93059	-1.36201
123288922	rs142605559	7.29077e-10	-1.33738	-4.00431e-10	8.45652e-05	-0.938787	-4.00431e-10	0.000151553	-0.75683	-4.00431e-10
123289472	rs73606001	1.13282e-09	-0.896689	-4.00431e-10	8.93815e-05	-0.883397	-4.00431e-10	0.000134505	-0.876167	-4.00431e-10
123289851	rs2156443	1.29096e-09	-0.0575853	-0.708431	8.96633e-05	-0.394336	-0.485913	0.000119716	-0.462726	-0.529918
123291301	rs61904754	3.57458e-10	-1.29468	-0.755458	3.27358e-05	-1.26724	-0.620598	5.13452e-05	-1.18517	-0.654022
123291574	rs117035403	6.13853e-10	-1.5094	-4.00431e-10	6.23892e-05	-1.24292	-4.00431e-10	9.16563e-05	-1.25972	-4.00431e-10
123293088	rs520811	6.48068e-09	2.19554	-1.34812	0.000312509	1.67011	-1.30179	0.000568024	1.87371	-1.30931
123293350	rs7126829	1.20531e-10	-1.74419	-1.39306	9.48435e-06	-1.63795	-1.48872	1.65003e-05	-1.5041	-1.47029
123293587	rs17127356	4.15714e-09	-1.26002e-10	0.403427	0.000481083	-1.26002e-10	0.79973	0.00070204	-1.26002e-10	0.776225
123293704	rs10893035	1.15261e-10	-1.68474	-1.49722	8.64381e-06	-1.6674	-1.55207	1.32712e-05	-1.64609	-1.54608
123295169	rs79557064	1.14768e-09	-1.26002e-10	-0.883653	8.56949e-05	-1.26002e-10	-0.925517	0.000122568	-1.26002e-10	-0.969098
123295313	rs7925235	5.01831e-10	-0.739849	-0.971043	4.10535e-05	-1.11242	-0.54901	5.37115e-05	-1.08113	-0.713007
123295414	rs117219584	4.8248e-10	-1.75022	-4.00431e-10	3.85534e-05	-1.72427	-4.00431e-10	5.62464e-05	-1.74802	-4.00431e-10
123295945	rs80030871	6.98445e-10	-1.26002e-10	-1.3803	5.455e-05	-1.26002e-10	-1.37719	8.03023e-05	-1.26002e-10	-1.39197
123296507	rs4402305	1.47929e-10	-1.39004	-1.54238	1.30759e-05	-1.24508	-1.56046	1.92769e-05	-1.25508	-1.56378
123296566	rs77669564	8.24175e-10	0.253875	-1.46865	3.92858e-05	-0.318695	-1.38675	4.57697e-05	-0.543563	-1.41058
123297000	rs56177337	8.83787e-10	0.313767	-1.45871	4.18867e-05	-0.267999	-1.37334	4.85555e-05	-0.496977	-1.39808
123297213	rs118129327	2.02923e-09	-0.313746	-4.00431e-10	0.000202886	-0.063668	-4.00431e-10	0.000418801	0.259629	-4.00431e-10
123297570	rs10893036	3.00673e-10	-0.6583	-1.56483	2.02436e-05	-0.815423	-1.55305	2.37591e-05	-1.0502	-1.5596
123297615	rs11219137	5.6648e-10	-1.58971	-4.00431e-10	3.93815e-05	-1.70301	-4.00431e-10	6.11755e-05	-1.66402	-4.00431e-10
123298088	rs4936805	2.27779e-09	0.9817	-1.17989	0.000147946	0.601936	-0.981396	0.000188264	0.416636	-0.956555
123298356	rs117666138	5.03429e-10	-1.70771	-4.00431e-10	5.09641e-05	-1.44519	-4.00431e-10	7.69393e-05	-1.43475	-4.00431e-10
123298956	rs11219138	5.7191e-10	-1.58017	-4.00431e-10	3.92474e-05	-1.70643	-4.00431e-10	6.10479e-05	-1.66611	-4.00431e-10
123299557	rs74425602	5.59523e-10	-1.60207	-4.00431e-10	3.91195e-05	-1.70969	-4.00431e-10	6.06255e-05	-1.67305	-4.00431e-10
123299950	rs141392598	1.30074e-09	-0.758471	-4.00431e-10	0.000153837	-0.340419	-4.00431e-10	0.000286247	-0.120913	-4.00431e-10
123300747	rs79460025	5.80655e-10	-1.26002e-10	-1.565	4.54345e-05	-1.26002e-10	-1.56004	6.75071e-05	-1.26002e-10	-1.56553
123300771	rs4078010	5.94634e-10	-1.54121	-4.00431e-10	4.00811e-05	-1.68541	-4.00431e-10	6.27893e-05	-1.63798	-4.00431e-10
123301346	rs560924981	4.87578e-10	-1.7397	-4.00431e-10	5.74853e-05	-1.32478	-4.00431e-10	8.69461e-05	-1.31248	-4.00431e-10
123302186	rs948003	2.39168e-09	0.739604	-0.88901	8.7019e-05	-0.239204	-0.670979	0.000119307	-0.340129	-0.655939
123302229	rs58979012	2.70083e-09	1.36127	-1.38911	9.59054e-05	0.468175	-1.28112	0.000107053	0.20672	-1.31116
123302425	rs79614428	4.94664e-10	-1.72528	-4.00431e-10	5.3808e-05	-1.39089	-4.00431e-10	8.13041e-05	-1.37957	-4.00431e-10
123302696	rs78206655	2.75381e-09	1.3807	-1.38911	9.74921e-05	0.484585	-1.28112	0.000108716	0.222136	-1.31116
123302788	rs76854774	2.69566e-09	1.36127	-1.39102	9.33896e-05	0.468175	-1.30771	0.000104629	0.20672	-1.33406
123302951	rs113563621	2.72081e-09	1.36127	-1.38174	9.68047e-05	0.468175	-1.27179	0.000108002	0.20672	-1.30233
123303081	rs76536397	7.42574e-10	-1.26002e-10	-1.31903	6.94197e-05	-1.26002e-10	-1.13614	0.000105746	-1.26002e-10	-1.11672
123303109	rs111655335	2.77507e-09	1.36127	-1.36199	9.92379e-05	0.468175	-1.24697	0.000110574	0.20672	-1.27881
123303133	rs10893037	1.92264e-08	2.43042	-0.495543	0.000656589	1.29745	-0.186698	0.000946465	1.21631	-0.141346
123304046	rs2714055	2.92699e-09	0.714767	-0.662194	0.00011012	-0.237564	-0.437175	0.000153543	-0.340135	-0.403653
123304508	rs147489401	4.88075e-10	-1.73869	-4.00431e-10	3.75366e-05	-1.75099	-4.00431e-10	5.65064e-05	-1.74341	-4.00431e-10
123304650	rs3016380	1.41797e-10	-1.53146	-1.4433	1.23805e-05	-1.47914	-1.38105	1.93814e-05	-1.45718	-1.35627
123304767	rs35081962	6.48456e-10	-1.26002e-10	-1.45456	4.94816e-05	-1.26002e-10	-1.47471	7.53362e-05	-1.26002e-10	-1.45581
123304812	rs111541795	4.46725e-09	1.78506	-1.30969	0.00014104	0.772702	-1.19997	0.000152605	0.482782	-1.23269
123305474	rs150886767	4.84314e-10	-1.74642	-4.00431e-10	3.76933e-05	-1.74683	-4.00431e-10	5.61755e-05	-1.74928	-4.00431e-10
123305964	rs948130	1.85375e-09	-0.404191	-4.00431e-10	0.000143022	-0.41331	-4.00431e-10	0.000245917	-0.272773	-4.00431e-10
123305966	rs2846054	1.52035e-09	0.0422957	-0.644755	5.50774e-05	-0.914147	-0.453424	8.04545e-05	-0.977441	-0.412633
123306172	rs17671708	4.40814e-09	1.80116	-1.33911	0.000127447	0.725341	-1.25395	0.000136146	0.415077	-1.27911
123306741	rs192467017	1.22352e-09	-0.819664	-4.00431e-10	6.95285e-05	-1.13457	-4.00431e-10	9.33739e-05	-1.24115	-4.00431e-10
123306808	rs11602517	5.26928e-10	-1.29972	-0.362369	4.17147e-05	-1.36873	-0.276726	7.48152e-05	-1.2892	-0.17355
123306814	rs2846294	1.7156e-10	-1.39181	-1.39241	9.38855e-06	-1.67349	-1.46333	1.44055e-05	-1.697	-1.41316
123307262	rs2846293	1.48211e-10	-1.3698	-1.56071	1.32156e-05	-1.23656	-1.55835	1.89838e-05	-1.26836	-1.56582
123307280	rs12418712	1.56452e-09	-1.26002e-10	-0.573824	0.000103092	-1.26002e-10	-0.740687	0.000151081	-1.26002e-10	-0.759953
123307635	rs2714054	1.48863e-10	-1.3698	-1.55633	1.31633e-05	-1.23656	-1.56232	1.89984e-05	-1.26836	-1.56505
123307649	rs146442073	4.90414e-10	-1.7339	-4.00431e-10	4.01085e-05	-1.68472	-4.00431e-10	5.73966e-05	-1.72778	-4.00431e-10
123308082	rs11219139	3.39784e-10	-0.535802	-1.56504	1.83565e-05	-0.904199	-1.56213	2.77017e-05	-0.911389	-1.54488
123308271	rs2846290	1.7478e-10	-1.45599	-1.30964	1.57718e-05	-1.39562	-1.22246	2.50936e-05	-1.36618	-1.18897
123308830	rs10790577	1.2251e-10	-1.62599	-1.49497	9.42317e-06	-1.58893	-1.5442	1.40881e-05	-1.62102	-1.51141
123309104	rs56832445	5.42932e-09	-1.26002e-10	0.670413	0.000320121	-1.26002e-10	0.392389	0.000403814	-1.26002e-10	0.223188
123309473	rs733353	1.23194e-10	-1.57178	-1.54362	9.92464e-06	-1.51591	-1.56538	1.46926e-05	-1.53772	-1.5527
123309641	rs733352	1.27962e-10	-1.53069	-1.54673	1.03947e-05	-1.46918	-1.56584	1.53012e-05	-1.4931	-1.55674
123309740	rs751949	1.67925e-10	-1.51907	-1.28656	1.53203e-05	-1.4513	-1.19583	2.44071e-05	-1.4218	-1.1611
123310380	rs1892968	1.59647e-10	-1.61715	-1.23904	1.16799e-05	-1.62285	-1.29559	1.59844e-05	-1.63434	-1.37181
123311123	rs150471183	1.36754e-09	-0.708388	-4.00431e-10	0.000101813	-0.753171	-4.00431e-10	0.000163579	-0.680469	-4.00431e-10
123311211	rs138574514	5.25442e-10	-1.66491	-4.00431e-10	4.38036e-05	-1.59659	-4.00431e-10	6.67103e-05	-1.57741	-4.00431e-10
123311510	rs7949719	4.1581e-09	-0.475245	0.878903	0.000276199	-0.89811	1.14292	0.000523007	-0.718243	1.20007
123311986	rs77819801	1.26176e-09	-1.26002e-10	-0.788892	0.000102019	-1.26002e-10	-0.751149	0.000166276	-1.26002e-10	-0.664118
123312004	rs60581103	1.97405e-10	-1.67719	-0.966711	1.66542e-05	-1.54356	-1.02009	2.65197e-05	-1.50725	-0.992628
123312063	rs2714053	2.64218e-10	-0.832866	-1.51951	1.56491e-05	-1.08913	-1.53677	2.80741e-05	-0.913326	-1.52959
123312743	rs2846307	5.0841e-10	-0.30687	-1.391	3.92651e-05	-0.276306	-1.42967	9.56238e-05	0.23311	-1.45045
123312936	rs75252611	2.12828e-10	-1.62425	-0.944415	1.79936e-05	-1.48749	-0.998802	2.86474e-05	-1.45189	-0.970815
123313206	rs11606180	2.60455e-10	-1.54837	-0.818361	2.06002e-05	-1.24642	-1.10459	3.8075e-05	-1.03345	-1.10476
123313513	rs74859128	1.35773e-10	-1.46995	-1.54822	9.03577e-06	-1.63566	-1.53946	1.36317e-05	-1.60669	-1.55868
123313634	rs117184387	2.35034e-10	-1.62916	-0.84027	1.85509e-05	-1.55665	-0.899139	2.95616e-05	-1.52247	-0.86882
123313713	rs10893038	1.13271e-10	-1.75192	-1.44745	8.73415e-06	-1.68367	-1.5254	1.41812e-05	-1.61817	-1.50768
123313855	rs185054963	1.0969e-09	-0.928911	-4.00431e-10	7.63232e-05	-1.04133	-4.00431e-10	0.000123677	-0.960091	-4.00431e-10
123315307	rs2714051	1.10875e-10	-1.71396	-1.50679	9.8829e-06	-1.70338	-1.38213	1.49992e-05	-1.65154	-1.41823
123315578	rs117791926	5.42101e-10	-1.6337	-4.00431e-10	3.80856e-05	-1.73647	-4.00431e-10	5.73633e-05	-1.72836	-4.00431e-10
123316017	rs56284028	1.14752e-09	-0.883795	-4.00431e-10	8.31635e-05	-0.955502	-4.00431e-10	0.000169276	-0.646233	-4.00431e-10
123316864	rs78664463	5.24434e-10	-1.49701	-0.169829	3.3487e-05	-1.46093	-0.404219	5.59929e-05	-1.43838	-0.314162
123317166	rs141234655	8.21404e-10	-1.26002e-10	-1.21814	5.9094e-05	-1.26002e-10	-1.29718	8.79367e-05	-1.26002e-10	-1.30115
123317217	rs73025913	5.25412e-10	-1.66497	-4.00431e-10	4.29622e-05	-1.61599	-4.00431e-10	6.57556e-05	-1.59182	-4.00431e-10
123317664	rs2846295	2.26587e-10	-1.50238	-1.00365	1.83435e-05	-1.44846	-1.01857	3.59456e-05	-1.12037	-1.07539
123317848	rs73025917	8.16519e-10	-1.22411	-4.00431e-10	9.21637e-05	-0.852744	-4.00431e-10	0.000178391	-0.593788	-4.00431e-10
123318063	rs2846062	2.30041e-10	-1.60126	-0.889638	1.74593e-05	-1.59659	-0.919851	3.13678e-05	-1.36616	-0.965821
123318348	rs7105246	2.266e-10	-1.21337	-1.2926	2.00806e-05	-0.922099	-1.45446	3.59013e-05	-0.743183	-1.45381
123318657	rs11219141	2.33787e-10	-1.34114	-1.1336	2.1644e-05	-0.950432	-1.35115	3.74834e-05	-0.804756	-1.34911
123318917	rs117886383	8.22297e-10	-1.26002e-10	-1.21705	6.26099e-05	-1.26002e-10	-1.23939	9.72408e-05	-1.26002e-10	-1.20058
123319364	rs12292072	1.00738e-08	-1.26002e-10	1.28854	0.000487421	-1.26002e-10	0.812819	0.000731787	-1.26002e-10	0.817724
123320727	rs143639708	6.27714e-10	-1.48707	-4.00431e-10	5.17344e-05	-1.43019	-4.00431e-10	7.04306e-05	-1.52314	-4.00431e-10
123320804	rs12421839	2.17246e-10	-1.74209	-0.806035	1.55108e-05	-1.64877	-0.986008	2.32239e-05	-1.64584	-0.98674
123320930	rs146875062	5.2601e-10	-1.66384	-4.00431e-10	4.00259e-05	-1.68678	-4.00431e-10	5.68969e-05	-1.73653	-4.00431e-10
123321563	rs73607991	1.01372e-09	-1.00777	-4.00431e-10	7.28973e-05	-1.08726	-4.00431e-10	9.4888e-05	-1.22507	-4.00431e-10
123322498	rs75881735	2.12632e-10	-1.10456	-1.46504	1.91012e-05	-1.01974	-1.40682	2.72232e-05	-1.10795	-1.36574
123322619	rs12574150	1.27603e-09	-0.166734	-0.610916	1.73054e-05	-1.26107	-1.26422	3.52516e-05	-1.05551	-1.15974
123322675	rs79876829	7.52873e-10	-1.30526	-4.00431e-10	0.000110487	-0.671409	-4.00431e-10	0.000237276	-0.308543	-4.00431e-10
123322748	rs57488305	1.29836e-09	-1.51947	0.759168	5.54083e-05	-1.44275	0.0811708	7.87092e-05	-1.47369	0.0616827
123323237	rs2846057	2.08219e-09	-0.287982	-4.00431e-10	9.82858e-05	-0.788431	-4.00431e-10	0.00016429	-0.676133	-4.00431e-10
123323426	rs4936807	1.86173e-09	0.0644074	-0.464302	2.30403e-05	-0.975643	-1.26342	4.63884e-05	-0.792504	-1.14821
123323564	rs188076670	6.44858e-10	-1.26002e-10	-1.46012	4.65177e-05	-1.26002e-10	-1.53648	6.7714e-05	-1.26002e-10	-1.56247
123323851	rs55991135	2.80053e-10	-0.948913	-1.34526	2.97119e-05	-0.648968	-1.3358	3.96556e-05	-0.814174	-1.28336
123324024	rs12222157	2.13369e-09	0.157814	-0.421359	2.51047e-05	-0.914173	-1.23908	5.07278e-05	-0.724297	-1.12699
123324053	rs112402363	8.06648e-10	-1.23627	-4.00431e-10	7.52011e-05	-1.05614	-4.00431e-10	0.000106506	-1.10956	-4.00431e-10
123324221	rs7949223	2.94901e-09	0.385391	-0.325321	3.12713e-05	-0.746743	-1.18687	6.40185e-05	-0.551806	-1.06679
123324273	rs113208791	6.96073e-10	-1.3837	-4.00431e-10	6.32381e-05	-1.2294	-4.00431e-10	9.02166e-05	-1.27555	-4.00431e-10
123324320	rs113679003	6.6245e-10	-1.43321	-4.00431e-10	5.83337e-05	-1.31013	-4.00431e-10	8.3956e-05	-1.34747	-4.00431e-10
123324588	rs4936808	2.05275e-09	0.0411924	-0.343412	2.41214e-05	-0.990794	-1.20242	4.8519e-05	-0.809356	-1.08645
123324753	rs17127377	6.73221e-10	-1.41708	-4.00431e-10	6.07636e-05	-1.26932	-4.00431e-10	8.68461e-05	-1.31363	-4.00431e-10
123325012	rs77277044	2.62812e-10	-0.99652	-1.3612	2.82359e-05	-0.683642	-1.35207	3.759e-05	-0.849598	-1.30143
123325111	rs75848431	1.14797e-09	-0.883408	-4.00431e-10	0.00012865	-0.519213	-4.00431e-10	0.000161358	-0.694141	-4.00431e-10
123325340	rs73025923	1.50785e-09	-0.610716	-4.00431e-10	0.000277371	0.249045	-4.00431e-10	0.000703386	0.778139	-4.00431e-10
123325593	rs75510751	6.17369e-09	-1.26002e-10	0.798897	0.000183517	-1.26002e-10	-0.164002	0.000272658	-1.26002e-10	-0.169547
123325653	rs11219143	2.72322e-09	0.0793715	-0.0989585	2.79161e-05	-0.964964	-1.08214	5.83616e-05	-0.780298	-0.93081
123325999	rs12365030	8.17811e-10	-1.22252	-4.00431e-10	6.29543e-05	-1.2339	-4.00431e-10	9.49298e-05	-1.22463	-4.00431e-10
123326246	rs12577963	3.25496e-09	-0.222847	0.381625	2.92807e-05	-1.19703	-0.802355	4.91515e-05	-1.25135	-0.631511
123326651	rs56222026	1.02519e-09	-0.99652	-4.00431e-10	0.000109144	-0.683642	-4.00431e-10	0.000138126	-0.849598	-4.00431e-10
123326748	rs11219144	7.82043e-10	-0.182972	-1.08427	1.70847e-05	-1.17291	-1.36522	2.63778e-05	-1.22842	-1.27682
123326752	rs12806644	5.32215e-10	-1.65211	-4.00431e-10	4.37468e-05	-1.59789	-4.00431e-10	7.0628e-05	-1.52034	-4.00431e-10
123326820	rs114325309	4.67162e-09	-1.26002e-10	0.520105	0.000148363	-1.26002e-10	-0.376645	0.000220526	-1.26002e-10	-0.381751
123326861	rs56027383	1.02519e-09	-0.99652	-4.00431e-10	0.000109144	-0.683642	-4.00431e-10	0.000138126	-0.849598	-4.00431e-10
123326953	rs11219145	2.55736e-09	0.00742811	-0.0898523	2.67765e-05	-1.01188	-1.07691	5.5726e-05	-0.832506	-0.924814
123327252	rs146337035	4.72023e-09	-1.26002e-10	0.530457	0.000149528	-1.26002e-10	-0.368825	0.000222253	-1.26002e-10	-0.373949
123327366	rs12360751	1.06487e-09	-0.95855	-4.00431e-10	0.000114175	-0.638576	-4.00431e-10	0.000143973	-0.808143	-4.00431e-10
123327377	rs117582289	4.59724e-09	-1.26002e-10	0.504057	0.000146578	-1.26002e-10	-0.388754	0.000217877	-1.26002e-10	-0.393835
123327589	rs111271941	4.40776e-09	-1.26002e-10	0.461966	0.000142006	-1.26002e-10	-0.420442	0.000211096	-1.26002e-10	-0.425454
123327607	rs113124284	1.28499e-09	-0.770653	-4.00431e-10	0.000223994	0.0353073	-4.00431e-10	0.000552699	0.537048	-4.00431e-10
123327889	rs147923416	8.88192e-10	-1.26002e-10	-1.13997	0.000104902	-1.26002e-10	-0.723282	0.000130816	-1.26002e-10	-0.903973
123327891	rs12574068	3.85453e-10	-0.997425	-0.97731	1.10144e-05	-1.68281	-1.2943	1.84814e-05	-1.68072	-1.18028
123328203	rs11219147	1.67378e-10	-1.47356	-1.33534	1.09584e-05	-1.54871	-1.43349	1.70451e-05	-1.53891	-1.40299
123328295	rs11600841	4.86863e-10	-1.74117	-4.00431e-10	4.33208e-05	-1.60768	-4.00431e-10	6.72085e-05	-1.56997	-4.00431e-10
123328463	rs12417308	2.31048e-09	-0.0822485	-0.101696	2.53521e-05	-1.06963	-1.07382	5.24844e-05	-0.897009	-0.920242
123329437	rs74834522	7.68911e-10	-1.28418	-4.00431e-10	7.11167e-05	-1.11199	-4.00431e-10	0.000100947	-1.16317	-4.00431e-10
123329504	rs73025928	1.21864e-09	-0.823665	-4.00431e-10	0.000208474	-0.0364936	-4.00431e-10	0.000509516	0.455695	-4.00431e-10
123329521	rs2846058	1.20348e-09	-0.836179	-4.00431e-10	6.37664e-05	-1.22108	-4.00431e-10	0.000103631	-1.13693	-4.00431e-10
123329634	rs12274596	5.0875e-10	-1.6972	-4.00431e-10	4.60219e-05	-1.54719	-4.00431e-10	7.24169e-05	-1.49533	-4.00431e-10
123329784	rs79114739	5.65369e-10	-1.59168	-4.00431e-10	6.54132e-05	-1.19559	-4.00431e-10	0.000116451	-1.0203	-4.00431e-10
123329867	rs56383769	1.2956e-10	-1.5338	-1.53121	1.08716e-05	-1.46276	-1.5274	1.57616e-05	-1.51582	-1.50437
123330120	rs7395738	2.49559e-10	-0.844384	-1.56507	1.07012e-05	-1.47351	-1.53244	1.50793e-05	-1.51047	-1.55397
123330135	rs55848228	1.30306e-10	-1.528	-1.53127	1.09436e-05	-1.45609	-1.52747	1.58556e-05	-1.50978	-1.50446
123330144	rs55772907	1.31164e-10	-1.52212	-1.53059	1.10258e-05	-1.44933	-1.52674	1.59674e-05	-1.50367	-1.50354
123330152	rs116825223	3.74183e-09	-1.26002e-10	0.298175	0.000123438	-1.26002e-10	-0.560574	0.000183048	-1.26002e-10	-0.56802
123330295	rs56355382	1.30627e-10	-1.528	-1.52881	1.0972e-05	-1.45609	-1.52487	1.59075e-05	-1.50978	-1.50119
123330384	rs10893041	4.37407e-10	-0.985026	-0.863265	1.1966e-05	-1.67902	-1.21522	2.03663e-05	-1.67687	-1.08701
123330413	rs73025931	1.18822e-09	-0.848943	-4.00431e-10	0.00020142	-0.0709198	-4.00431e-10	0.000489989	0.416617	-4.00431e-10
123330467	rs56404409	1.28078e-10	-1.54518	-1.53134	1.07284e-05	-1.47589	-1.52753	1.55733e-05	-1.52767	-1.50454
123330641	rs56328670	1.06844e-09	-0.955205	-4.00431e-10	0.000114628	-0.634615	-4.00431e-10	0.000144499	-0.804495	-4.00431e-10
123330649	rs55917769	1.28315e-10	-1.53953	-1.53514	1.07553e-05	-1.46936	-1.53155	1.55854e-05	-1.52178	-1.50965
123330732	rs17127387	1.28192e-10	-1.53953	-1.5361	1.07445e-05	-1.46936	-1.53256	1.55652e-05	-1.52178	-1.51095
123330762	rs7104456	1.71189e-10	-1.39159	-1.3948	1.10004e-05	-1.49576	-1.48262	1.70036e-05	-1.4849	-1.45944
123330774	rs55837399	1.3034e-10	-1.528	-1.53101	1.09466e-05	-1.45609	-1.52719	1.58611e-05	-1.50978	-1.50411
123330821	rs55779641	1.29489e-10	-1.5338	-1.53176	1.08653e-05	-1.46276	-1.52798	1.575e-05	-1.51582	-1.5051
123331168	rs74851036	4.03643e-09	-1.26002e-10	0.37396	0.000130528	-1.26002e-10	-0.504719	0.000193523	-1.26002e-10	-0.512369
123331172	rs11219148	1.84044e-10	-1.41089	-1.30309	1.14998e-05	-1.51199	-1.42199	1.82359e-05	-1.50148	-1.3729
123331441	rs11219149	1.84085e-10	-1.41399	-1.29977	1.16976e-05	-1.49739	-1.41953	1.85649e-05	-1.48644	-1.37005
123331520	rs17127388	3.85709e-09	-1.26002e-10	0.328512	0.000126223	-1.26002e-10	-0.538263	0.000187162	-1.26002e-10	-0.545791
123331577	rs79030460	6.90179e-10	-1.26002e-10	-1.3922	5.65911e-05	-1.26002e-10	-1.34046	8.03855e-05	-1.26002e-10	-1.39093
123331630	rs17127389	6.21199e-10	-1.4975	-4.00431e-10	3.9336e-05	-1.70417	-4.00431e-10	5.81576e-05	-1.71461	-4.00431e-10
123331791	rs11219150	6.3737e-10	-1.47181	-4.00431e-10	4.42195e-05	-1.58714	-4.00431e-10	6.74999e-05	-1.56564	-4.00431e-10
123331819	rs113740647	7.61509e-10	-1.29385	-4.00431e-10	7.24422e-05	-1.09352	-4.00431e-10	0.000103337	-1.13977	-4.00431e-10
123331847	rs112309634	7.57845e-10	-1.29868	-4.00431e-10	7.20243e-05	-1.09931	-4.00431e-10	0.000102762	-1.14535	-4.00431e-10
123332082	rs149068595	1.40872e-09	-0.678722	-4.00431e-10	5.03031e-05	-1.45824	-4.00431e-10	8.18349e-05	-1.37306	-4.00431e-10
123332265	rs11219151	7.84029e-10	-1.26471	-4.00431e-10	5.4555e-05	-1.3771	-4.00431e-10	8.47725e-05	-1.3378	-4.00431e-10
123332351	rs112139071	7.57845e-10	-1.29868	-4.00431e-10	7.20243e-05	-1.09931	-4.00431e-10	0.000102762	-1.14535	-4.00431e-10
123332456	rs140242368	3.59121e-09	-1.26002e-10	0.257088	0.000118632	-1.26002e-10	-0.600286	0.000176723	-1.26002e-10	-0.603181
123332459	rs113706147	7.50611e-10	-1.30827	-4.00431e-10	7.33669e-05	-1.08084	-4.00431e-10	0.000105217	-1.12174	-4.00431e-10
123332472	rs112249715	7.10099e-10	-1.36375	-4.00431e-10	7.51406e-05	-1.05695	-4.00431e-10	0.00010177	-1.15505	-4.00431e-10
123332621	rs7112745	3.52493e-10	-1.17481	-0.889318	1.10543e-05	-1.72475	-1.24875	1.85536e-05	-1.72369	-1.13341
123332799	rs111971830	7.22549e-10	-1.34637	-4.00431e-10	7.2424e-05	-1.09377	-4.00431e-10	9.72372e-05	-1.20061	-4.00431e-10
123332865	rs11219153	1.38647e-10	-1.44041	-1.55682	8.20238e-06	-1.71671	-1.55518	1.25846e-05	-1.68097	-1.56433
123332970	rs10893042	4.36358e-10	-0.810812	-1.03988	1.2037e-05	-1.53156	-1.35676	1.8012e-05	-1.54254	-1.34418
123333614	rs201726377	5.99938e-10	-1.26002e-10	-1.53233	4.51751e-05	-1.26002e-10	-1.56576	6.79041e-05	-1.26002e-10	-1.55967
123333960	rs113804901	1.10583e-09	-0.920806	-4.00431e-10	0.000174723	-0.213108	-4.00431e-10	0.000414171	0.248512	-4.00431e-10
123334298	rs12788072	1.06775e-09	-0.955843	-4.00431e-10	9.92217e-05	-0.778953	-4.00431e-10	0.000126358	-0.938646	-4.00431e-10
123334349	rs73025942	1.09266e-09	-0.932787	-4.00431e-10	0.000171895	-0.229427	-4.00431e-10	0.000406533	0.229899	-4.00431e-10
123334740	rs1892969	2.55497e-10	-0.856432	-1.52951	9.98114e-06	-1.51576	-1.55985	1.46874e-05	-1.52901	-1.56177
123335531	rs12576499	1.46336e-10	-1.42061	-1.52264	1.0047e-05	-1.50435	-1.56469	1.53264e-05	-1.49124	-1.55695
123335817	rs17127395	1.30976e-09	-0.945104	0.193547	1.98984e-05	-1.58644	-0.799235	4.19101e-05	-1.44322	-0.599023
123336385	rs144012382	5.75934e-10	-1.57316	-4.00431e-10	5.96278e-05	-1.28819	-4.00431e-10	0.000107205	-1.10303	-4.00431e-10
123336402	rs12277776	3.42687e-09	-1.26002e-10	0.210247	0.000156013	-1.26002e-10	-0.326373	0.000236585	-1.26002e-10	-0.311459
123336440	rs113288907	1.68307e-10	-1.36421	-1.43915	1.08088e-05	-1.47384	-1.52211	1.66367e-05	-1.46011	-1.50605
123337219	rs7107803	1.35726e-09	-1.07941	0.363482	2.08167e-05	-1.64392	-0.696634	4.26594e-05	-1.52396	-0.500556
123337435	rs73025948	9.99519e-10	-1.02188	-4.00431e-10	0.000152092	-0.351823	-4.00431e-10	0.000353421	0.0898948	-4.00431e-10
123337892	rs4936810	3.40901e-10	-0.606172	-1.49139	1.11174e-05	-1.4029	-1.5649	1.67839e-05	-1.39309	-1.56426
123338245	rs17127396	1.42811e-10	-1.50793	-1.4597	9.47367e-06	-1.67819	-1.44961	1.45485e-05	-1.64648	-1.4538
123338664	rs144065255	6.40838e-10	-1.46638	-4.00431e-10	7.11896e-05	-1.11096	-4.00431e-10	9.09087e-05	-1.26791	-4.00431e-10
123338855	rs12364650	3.81811e-10	-0.690485	-1.29374	3.54463e-05	-0.660744	-1.14755	4.2079e-05	-0.917019	-1.1212
123339472	rs3016381	1.15357e-10	-1.66523	-1.5159	1.25725e-05	-1.29067	-1.55413	2.25294e-05	-1.10176	-1.56118
123339488	rs10893043	4.7559e-10	-0.202178	-1.56242	1.37956e-05	-1.18624	-1.56572	1.95599e-05	-1.23893	-1.56535
123339563	rs2846322	1.51335e-10	-1.68583	-1.22383	7.89083e-06	-1.74843	-1.56218	1.1934e-05	-1.73997	-1.5584
123339759	rs12787189	2.52545e-10	-1.74993	-0.647632	1.57634e-05	-1.70496	-0.913659	2.4032e-05	-1.70579	-0.892596
123339958	rs2714039	1.25721e-10	-1.6545	-1.44059	1.84569e-05	-1.14933	-1.31154	3.38492e-05	-0.876666	-1.37918
123341104	rs76125074	3.23038e-09	0.1512	-4.00431e-10	4.19102e-05	-1.64078	-4.00431e-10	6.4794e-05	-1.60655	-4.00431e-10
123341271	rs11219158	1.62693e-09	-0.530063	-0.00464045	8.9474e-06	-1.70202	-1.48293	1.60737e-05	-1.55856	-1.44203
123341314	rs11219159	1.07155e-10	-1.73686	-1.51802	1.09865e-05	-1.58847	-1.39117	1.71557e-05	-1.51681	-1.41862
123341589	rs34057425	6.35928e-10	0.0908889	-1.56496	1.43301e-05	-1.25686	-1.45708	1.86475e-05	-1.42599	-1.42607
123341617	rs7128579	1.31027e-09	-1.26002e-10	-0.75117	0.000162017	-1.26002e-10	-0.288607	0.000225235	-1.26002e-10	-0.360623
123342342	rs2714042	1.20533e-10	-1.61594	-1.52129	1.09141e-05	-1.72005	-1.2662	1.90621e-05	-1.62084	-1.20923
123342395	rs2714043	1.94801e-10	-1.62507	-1.03211	3.32381e-05	-1.70316	-0.169449	6.73481e-05	-1.61882	0.0509246
123342500	rs11219161	1.20847e-08	-0.41069	1.88123	1.45232e-05	-1.69322	-1.00735	2.98221e-05	-1.48149	-0.90103
123342750	rs2714044	1.85204e-10	-1.66951	-1.03819	3.33601e-05	-1.67148	-0.197474	6.90432e-05	-1.56727	0.024239
123342794	rs2714045	5.57299e-10	-1.68947	0.0834155	7.95426e-06	-1.75134	-1.55126	1.256e-05	-1.71223	-1.53502
123342953	rs10893044	3.46567e-10	-0.970664	-1.11042	2.16348e-05	-1.7476	-0.554406	3.69459e-05	-1.7465	-0.42181
123343049	rs11219162	6.1595e-10	-1.26002e-10	-1.50599	4.81129e-05	-1.26002e-10	-1.50276	7.0424e-05	-1.26002e-10	-1.52323
123343203	rs2714046	1.05109e-10	-1.71359	-1.56057	9.79301e-06	-1.62175	-1.47289	1.4005e-05	-1.71078	-1.42757
123343261	rs12790721	5.34818e-10	-0.0922789	-1.55495	1.42804e-05	-1.32405	-1.39337	1.82526e-05	-1.50574	-1.36772
123344435	rs36020612	2.54123e-09	1.39721	-1.48596	1.89856e-05	-1.17819	-1.25444	2.35285e-05	-1.38749	-1.23206
123344809	rs12797056	3.16757e-09	0.131565	-4.00431e-10	5.86019e-05	-1.30554	-4.00431e-10	8.21751e-05	-1.36891	-4.00431e-10
123344959	rs36051450	3.30203e-09	1.63975	-1.46661	2.19107e-05	-1.07209	-1.21725	2.66331e-05	-1.30201	-1.1936
123345060	rs149925698	6.2272e-10	-1.26002e-10	-1.49506	4.88135e-05	-1.26002e-10	-1.4883	7.47719e-05	-1.26002e-10	-1.46332
123345292	rs74746603	7.25373e-10	-1.26002e-10	-1.34247	8.61295e-05	-1.26002e-10	-0.920458	0.000108224	-1.26002e-10	-1.09356
123345497	rs2714048	3.9476e-10	-0.808806	-1.14207	2.72997e-05	-1.69468	-0.374756	4.67609e-05	-1.74884	-0.183879
123345520	rs2714049	2.43476e-10	-1.25202	-1.18212	2.60045e-05	-1.74983	-0.368212	4.44611e-05	-1.69168	-0.291469
123345581	rs145406077	9.16574e-10	-1.10851	-4.00431e-10	0.000127203	-0.530523	-4.00431e-10	0.000237284	-0.30851	-4.00431e-10
123345707	rs11219164	6.28801e-10	-1.26002e-10	-1.48534	4.91417e-05	-1.26002e-10	-1.4816	7.16789e-05	-1.26002e-10	-1.50557
123346238	rs2714050	4.58417e-08	2.27961	0.524183	8.79454e-06	-1.6378	-1.56438	1.31289e-05	-1.64006	-1.5629
123347191	rs61906271	8.38293e-10	-1.19779	-4.00431e-10	5.01512e-05	-1.46127	-4.00431e-10	7.1733e-05	-1.50482	-4.00431e-10
123347461	rs56042230	1.09417e-10	-1.67373	-1.56026	1.41201e-05	-1.27687	-1.45184	2.25214e-05	-1.19983	-1.46347
123347708	rs75819971	4.96377e-10	-1.72182	-4.00431e-10	3.75091e-05	-1.75173	-4.00431e-10	5.60332e-05	-1.75182	-4.00431e-10
123347863	rs12225257	6.60341e-09	-0.835451	1.70164	1.22582e-05	-1.7513	-1.11881	2.12976e-05	-1.68755	-1.03162
123348157	rs149241038	5.08973e-10	-1.69676	-4.00431e-10	3.77247e-05	-1.74599	-4.00431e-10	5.75157e-05	-1.72571	-4.00431e-10
123348627	rs186378272	5.80419e-10	-1.26002e-10	-1.5654	4.88571e-05	-1.26002e-10	-1.48741	7.1228e-05	-1.26002e-10	-1.51188
123348646	rs148409037	5.44753e-10	-1.62882	-4.00431e-10	3.80903e-05	-1.73635	-4.00431e-10	6.03098e-05	-1.67827	-4.00431e-10
123349468	rs1012849	2.00076e-08	1.28528	0.689434	7.94419e-06	-1.74774	-1.55613	1.19091e-05	-1.74786	-1.5526
123349773	rs75047015	6.05017e-10	-1.26002e-10	-1.5239	4.72343e-05	-1.26002e-10	-1.52119	6.9385e-05	-1.26002e-10	-1.5381
123349837	rs1012850	1.79752e-08	1.38441	0.483184	7.91308e-06	-1.74329	-1.5645	1.18333e-05	-1.74347	-1.56338
123350339	rs57734038	6.25364e-10	-1.26002e-10	-1.49082	4.5606e-05	-1.26002e-10	-1.55627	6.85988e-05	-1.26002e-10	-1.54949
123350604	rs115988551	6.22422e-10	-1.26002e-10	-1.49554	4.86313e-05	-1.26002e-10	-1.49204	7.10525e-05	-1.26002e-10	-1.51435
123350669	rs2714088	9.67437e-10	-1.74741	0.692909	8.52931e-06	-1.70821	-1.52459	1.22995e-05	-1.75173	-1.51647
123351011	rs148932521	5.02484e-10	-1.70959	-4.00431e-10	5.34319e-05	-1.3979	-4.00431e-10	8.25874e-05	-1.36391	-4.00431e-10
123351341	rs2846059	1.04309e-07	3.32636	0.299602	8.20029e-06	-1.71038	-1.56176	1.23644e-05	-1.70271	-1.56024
123351589	rs17672334	7.83794e-10	-1.26501	-4.00431e-10	3.75733e-05	-1.75002	-4.00431e-10	5.61913e-05	-1.749	-4.00431e-10
123351616	rs75884489	9.06317e-10	0.335517	-1.45528	1.00825e-05	-1.56828	-1.49723	1.39196e-05	-1.66475	-1.47972
123352084	rs141188603	3.94416e-10	-0.930612	-1.02114	2.01432e-05	-1.01364	-1.3598	3.05755e-05	-0.966952	-1.39061
123352181	rs116460231	1.3561e-09	-0.716789	-4.00431e-10	4.28842e-05	-1.61781	-4.00431e-10	6.28236e-05	-1.63744	-4.00431e-10
123352184	rs115089156	1.41481e-09	-0.674402	-4.00431e-10	4.35553e-05	-1.60228	-4.00431e-10	6.37336e-05	-1.62305	-4.00431e-10
123352374	rs11219166	6.3646e-10	-1.26002e-10	-1.47323	4.97535e-05	-1.26002e-10	-1.46923	7.24378e-05	-1.26002e-10	-1.49504
123352938	rs112221755	9.66798e-10	0.390489	-1.44566	1.04307e-05	-1.54196	-1.4896	1.43595e-05	-1.64216	-1.4712
123352967	rs143420013	3.56998e-09	0.25116	-4.00431e-10	4.80544e-05	-1.50398	-4.00431e-10	7.38422e-05	-1.47584	-4.00431e-10
123353013	rs11219167	1.13339e-10	-1.66131	-1.53747	1.43648e-05	-1.32739	-1.38414	2.26468e-05	-1.25458	-1.40317
123353565	rs144561210	9.92126e-10	0.413461	-1.44277	1.04275e-05	-1.54457	-1.4873	1.43076e-05	-1.64835	-1.46863
123353624	rs67982647	9.28554e-09	-0.813923	2.02098	1.39562e-05	-1.75062	-0.989764	2.40606e-05	-1.70789	-0.889297
123353693	rs12798553	8.08942e-10	0.274855	-1.50828	1.94614e-05	-0.849052	-1.55882	2.25873e-05	-1.09699	-1.56339
123353966	rs139514513	9.14149e-10	-1.11116	-4.00431e-10	0.000131153	-0.499948	-4.00431e-10	0.000175708	-0.608944	-4.00431e-10
123354369	rs2846065	9.05385e-10	-1.751	0.630205	9.15445e-06	-1.63235	-1.52972	1.2587e-05	-1.721	-1.5241
123354381	rs78399694	5.94211e-10	-1.26002e-10	-1.54192	4.63604e-05	-1.26002e-10	-1.53986	6.84075e-05	-1.26002e-10	-1.55228
123354594	rs117195763	8.71498e-10	-1.26002e-10	-1.15894	4.54134e-05	-1.26002e-10	-1.5605	6.77124e-05	-1.26002e-10	-1.5625
123355391	rs35923643	2.36249e-08	2.1409	-4.00431e-10	9.60028e-05	-0.811933	-4.00431e-10	0.000113679	-1.04439	-4.00431e-10
123355797	rs3016478	1.30039e-09	-0.758734	-4.00431e-10	0.000145718	-0.394637	-4.00431e-10	0.000263632	-0.203211	-4.00431e-10
123356767	rs2953198	9.95042e-10	-1.74232	0.715948	8.84693e-06	-1.67277	-1.52347	1.24772e-05	-1.73873	-1.51513
123356978	rs77413340	3.11709e-09	0.115498	-4.00431e-10	4.15555e-05	-1.64928	-4.00431e-10	6.41656e-05	-1.6163	-4.00431e-10
123357380	rs117553712	7.92327e-10	-1.25418	-4.00431e-10	0.000120545	-0.584286	-4.00431e-10	0.000195004	-0.504745	-4.00431e-10
123357815	rs2714087	8.08107e-10	-1.75192	0.517459	9.23311e-06	-1.60925	-1.54427	1.25501e-05	-1.7087	-1.53934
123358132	rs138903293	1.49924e-09	-0.61644	-4.00431e-10	0.000219239	0.0138507	-4.00431e-10	0.000431737	0.29005	-4.00431e-10
123358301	rs11219168	3.86158e-09	-0.151188	0.480865	1.02235e-05	-1.49381	-1.55781	1.6296e-05	-1.43123	-1.55562
123358347	rs10790578	4.69634e-09	0.578602	-0.0532183	8.27779e-06	-1.75103	-1.5117	1.2395e-05	-1.751	-1.50947
123358865	rs115371191	3.12486e-09	0.117989	-4.00431e-10	4.25585e-05	-1.62543	-4.00431e-10	6.63485e-05	-1.58284	-4.00431e-10
123358874	rs2846321	1.81496e-09	-0.872046	0.446707	8.14104e-06	-1.72572	-1.55368	1.3158e-05	-1.65171	-1.54903
123359058	rs2846320	6.73171e-10	-1.7494	0.332248	9.29234e-06	-1.58663	-1.56049	1.26205e-05	-1.68537	-1.55708
123359065	rs73025984	1.60879e-10	-1.55273	-1.29577	1.79789e-05	-1.49561	-0.991506	3.07909e-05	-1.43839	-0.912158
123359098	rs75950719	5.20912e-10	-1.67357	-4.00431e-10	3.76774e-05	-1.74725	-4.00431e-10	5.65145e-05	-1.74327	-4.00431e-10
123359212	rs2846319	6.96819e-10	-1.75014	0.367507	8.91287e-06	-1.62981	-1.559	1.22819e-05	-1.71471	-1.55493
123359308	rs2846318	2.68361e-10	-1.12963	-1.20719	1.08206e-05	-1.70172	-1.29314	1.6912e-05	-1.67229	-1.27745
123359523	rs77951400	7.32511e-10	-1.26002e-10	-1.33268	5.63926e-05	-1.26002e-10	-1.34397	8.07752e-05	-1.26002e-10	-1.3861
123359606	rs75610316	2.70285e-08	2.27549	-4.00431e-10	0.000331037	0.42592	-4.00431e-10	0.000371859	0.140748	-4.00431e-10
123359638	rs2846317	7.12113e-10	-1.74722	0.386302	9.2833e-06	-1.59083	-1.55726	1.25883e-05	-1.69195	-1.55305
123359705	rs61062195	3.68546e-10	-0.991037	-1.02855	1.86172e-05	-1.07087	-1.38136	2.80951e-05	-1.026	-1.41617
123359772	rs2846315	7.10937e-10	-1.7515	0.388929	9.10442e-06	-1.60984	-1.55771	1.24811e-05	-1.69977	-1.55378
123360290	rs12293377	3.99657e-10	-0.976072	-0.962477	2.01107e-05	-1.05671	-1.31835	3.03164e-05	-1.01138	-1.3547
123360520	rs2714086	5.72544e-10	-1.75113	0.172064	9.08316e-06	-1.60405	-1.56583	1.23832e-05	-1.69625	-1.56518
123360581	rs2846314	5.76299e-10	-1.75113	0.1786	9.08397e-06	-1.60405	-1.56574	1.23875e-05	-1.69625	-1.56483
123360623	rs2714085	5.72791e-10	-1.7507	0.172064	9.13146e-06	-1.59875	-1.56583	1.24237e-05	-1.69298	-1.56518
123360706	rs11219169	7.97011e-10	-1.26002e-10	-1.24829	6.12411e-05	-1.26002e-10	-1.26149	8.70566e-05	-1.26002e-10	-1.31121
123360929	rs2846313	1.47289e-10	-1.58402	-1.35274	9.35781e-06	-1.73673	-1.40337	1.38718e-05	-1.7494	-1.39851
123361020	rs2714084	5.84671e-10	-1.75113	0.193024	9.08408e-06	-1.60405	-1.56573	1.2389e-05	-1.69625	-1.56471
123361397	rs735665	2.59758e-08	2.23577	-4.00431e-10	0.000102941	-0.742155	-4.00431e-10	0.00012124	-0.979993	-4.00431e-10
123361482	rs141135545	1.58602e-09	-0.560171	-4.00431e-10	0.000235135	0.0838511	-4.00431e-10	0.000465467	0.365275	-4.00431e-10
123362029	rs117550899	1.98573e-08	1.96717	-4.00431e-10	6.63772e-05	-1.18096	-4.00431e-10	0.000131707	-0.897185	-4.00431e-10
123362590	rs2846291	6.69748e-10	-1.75185	0.329596	8.92363e-06	-1.62547	-1.56214	1.22935e-05	-1.70993	-1.55876
123362758	rs2714083	6.70966e-10	-1.75	0.329567	9.36157e-06	-1.57756	-1.56214	1.26731e-05	-1.67952	-1.55877
123362760	rs2714082	6.84494e-10	-1.75061	0.350135	9.31187e-06	-1.58384	-1.56118	1.26387e-05	-1.68355	-1.55746
123363067	rs2846292	7.47643e-10	-1.7425	0.430273	9.78322e-06	-1.53923	-1.55641	1.30747e-05	-1.65551	-1.55157
123363603	rs73025994	4.89107e-10	-1.73657	-4.00431e-10	4.92339e-05	-1.47973	-4.00431e-10	7.49768e-05	-1.46059	-4.00431e-10
123364487	rs12364429	5.74569e-10	-1.57553	-4.00431e-10	4.57796e-05	-1.55247	-4.00431e-10	7.18827e-05	-1.50273	-4.00431e-10
123364494	rs61906275	8.68936e-10	-1.16189	-4.00431e-10	4.69519e-05	-1.52719	-4.00431e-10	7.20655e-05	-1.50019	-4.00431e-10
123364917	rs3016471	6.03455e-07	4.58002	0.80125	1.19203e-05	-1.33657	-1.5615	1.81513e-05	-1.31569	-1.56334
123364928	rs115307677	2.95938e-09	0.0635789	-4.00431e-10	4.08854e-05	-1.66554	-4.00431e-10	6.31275e-05	-1.63261	-4.00431e-10
123365440	rs58642401	2.19591e-10	-1.46816	-1.06922	1.00733e-05	-1.72032	-1.3461	1.50688e-05	-1.68441	-1.38073
123365539	rs10893046	1.32061e-10	-1.56375	-1.48214	1.24624e-05	-1.5357	-1.3179	1.99449e-05	-1.52037	-1.26442
123365660	rs138639502	6.10659e-08	3.09055	-4.00431e-10	0.000685406	1.1537	-4.00431e-10	0.000668948	0.72794	-4.00431e-10
123366248	rs73025999	6.69224e-10	-1.42304	-4.00431e-10	4.02749e-05	-1.68058	-4.00431e-10	5.71232e-05	-1.73256	-4.00431e-10
123367686	rs2714081	2.3081e-10	-1.32709	-1.16047	1.0579e-05	-1.75146	-1.26597	1.63666e-05	-1.74614	-1.23639
123367809	rs10893047	1.00727e-10	-1.75092	-1.56582	9.62843e-06	-1.57306	-1.53853	1.52785e-05	-1.54266	-1.50866
123368042	rs147327827	1.21514e-09	-0.82654	-4.00431e-10	3.82482e-05	-1.73221	-4.00431e-10	5.97137e-05	-1.6882	-4.00431e-10
123368333	rs2953196	1.62185e-06	5.22632	1.14361	1.39909e-05	-1.21228	-1.52562	2.16403e-05	-1.1696	-1.53361
123368588	rs3016472	2.51929e-10	-1.26993	-1.13007	1.08995e-05	-1.74784	-1.23975	1.69618e-05	-1.73788	-1.20893
123368685	rs114611200	2.7281e-09	-0.0177952	-4.00431e-10	4.03531e-05	-1.67864	-4.00431e-10	6.20133e-05	-1.65042	-4.00431e-10
123368695	rs116992057	8.89548e-10	-1.26002e-10	-1.13844	5.21072e-05	-1.26002e-10	-1.42301	7.60429e-05	-1.26002e-10	-1.44647
123368807	rs2714080	2.85636e-10	-1.12549	-1.14895	1.11755e-05	-1.72776	-1.23483	1.74439e-05	-1.70531	-1.21347
123368933	rs2714079	2.94739e-10	-1.05733	-1.18574	1.12162e-05	-1.71296	-1.24598	1.77518e-05	-1.68543	-1.21585
123369221	rs7125665	2.04229e-10	-1.094	-1.51591	7.95105e-06	-1.7418	-1.56121	1.21911e-05	-1.73697	-1.54009
123369222	rs11219171	2.53486e-09	-0.863563	0.772302	8.09052e-06	-1.74799	-1.53763	1.28731e-05	-1.71846	-1.50417
123369490	rs76821967	8.74199e-10	-1.26002e-10	-1.15585	6.14855e-05	-1.26002e-10	-1.25751	9.49515e-05	-1.26002e-10	-1.2244
123369886	rs7129308	7.69226e-09	-1.26002e-10	1.01881	9.59163e-05	-1.26002e-10	-0.812834	0.000143425	-1.26002e-10	-0.811956
123370239	rs2714078	6.01466e-08	1.95113	1.12425	7.92824e-06	-1.74133	-1.56455	1.20963e-05	-1.72079	-1.56408
123370448	rs2714077	5.44463e-08	1.98496	0.990853	8.03429e-06	-1.72678	-1.56581	1.23854e-05	-1.69541	-1.56584
123370460	rs11219172	3.6502e-10	-0.59521	-1.43399	9.10728e-06	-1.62439	-1.54285	1.47906e-05	-1.52747	-1.5563
123370595	rs3016473	2.20667e-10	-1.28409	-1.24841	1.01708e-05	-1.74941	-1.30738	1.58212e-05	-1.75192	-1.26449
123370668	rs67351341	3.35805e-09	-1.73312	1.92308	1.25365e-05	-1.46862	-1.37904	1.71456e-05	-1.6327	-1.30333
123371318	rs2714076	1.12829e-07	2.25287	1.45161	8.00335e-06	-1.75184	-1.54461	1.20576e-05	-1.74507	-1.543
123371708	rs12362253	2.04923e-10	-1.0485	-1.55802	1.17094e-05	-1.52805	-1.38787	1.9441e-05	-1.48827	-1.32211
123371916	rs12285068	3.811e-10	-0.562789	-1.42331	9.24954e-06	-1.61347	-1.53827	1.50508e-05	-1.51306	-1.55327
123372116	rs61906276	6.23705e-10	-1.49348	-4.00431e-10	3.92097e-05	-1.70739	-4.00431e-10	5.84024e-05	-1.71041	-4.00431e-10
123372958	rs17127419	7.61252e-08	-1.31437	4.62535	3.74586e-05	-1.51203	-0.241048	5.77765e-05	-1.67416	-0.0470233
123373171	rs10893048	9.6315e-08	2.04268	1.50354	8.07273e-06	-1.74804	-1.53978	1.22761e-05	-1.73238	-1.53773
123373342	rs9737362	9.90703e-08	2.07089	1.50354	8.06588e-06	-1.74889	-1.53978	1.2252e-05	-1.73435	-1.53773
123373354	rs59536683	5.24323e-09	-0.663108	1.29864	0.000312383	-1.74692	2.11484	0.000514881	-1.75188	2.21805
123373702	rs34477248	2.13408e-09	1.27677	-1.54013	1.25353e-05	-1.28737	-1.56039	1.5209e-05	-1.49107	-1.56481
123374276	rs2846296	1.14226e-09	-0.0405222	-0.847866	3.9863e-05	-1.66673	-0.0241274	7.05434e-05	-1.7419	0.220364
123374347	rs150416131	2.32486e-09	-0.177742	-4.00431e-10	4.20206e-05	-1.63815	-4.00431e-10	6.40025e-05	-1.61884	-4.00431e-10
123374466	rs2714074	5.60932e-06	5.5201	2.09068	8.2562e-06	-1.75016	-1.51518	1.22507e-05	-1.75137	-1.52081
123374537	rs2846298	4.58424e-06	5.30117	2.10781	8.26181e-06	-1.75151	-1.51315	1.22678e-05	-1.7519	-1.51889
123374587	rs17092996	1.29191e-08	1.53731	-4.00431e-10	0.000120297	-0.58635	-4.00431e-10	0.000200385	-0.477526	-4.00431e-10
123374630	rs77682135	8.44968e-10	-1.26002e-10	-1.18986	6.18068e-05	-1.26002e-10	-1.2523	8.67646e-05	-1.26002e-10	-1.31457
123374783	rs117685485	2.24398e-09	-0.213148	-4.00431e-10	3.89448e-05	-1.71416	-4.00431e-10	5.94128e-05	-1.69326	-4.00431e-10
123374923	rs12789243	1.22137e-08	1.48116	-4.00431e-10	6.47818e-05	-1.20529	-4.00431e-10	7.74044e-05	-1.42872	-4.00431e-10
123375056	rs2846299	6.14405e-08	1.63087	1.4658	8.17621e-06	-1.72217	-1.55291	1.24413e-05	-1.70551	-1.55124
123375355	rs11219173	1.18466e-07	-0.897271	4.6505	3.17514e-05	-1.67946	-0.238909	5.384e-05	-1.74578	-0.0459707
123375359	rs11219174	1.11821e-07	-0.917347	4.61285	3.13926e-05	-1.67346	-0.256275	5.29453e-05	-1.74395	-0.0645603
123375492	rs11219175	1.13923e-07	-0.911226	4.62535	3.20129e-05	-1.66912	-0.241048	5.39826e-05	-1.74208	-0.0470233
123375636	rs139107205	6.45207e-10	-1.45958	-4.00431e-10	9.94383e-05	-0.776773	-4.00431e-10	0.000152481	-0.750728	-4.00431e-10
123375792	rs2846300	8.30572e-10	-0.441481	-0.765561	4.1785e-05	-1.73922	0.0954419	8.01226e-05	-1.7431	0.348895
123375949	rs2714073	8.08841e-10	-0.457734	-0.775819	4.11307e-05	-1.7402	0.0806466	7.88762e-05	-1.74289	0.333008
123376041	rs17127421	8.65534e-09	1.13678	-4.00431e-10	0.000164554	-0.273072	-4.00431e-10	0.000244108	-0.280157	-4.00431e-10
123376290	rs11822401	7.33674e-10	-1.26002e-10	-1.33109	5.64972e-05	-1.26002e-10	-1.34212	7.99159e-05	-1.26002e-10	-1.39679
123376881	rs146582003	4.82894e-10	-1.74936	-4.00431e-10	4.96846e-05	-1.47062	-4.00431e-10	6.79196e-05	-1.55944	-4.00431e-10
123377135	rs11219176	1.11234e-07	-0.903672	4.59391	3.17877e-05	-1.65506	-0.262167	5.27972e-05	-1.73806	-0.0732443
123377313	rs2714072	8.83445e-09	0.0514459	1.10581	0.00025087	-1.73915	1.88778	0.000423652	-1.73628	2.00743
123377315	rs4936811	2.9088e-10	-0.746082	-1.51016	8.14291e-06	-1.71392	-1.56524	1.25511e-05	-1.68299	-1.56497
123378325	rs11219177	1.1029e-07	-0.870469	4.55218	3.08898e-05	-1.6657	-0.280182	5.14946e-05	-1.74181	-0.0944802
123378327	rs2714071	8.07888e-10	-0.452596	-0.782136	4.45567e-05	-1.7341	0.154558	8.45331e-05	-1.75012	0.409493
123378492	rs11219178	4.85522e-10	-1.74393	-4.00431e-10	5.51934e-05	-1.36547	-4.00431e-10	7.41768e-05	-1.47131	-4.00431e-10
123378721	rs11219179	1.25188e-08	-0.880691	2.38652	1.1476e-05	-1.66246	-1.27359	1.73618e-05	-1.74068	-1.18281
123378992	rs149611064	1.03257e-09	-0.989353	-4.00431e-10	3.77216e-05	-1.74608	-4.00431e-10	5.76445e-05	-1.72347	-4.00431e-10
123379387	rs2714070	1.10711e-05	6.23794	2.05276	8.32165e-06	-1.73363	-1.52382	1.23114e-05	-1.73703	-1.53021
123379600	rs116918386	6.893e-10	-1.39348	-4.00431e-10	8.23141e-05	-0.965767	-4.00431e-10	0.000136551	-0.861068	-4.00431e-10
123379683	rs76649507	8.37624e-10	-1.26002e-10	-1.19859	6.13163e-05	-1.26002e-10	-1.26026	8.61484e-05	-1.26002e-10	-1.3217
123380175	rs4936812	1.07949e-08	-1.02884	2.38652	1.21441e-05	-1.60588	-1.27359	1.77926e-05	-1.71617	-1.18281
123380212	rs2846302	6.76837e-08	1.90663	1.28681	8.26604e-06	-1.70136	-1.56279	1.28425e-05	-1.66278	-1.56222
123380938	rs7945117	2.24559e-08	3.58154	-1.49139	1.95467e-05	-0.843192	-1.56031	4.0498e-05	-0.521088	-1.55543
123381605	rs11219180	1.26748e-10	-1.64215	-1.44481	1.86156e-05	-1.37052	-1.08179	3.19914e-05	-1.32818	-0.984116
123382247	rs4936813	4.367e-10	-0.406082	-1.44383	8.94308e-06	-1.63858	-1.54685	1.38359e-05	-1.59169	-1.55881
123382773	rs11219181	6.58802e-09	-1.22008	2.08394	1.32053e-05	-1.4442	-1.35148	1.80881e-05	-1.60965	-1.27286
123382791	rs151110152	9.2363e-10	-1.26002e-10	-1.10084	5.15734e-05	-1.26002e-10	-1.4333	7.75682e-05	-1.26002e-10	-1.42661
123383072	rs12574747	7.58606e-09	-1.21065	2.21556	1.35333e-05	-1.45245	-1.3187	1.86323e-05	-1.61813	-1.23473
123383169	rs75323411	6.6199e-10	-1.26002e-10	-1.4339	4.97262e-05	-1.26002e-10	-1.46978	7.55232e-05	-1.26002e-10	-1.45333
123383522	rs12577152	7.27849e-09	-1.22505	2.18857	1.34961e-05	-1.44157	-1.33234	1.85171e-05	-1.61083	-1.24824
123384038	rs76406784	7.89675e-09	1.04505	-4.00431e-10	8.04548e-05	-0.988615	-4.00431e-10	8.88991e-05	-1.29026	-4.00431e-10
123384410	rs2953194	1.05352e-05	6.16956	2.07152	8.17931e-06	-1.73676	-1.53794	1.21233e-05	-1.73984	-1.54279
123384557	rs12417333	5.61352e-08	3.00636	-4.00431e-10	0.000121785	-0.574055	-4.00431e-10	0.000126894	-0.934415	-4.00431e-10
123384801	rs61906277	5.46319e-08	2.97922	-4.00431e-10	0.000120153	-0.587541	-4.00431e-10	0.000125477	-0.945644	-4.00431e-10
123385425	rs34666228	6.47844e-08	3.14966	-4.00431e-10	0.000136209	-0.462121	-4.00431e-10	0.000139137	-0.842309	-4.00431e-10
123386390	rs7947491	7.74851e-09	-1.24097	2.26708	1.39395e-05	-1.42913	-1.31245	1.91106e-05	-1.6024	-1.22512
123386398	rs73027917	5.99443e-10	-1.53316	-4.00431e-10	3.94804e-05	-1.70051	-4.00431e-10	5.68479e-05	-1.73739	-4.00431e-10
123386476	rs117659998	1.00486e-09	-1.26002e-10	-1.01655	4.77361e-05	-1.26002e-10	-1.51062	6.90824e-05	-1.26002e-10	-1.54247
123386636	rs4936815	7.90424e-09	-1.26724	2.31324	1.45984e-05	-1.39492	-1.30048	1.98747e-05	-1.57706	-1.21126
123386864	rs4936816	8.03501e-08	-1.14645	4.51144	3.39381e-05	-1.53532	-0.316454	5.34218e-05	-1.67139	-0.128161
123387626	rs17127433	1.17878e-10	-1.62192	-1.53759	1.56959e-05	-1.05755	-1.56537	2.60595e-05	-0.957905	-1.55948
123387733	rs4936817	8.75569e-09	-1.328	2.4763	1.49038e-05	-1.41509	-1.2596	2.03674e-05	-1.59814	-1.16569
123387775	rs4935839	7.44945e-09	-1.36726	2.354	1.59751e-05	-1.3127	-1.29258	2.11986e-05	-1.5203	-1.20353
123389210	rs66737129	4.95766e-08	-1.60847	4.49059	4.1735e-05	-1.24195	-0.403024	5.80332e-05	-1.49628	-0.220472
123389483	rs11219182	7.28286e-09	2.35288	-1.38875	2.53906e-05	-1.59241	-0.549522	4.10458e-05	-1.70731	-0.355764
123389614	rs2714069	5.41303e-10	-1.63518	-4.00431e-10	9.64909e-05	-0.806861	-4.00431e-10	0.000157939	-0.715559	-4.00431e-10
123390225	rs12799226	4.2462e-07	5.02979	-4.00431e-10	0.000292899	0.303519	-4.00431e-10	0.000274638	-0.162313	-4.00431e-10
123390273	rs4258388	7.73828e-09	2.49457	-1.46979	2.15912e-05	-1.51103	-0.792988	3.31764e-05	-1.6534	-0.62253
123390447	rs12799466	4.2462e-07	5.02979	-4.00431e-10	0.000292899	0.303519	-4.00431e-10	0.000274638	-0.162313	-4.00431e-10
123390969	rs2846304	6.48585e-09	0.907387	-0.0591645	8.85553e-05	-1.51406	0.621374	0.000144711	-1.46328	0.660257
123391035	rs4936818	1.16415e-09	-0.869411	-4.00431e-10	5.19406e-05	-1.42621	-4.00431e-10	9.69249e-05	-1.20383	-4.00431e-10
123391051	rs4936819	6.32182e-10	-0.475732	-1.00425	1.25766e-05	-1.57409	-1.27038	1.95143e-05	-1.46969	-1.33693
123391232	rs7935823	1.27399e-08	2.98529	-1.46195	2.36165e-05	-1.44335	-0.771018	3.536e-05	-1.61391	-0.598273
123391333	rs11219183	2.86088e-08	-1.6269	3.95921	2.86468e-05	-1.15226	-0.869004	3.29827e-05	-1.57916	-0.702624
123391370	rs11219184	1.71496e-10	-1.46226	-1.32234	2.28694e-05	-1.43524	-0.811272	3.84251e-05	-1.43895	-0.690104
123392846	rs61123830	0.000488427	6.77721	5.30033	8.04484e-05	-0.481664	-0.50703	0.000170489	-0.294326	-0.344771
123393511	rs7125805	1.74246e-06	7.31932	-0.877669	7.11257e-05	0.371078	-1.48294	0.000109894	0.423018	-1.50127
123394265	rs4936820	3.36564e-07	-1.42296	6.22034	4.41886e-05	-1.30658	-0.28126	5.89548e-05	-1.66532	-0.0356784
123394388	rs182329209	1.01077e-08	1.2919	-4.00431e-10	9.13664e-05	-0.861432	-4.00431e-10	0.000151857	-0.754825	-4.00431e-10
123394433	rs117111316	4.90032e-10	-1.73469	-4.00431e-10	4.0374e-05	-1.67812	-4.00431e-10	6.34835e-05	-1.62699	-4.00431e-10
123394459	rs76924654	6.06711e-10	-1.26002e-10	-1.5211	6.47803e-05	-1.26002e-10	-1.20531	8.44471e-05	-1.26002e-10	-1.34164
123394636	rs77502336	0.385659	14.8493	3.89978	8.22372e-06	-1.73378	-1.53551	1.25813e-05	-1.73078	-1.51477
123395246	rs4525246	1.30633e-06	7.25717	-1.10359	0.000135669	0.984743	-1.45084	0.000139383	0.644462	-1.485
123395348	rs17127435	3.85151e-07	-1.50021	6.43244	5.64627e-05	-1.13879	-0.203943	8.22765e-05	-1.43221	0.0645337
123395456	rs4936821	2.8e-07	6.03603	-1.42264	8.52098e-05	-0.128985	-0.802209	9.97748e-05	-0.465191	-0.709659
123395470	rs4936822	3.30324e-10	-0.740799	-1.38828	1.91333e-05	-1.51808	-0.906796	3.75149e-05	-1.35023	-0.802794
123395713	rs4936823	6.31486e-07	6.19687	-0.770189	5.19467e-05	-0.113147	-1.31295	5.2654e-05	-0.444975	-1.36905
123395864	rs7927176	0.369946	14.5737	4.13375	8.27976e-06	-1.73817	-1.52432	1.24151e-05	-1.75192	-1.50693
123395987	rs7927437	0.243841	14.4428	3.84779	8.06377e-06	-1.74044	-1.54849	1.20729e-05	-1.75176	-1.53504
123396604	rs11219186	5.11238e-10	-1.69232	-4.00431e-10	4.15468e-05	-1.64949	-4.00431e-10	5.88407e-05	-1.70293	-4.00431e-10
123396674	rs35709687	1.10294e-06	7.34235	-1.35801	0.000137453	1.09956	-1.55259	0.000145092	0.761805	-1.5622
123396844	rs17740690	9.45752e-08	4.99095	-1.46296	3.45552e-05	-0.285612	-1.54814	7.65184e-05	0.0977256	-1.53796
123397252	rs75513277	5.00722e-09	0.589481	-4.00431e-10	8.13392e-05	-0.977681	-4.00431e-10	9.24964e-05	-1.2506	-4.00431e-10
123397308	rs4258391	1.99525e-10	-1.73686	-0.896353	1.00757e-05	-1.5985	-1.46768	1.58931e-05	-1.58289	-1.42899
123397869	rs2846310	1.95614e-06	-1.74352	8.30084	0.000585184	-1.34431	2.33993	0.00119673	-1.22527	2.53485
123397958	rs73027922	1.62722e-08	0.51653	1.25153	0.00175419	1.57524	0.518211	0.00328469	1.7679	0.551362
123398825	rs2846309	2.02152e-06	-0.0962882	6.68649	0.000647361	-0.256402	1.353	0.00189974	0.184869	1.58684
123398941	rs7110875	1.79768e-08	-0.678212	2.54589	0.00011186	-0.701245	0.042182	0.000236829	-0.466592	0.156165
123399361	rs73027925	5.69168e-10	-1.58498	-4.00431e-10	3.89213e-05	-1.71477	-4.00431e-10	5.97747e-05	-1.68718	-4.00431e-10
123399369	rs11601260	1.76541e-08	-0.636392	2.48596	0.000114311	-0.642172	0.00478277	0.000242399	-0.404638	0.117455
123399395	rs17672997	1.7654e-08	-0.651614	2.50118	0.000113661	-0.657354	0.0142641	0.000240727	-0.421372	0.12727
123399541	rs2714068	1.43038e-06	-0.194248	6.43854	0.000543038	-0.385151	1.30602	0.00158248	0.0470265	1.54196
123399828	rs188602017	5.10262e-10	-1.69423	-4.00431e-10	4.17224e-05	-1.64527	-4.00431e-10	6.4923e-05	-1.60456	-4.00431e-10
123399886	rs11219187	7.4429e-10	-1.65729	0.340568	0.00109938	-1.55937	3.18556	0.00142546	-1.66718	3.15166
123400286	rs2714067	3.08545e-07	-0.231231	4.9417	0.000147345	-0.397787	0.0142533	0.000394443	0.0356818	0.164027
123400468	rs2714066	7.74466e-10	-1.27698	-4.00431e-10	4.30975e-05	-1.61285	-4.00431e-10	6.81615e-05	-1.55589	-4.00431e-10
123400893	rs144840566	6.74476e-10	-1.26002e-10	-1.41522	5.61368e-05	-1.26002e-10	-1.34852	7.78523e-05	-1.26002e-10	-1.42295
123401070	rs3016474	7.60272e-10	-1.29548	-4.00431e-10	4.26718e-05	-1.62277	-4.00431e-10	6.73607e-05	-1.5677	-4.00431e-10
123402071	rs12223064	3.79286e-10	-1.70991	-0.280951	1.588e-05	-1.48818	-1.12307	2.18532e-05	-1.66862	-1.0248
123402092	rs2846308	7.0148e-10	-1.37596	-4.00431e-10	4.12519e-05	-1.65661	-4.00431e-10	6.47905e-05	-1.60661	-4.00431e-10
123403104	rs2846297	5.67184e-07	-0.672085	5.99137	0.000353174	-0.5046	0.995251	0.000937851	-0.162637	1.22846
123403178	rs146529683	1.63817e-09	-0.52782	-4.00431e-10	0.000161517	-0.291697	-4.00431e-10	0.000266317	-0.193078	-4.00431e-10
123403209	rs2714065	7.07501e-10	-1.36742	-4.00431e-10	4.08105e-05	-1.66737	-4.00431e-10	6.39367e-05	-1.61987	-4.00431e-10
123403234	rs2714064	5.80104e-07	-0.6088	5.95061	0.00036915	-0.436652	0.971544	0.000987731	-0.0860535	1.2037
123403522	rs2714063	5.35137e-06	0.610503	6.9532	0.00568968	1.15095	2.11914	0.0174599	1.61859	2.3713
123403572	rs3016475	1.47582e-10	-1.41182	-1.52295	8.36517e-06	-1.68747	-1.56476	1.30476e-05	-1.64533	-1.56383
123404382	rs7119938	6.93593e-10	-1.26002e-10	-1.38727	8.15256e-05	-1.26002e-10	-0.975393	0.000118791	-1.26002e-10	-1.0004
123404420	rs111454416	8.33615e-10	-1.26002e-10	-1.20338	5.50354e-05	-1.26002e-10	-1.36833	8.64941e-05	-1.26002e-10	-1.31769
123404933	rs2673329	4.60951e-07	0.170171	4.94172	0.000420739	0.0404887	0.625214	0.00123262	0.519304	0.819829
123405047	rs2673328	5.87066e-10	-1.55402	-4.00431e-10	3.80059e-05	-1.73857	-4.00431e-10	5.80468e-05	-1.71652	-4.00431e-10
123405075	rs73027933	1.81878e-08	-0.55513	2.43448	7.91429e-05	-1.11236	0.107305	0.000162425	-0.764477	0.0769289
123405152	rs17673113	1.87494e-08	-0.583715	2.49348	7.76867e-05	-1.14407	0.120443	0.000158519	-0.802076	0.0901852
123405341	rs2953193	6.69668e-10	-1.42237	-4.00431e-10	3.9817e-05	-1.69202	-4.00431e-10	6.19647e-05	-1.6512	-4.00431e-10
123405435	rs58861339	6.76621e-10	-1.26002e-10	-1.41204	7.78755e-05	-1.26002e-10	-1.0212	0.000113586	-1.26002e-10	-1.0452
123405609	rs3016476	5.80054e-10	-1.56603	-4.00431e-10	3.78927e-05	-1.74155	-4.00431e-10	5.77588e-05	-1.72149	-4.00431e-10
123407431	rs1794192	6.39606e-10	-1.4683	-4.00431e-10	3.90834e-05	-1.71061	-4.00431e-10	6.04576e-05	-1.67582	-4.00431e-10
123407474	rs76694006	4.05042e-09	-1.26002e-10	0.377421	0.000115449	-1.26002e-10	-0.627483	0.000200691	-1.26002e-10	-0.475999
123407544	rs1794191	1.79195e-09	-0.438097	-4.00431e-10	0.000317084	0.382855	-4.00431e-10	0.000637191	0.679304	-4.00431e-10
123407949	rs78409794	1.20222e-09	-1.26002e-10	-0.837234	4.59689e-05	-1.26002e-10	-1.54834	6.86317e-05	-1.26002e-10	-1.54901
123408170	rs3016477	6.33471e-10	-1.47794	-4.00431e-10	3.89419e-05	-1.71424	-4.00431e-10	6.01589e-05	-1.68078	-4.00431e-10
123408473	rs7951407	1.52434e-08	-0.612741	2.31549	6.21169e-05	-1.13057	-0.116721	0.000132032	-0.778411	-0.116314
123408514	rs116912913	8.04747e-10	-1.23863	-4.00431e-10	3.85258e-05	-1.72498	-4.00431e-10	5.8374e-05	-1.7109	-4.00431e-10
123408926	rs56801270	6.51916e-10	-1.26002e-10	-1.44924	7.24466e-05	-1.26002e-10	-1.09346	0.000105844	-1.26002e-10	-1.1158
123408945	rs4936824	1.35911e-08	-0.654903	2.24292	5.80438e-05	-1.16161	-0.153506	0.000121917	-0.817357	-0.157067
123409059	rs75940648	9.84769e-08	3.56842	-4.00431e-10	0.000394791	0.602045	-4.00431e-10	0.000816193	0.926885	-4.00431e-10
123409074	rs850291	2.4026e-07	-0.086477	4.5468	0.000418792	0.274859	0.386205	0.00117283	0.705583	0.583828
123409342	rs850289	6.83017e-08	0.972526	2.23001	0.00356596	2.47492	0.327963	0.00587193	2.22271	0.677463
123409475	rs2508964	7.88444e-08	-1.40327	4.74935	0.000133904	-0.96794	0.48875	0.000235878	-0.858454	0.544002
123409791	rs4936825	1.18006e-08	-0.612741	2.05949	6.46826e-05	-1.13057	-0.0762466	0.000134159	-0.778411	-0.100327
123409885	rs2846311	6.02278e-10	-1.52844	-4.00431e-10	3.82813e-05	-1.73135	-4.00431e-10	5.87047e-05	-1.70525	-4.00431e-10
123410006	rs2846312	6.18553e-10	-1.50177	-4.00431e-10	3.86124e-05	-1.72274	-4.00431e-10	5.94486e-05	-1.69265	-4.00431e-10
123410974	rs743633	3.73076e-06	0.440092	6.76287	0.00469442	1.05806	2.01976	0.0144793	1.52586	2.27685
123411362	rs1709893	1.91623e-09	-0.371041	-4.00431e-10	0.000513405	0.864755	-4.00431e-10	0.000733695	0.820327	-4.00431e-10
123411662	rs2465460	5.36952e-07	-0.318824	5.58333	0.000294009	-0.407921	0.715221	0.000730656	-0.130874	0.947051
123411808	rs146267286	1.94652e-09	-0.355356	-4.00431e-10	0.0003603	0.510628	-4.00431e-10	0.000510076	0.456793	-4.00431e-10
123412246	rs1295755	2.19214e-06	0.442468	6.22877	0.00177003	0.240505	1.86194	0.0054466	0.676941	2.14804
123413037	rs1290821	1.50074e-09	-0.508958	-0.106481	0.00031843	1.36976	-0.982668	0.000500921	1.24961	-0.81093
123413372	rs1290820	1.66992e-09	-0.464348	-0.0442764	0.000336469	1.39776	-0.955562	0.00052914	1.26858	-0.77509
123413382	rs1794187	1.44561e-09	-1.38713	0.734264	1.48834e-05	-1.75133	-0.92473	2.23687e-05	-1.72318	-0.946921
123413447	rs1290819	1.67172e-09	-0.558007	0.0504575	0.000319555	1.26043	-0.869811	0.000502467	1.12261	-0.680849
123413666	rs112875189	3.02986e-10	-1.57804	-0.637426	1.82308e-05	-1.7273	-0.745895	2.81824e-05	-1.74369	-0.695376
123413956	rs141764858	1.11478e-09	-1.26002e-10	-0.912744	0.000115044	-1.26002e-10	-0.630999	0.000174836	-1.26002e-10	-0.613916
123414250	rs12291955	7.44673e-10	-1.26002e-10	-1.31621	7.8833e-05	-1.26002e-10	-1.00898	0.000116714	-1.26002e-10	-1.01804
123414451	rs1784356	1.89874e-09	-1.40754	1.02733	1.79336e-05	-1.75167	-0.737966	2.68894e-05	-1.72078	-0.765257
123414627	rs1290818	1.06216e-09	-0.929307	-0.0317904	0.000152433	0.590435	-0.940018	0.000273877	0.604257	-0.769345
123414841	rs12226103	1.90542e-09	0.660211	-1.03691	3.87824e-05	-0.492731	-1.22561	0.000110078	0.0641315	-1.14071
123414873	rs76456786	1.26962e-09	0.687039	-1.46972	0.000104359	0.572641	-1.30111	0.000111435	0.239639	-1.30396
123415164	rs1290815	5.07759e-10	-1.69915	-4.00431e-10	4.19923e-05	-1.63882	-4.00431e-10	6.04656e-05	-1.67569	-4.00431e-10
123415206	rs11219192	5.89418e-09	0.36984	0.382724	0.00016547	-0.363977	0.096458	0.000494161	0.0723072	0.352787
123415347	rs2673332	1.78067e-09	-0.444411	-4.00431e-10	8.27406e-05	-0.960599	-4.00431e-10	0.000131395	-0.899556	-4.00431e-10
123415718	rs117444916	5.25238e-10	-1.6653	-4.00431e-10	3.75682e-05	-1.75015	-4.00431e-10	5.7507e-05	-1.72586	-4.00431e-10
123415998	rs1290814	2.09167e-09	-1.04605	0.762614	2.27492e-05	-1.53254	-0.719238	3.47758e-05	-1.56461	-0.664233
123416056	rs1290813	2.67977e-09	-0.665246	0.629578	2.22969e-05	-1.484	-0.787863	3.38196e-05	-1.51429	-0.742434
123416064	rs1290812	2.33101e-09	-1.08864	0.913544	2.3757e-05	-1.58115	-0.627289	3.66415e-05	-1.60717	-0.569419
123416132	rs78451755	6.66064e-10	-1.26002e-10	-1.42777	4.75813e-05	-1.26002e-10	-1.51387	7.25376e-05	-1.26002e-10	-1.49366
123416161	rs11219193	5.61485e-10	-0.90299	-0.69558	1.16231e-05	-1.53953	-1.38379	2.17657e-05	-1.39583	-1.3016
123416874	rs1290811	2.56336e-09	-0.336961	0.256881	3.88243e-05	-1.19539	-0.521869	9.75382e-05	-0.912007	-0.285515
123416936	rs7126747	1.99163e-09	-0.701966	0.369518	2.93143e-05	-1.05861	-0.939624	4.12078e-05	-1.16049	-0.898653
123416937	rs7126446	2.01346e-09	-0.701966	0.38042	2.94969e-05	-1.05861	-0.933415	4.14727e-05	-1.16049	-0.892245
123416958	rs10893051	7.08986e-10	0.101251	-1.46657	3.88357e-05	-0.440951	-1.27602	5.76101e-05	-0.409829	-1.31424
123417066	rs1296498	1.59534e-09	-1.18681	0.632495	2.0477e-05	-1.56344	-0.793565	3.00527e-05	-1.6242	-0.750617
123417333	rs73027952	1.76557e-09	-1.68131	1.22838	2.93392e-05	-1.74029	-0.257096	4.39237e-05	-1.75089	-0.244424
123417398	rs73027953	3.94426e-09	-1.68382	2.03468	4.30671e-05	-1.74379	0.130239	6.57617e-05	-1.75176	0.160029
123417621	rs2673331	2.96892e-08	-1.72247	4.09185	0.000239075	-1.74778	1.84825	0.000437581	-1.72482	2.02832
123418298	rs1290810	2.0145e-09	-1.26049	0.939459	2.2169e-05	-1.65544	-0.622173	3.42368e-05	-1.67367	-0.570791
123418572	rs73027957	6.64419e-10	-1.43024	-4.00431e-10	5.1661e-05	-1.43161	-4.00431e-10	8.75301e-05	-1.30578	-4.00431e-10
123418649	rs79109940	2.12434e-08	2.03465	-4.00431e-10	0.000195398	-0.101269	-4.00431e-10	0.000335309	0.0372854	-4.00431e-10
123418749	rs2856250	2.1538e-08	-1.72693	3.77534	0.000202596	-1.73945	1.67435	0.000365018	-1.70826	1.83044
123418846	rs12786915	5.83373e-09	1.02774	-0.285487	8.71655e-05	-1.16923	0.260727	0.000175653	-0.928384	0.319127
123420163	rs58084348	3.13852e-09	-0.898793	1.02114	3.20969e-05	-1.21664	-0.690911	4.62085e-05	-1.30566	-0.638939
123420423	rs1290809	2.32671e-09	-1.30907	1.13213	2.24287e-05	-1.63234	-0.633634	3.35717e-05	-1.6814	-0.582678
123420825	rs7129323	2.96564e-09	-0.895586	0.961281	3.04538e-05	-1.23452	-0.725578	4.37289e-05	-1.32512	-0.674631
123420842	rs73027960	5.27608e-10	-0.972138	-0.688665	1.12544e-05	-1.57975	-1.3758	2.07553e-05	-1.45181	-1.29315
123420979	rs1290808	3.01225e-09	-1.39271	1.47399	2.53878e-05	-1.70913	-0.432911	4.00541e-05	-1.72217	-0.365363
123421155	rs76370993	2.69097e-09	-1.26002e-10	-0.0314971	0.000278269	-1.26002e-10	0.252279	0.000432771	-1.26002e-10	0.292442
123421402	rs1029278	1.62812e-08	-1.71467	3.48328	0.000163354	-1.75192	1.47152	0.000284499	-1.74037	1.61334
123421653	rs1290807	3.42737e-09	-0.359411	0.569804	4.93126e-05	-1.22394	-0.254191	0.000124767	-0.950374	-0.00094653
123421955	rs56028970	5.04359e-10	-1.70587	-4.00431e-10	3.76502e-05	-1.74797	-4.00431e-10	5.60696e-05	-1.75117	-4.00431e-10
123423102	rs190932458	3.54891e-08	2.54783	-4.00431e-10	0.00093963	1.46918	-4.00431e-10	0.000677368	0.740448	-4.00431e-10
123423280	rs73027964	2.86557e-09	-1.65717	1.68854	3.44001e-05	-1.73366	-0.104591	5.20475e-05	-1.74868	-0.0769314
123423662	rs865407	3.8789e-09	-0.31939	0.653542	5.39863e-05	-1.19919	-0.188392	0.000138196	-0.919941	0.07085
123423805	rs79043899	5.8133e-10	-1.26002e-10	-1.56384	5.04734e-05	-1.26002e-10	-1.45486	7.43818e-05	-1.26002e-10	-1.46855
123424059	rs73027966	9.7912e-10	-1.0425	-4.00431e-10	4.95365e-05	-1.4736	-4.00431e-10	7.43259e-05	-1.46931	-4.00431e-10
123424259	rs12225013	5.29879e-10	-0.989666	-0.666842	1.12218e-05	-1.58794	-1.37052	2.06859e-05	-1.46265	-1.28566
123424329	rs863731	3.09431e-09	-1.29147	1.39963	2.70378e-05	-1.60094	-0.478129	4.17652e-05	-1.63378	-0.411922
123424395	rs11219195	6.36944e-10	0.0802843	-1.55276	3.31931e-05	-0.431826	-1.44214	5.48745e-05	-0.309977	-1.46274
123424434	rs11219196	6.60363e-10	0.12006	-1.55643	3.99699e-05	-0.234136	-1.45405	6.27379e-05	-0.165219	-1.47358
123425113	rs73027972	6.32139e-10	-1.48005	-4.00431e-10	3.94065e-05	-1.70238	-4.00431e-10	5.90557e-05	-1.69928	-4.00431e-10
123425524	rs73027973	3.69133e-09	-1.69177	1.97636	4.34913e-05	-1.74665	0.142905	6.618e-05	-1.75189	0.166505
123425897	rs11219197	6.84157e-10	0.153775	-1.55474	4.14352e-05	-0.203764	-1.44842	6.50489e-05	-0.134167	-1.46846
123426603	rs702741	4.87658e-10	-1.73954	-4.00431e-10	3.9661e-05	-1.69594	-4.00431e-10	5.8924e-05	-1.70152	-4.00431e-10
123426756	rs60794807	2.6673e-09	-1.71712	1.67678	3.35192e-05	-1.75173	-0.112463	5.16814e-05	-1.74779	-0.084877
123428186	rs702739	4.81978e-10	-1.75126	-4.00431e-10	3.79356e-05	-1.74042	-4.00431e-10	5.74626e-05	-1.72663	-4.00431e-10
123428483	rs702738	1.1771e-10	-1.75013	-1.4108	8.50383e-06	-1.73099	-1.5048	1.30434e-05	-1.71636	-1.49312
123428612	rs73027975	4.8567e-10	-1.74363	-4.00431e-10	3.75329e-05	-1.75109	-4.00431e-10	5.61113e-05	-1.75043	-4.00431e-10
123428803	rs1794175	5.03436e-10	-1.7077	-4.00431e-10	4.77105e-05	-1.51116	-4.00431e-10	6.54479e-05	-1.59651	-4.00431e-10
123428835	rs2003795	2.66714e-09	-1.22429	1.18389	2.96681e-05	-1.36589	-0.620353	4.17205e-05	-1.48322	-0.563552
123428927	rs850288	4.81879e-10	-1.75146	-4.00431e-10	3.7637e-05	-1.74832	-4.00431e-10	5.67321e-05	-1.73943	-4.00431e-10
123428969	rs1784358	2.18399e-10	-1.00753	-1.5353	3.11849e-05	-0.552862	-1.38351	3.81048e-05	-0.73316	-1.40427
123429175	rs2852845	2.03479e-09	-1.05589	0.744877	3.35717e-05	-1.01383	-0.848798	4.29401e-05	-1.20763	-0.810327
123429299	rs743632	4.82018e-10	-1.75117	-4.00431e-10	3.76117e-05	-1.749	-4.00431e-10	5.66593e-05	-1.74071	-4.00431e-10
123429425	rs743631	1.89789e-08	-1.3231	3.24503	8.02498e-05	-1.35482	0.363653	0.000118733	-1.51318	0.512294
123429858	rs948126	1.98262e-10	-1.08343	-1.55613	2.75009e-05	-0.619284	-1.44281	3.40443e-05	-0.79036	-1.45974
123429975	rs702737	4.81879e-10	-1.75146	-4.00431e-10	3.7637e-05	-1.74832	-4.00431e-10	5.67321e-05	-1.73943	-4.00431e-10
123429990	rs702736	1.71167e-09	-1.2671	0.783169	2.40762e-05	-1.32961	-0.865478	3.20099e-05	-1.49176	-0.819964
123431332	rs190223712	1.55244e-09	-1.26002e-10	-0.581572	0.000219804	-1.26002e-10	0.0164241	0.000375004	-1.26002e-10	0.149171
123431790	rs3862612	5.92412e-10	-1.26002e-10	-1.54495	4.9971e-05	-1.26002e-10	-1.46487	7.25059e-05	-1.26002e-10	-1.4941
123431852	rs1612653	5.09551e-10	-1.69563	-4.00431e-10	4.34794e-05	-1.60402	-4.00431e-10	6.58351e-05	-1.59061	-4.00431e-10
123433083	rs61167858	1.47249e-09	-1.26002e-10	-0.634445	0.000165041	-1.26002e-10	-0.270117	0.000265645	-1.26002e-10	-0.195605
123433983	rs57502471	4.18886e-10	-0.333918	-1.55764	2.2813e-05	-0.745893	-1.50309	3.6058e-05	-0.669555	-1.52308
123434062	rs1628021	4.98009e-10	-1.71854	-4.00431e-10	4.28335e-05	-1.61899	-4.00431e-10	6.51676e-05	-1.6008	-4.00431e-10
123434619	rs17127467	7.26907e-10	0.187406	-1.52776	1.92202e-05	-0.855503	-1.56484	4.46992e-05	-0.41896	-1.55885
123434656	rs17533819	4.81976e-10	-1.75126	-4.00431e-10	5.32576e-05	-1.40117	-4.00431e-10	8.00273e-05	-1.3954	-4.00431e-10
123434774	rs1794173	1.40221e-09	-0.216274	-0.467074	3.22657e-05	-0.808444	-1.09386	4.19335e-05	-0.967929	-1.07375
123436232	rs1290806	4.82324e-10	-1.75054	-4.00431e-10	5.03073e-05	-1.45816	-4.00431e-10	6.88375e-05	-1.54602	-4.00431e-10
123436366	rs73027979	5.74238e-10	-1.57611	-4.00431e-10	3.91692e-05	-1.70842	-4.00431e-10	5.88526e-05	-1.70273	-4.00431e-10
123437200	rs74236743	3.04592e-10	-0.644749	-1.56543	1.70858e-05	-1.00468	-1.53339	2.68924e-05	-0.938694	-1.54723
123437231	rs113421677	3.51e-10	-0.503251	-1.56512	1.92535e-05	-0.887673	-1.53095	3.04346e-05	-0.816816	-1.54537
123437343	rs71490020	9.14528e-09	1.47756	-0.285721	0.000142245	-0.63847	0.219714	0.000249796	-0.333361	0.0762404
123437669	rs850294	5.22487e-10	-1.67055	-4.00431e-10	3.76097e-05	-1.74905	-4.00431e-10	5.73507e-05	-1.72858	-4.00431e-10
123437676	rs1784360	3.41897e-10	-0.629042	-1.4656	1.80886e-05	-0.936091	-1.54494	2.65125e-05	-0.971985	-1.52816
123437935	rs117053481	1.30607e-09	-0.754376	-4.00431e-10	3.78886e-05	-1.74166	-4.00431e-10	5.65347e-05	-1.74291	-4.00431e-10
123437978	rs17455332	4.39671e-10	-1.14687	-0.696264	2.34841e-05	-1.41885	-0.801131	3.55064e-05	-1.45573	-0.752318
123438030	rs1784359	1.55487e-09	0.139696	-0.719702	3.3421e-05	-0.614833	-1.25229	4.23575e-05	-0.791918	-1.2397
123438118	rs850293	4.89275e-10	-1.73623	-4.00431e-10	3.75056e-05	-1.75182	-4.00431e-10	5.64183e-05	-1.74497	-4.00431e-10
123438427	rs850292	4.82465e-10	-1.75025	-4.00431e-10	5.05113e-05	-1.45411	-4.00431e-10	6.90713e-05	-1.54263	-4.00431e-10
123438763	rs73027985	5.79495e-10	-1.567	-4.00431e-10	3.93495e-05	-1.70383	-4.00431e-10	5.91402e-05	-1.69786	-4.00431e-10
123438883	rs862110	4.92629e-10	-1.7294	-4.00431e-10	6.12701e-05	-1.26102	-4.00431e-10	8.26334e-05	-1.36335	-4.00431e-10
123439087	rs1792007	1.05321e-09	-0.969553	-4.00431e-10	0.000123332	-0.561429	-4.00431e-10	0.000173786	-0.619942	-4.00431e-10
123439412	rs73027988	2.05953e-10	-1.72323	-0.878284	1.024e-05	-1.75153	-1.29847	1.50547e-05	-1.74585	-1.32023
123440795	rs140376498	6.3089e-10	-1.48202	-4.00431e-10	5.08998e-05	-1.44645	-4.00431e-10	7.21355e-05	-1.49922	-4.00431e-10
123441355	rs76775056	2.95458e-10	-0.680649	-1.55998	1.6563e-05	-1.03412	-1.53502	2.59838e-05	-0.969419	-1.55087
123442052	rs850285	1.2056e-10	-1.57582	-1.56119	8.23669e-06	-1.7357	-1.53201	1.19174e-05	-1.75101	-1.54876
123442084	rs4936831	4.81673e-10	-1.75189	-4.00431e-10	3.86504e-05	-1.72175	-4.00431e-10	5.83112e-05	-1.71197	-4.00431e-10
123442392	rs73027994	5.29059e-10	-1.65806	-4.00431e-10	4.38028e-05	-1.59661	-4.00431e-10	7.18682e-05	-1.50293	-4.00431e-10
123442548	rs1792006	1.7857e-09	-1.23859	0.797003	0.000154483	-1.03189	0.695661	0.00019791	-1.09302	0.603066
123442566	rs1792005	1.18375e-09	-1.29229	0.439582	0.000259739	-0.630866	0.814235	0.000327309	-0.85854	0.87168
123443083	rs72645486	9.50646e-10	-0.159347	-0.912667	3.27598e-05	-0.495557	-1.39155	5.64017e-05	-0.432806	-1.31246
123443122	rs7939777	1.79773e-10	-1.32637	-1.41109	1.36531e-05	-1.61603	-1.14631	1.98144e-05	-1.66089	-1.13047
123444074	rs1784362	9.91556e-10	-1.15188	0.122	3.36955e-05	-1.4982	-0.360751	6.04284e-05	-1.45463	-0.221677
123444231	rs1791710	4.66239e-10	-1.70999	-0.0744685	3.08893e-05	-1.42008	-0.525821	4.85958e-05	-1.49788	-0.396352
123444248	rs79729901	9.08943e-10	-1.26002e-10	-1.11687	6.55911e-05	-1.26002e-10	-1.19287	9.24708e-05	-1.26002e-10	-1.25087
123444439	rs72645487	1.14623e-09	0.012211	-0.897133	2.1259e-05	-0.926833	-1.3927	4.48124e-05	-0.657269	-1.31801
123444799	rs57553855	3.92134e-09	-1.26002e-10	0.345032	0.000317104	-1.26002e-10	0.38292	0.000552566	-1.26002e-10	0.536807
123444860	rs2078158	1.72853e-10	-1.37623	-1.40049	1.33222e-05	-1.60228	-1.18459	1.92398e-05	-1.65257	-1.16821
123446008	rs11219202	1.75196e-10	-1.37623	-1.38703	1.35955e-05	-1.60228	-1.16429	1.96428e-05	-1.65257	-1.14748
123446393	rs78802461	8.04514e-10	-1.26002e-10	-1.23892	7.67443e-05	-1.26002e-10	-1.03583	0.000113211	-1.26002e-10	-1.04851
123446420	rs117966099	8.16701e-10	-1.26002e-10	-1.22388	5.13164e-05	-1.26002e-10	-1.4383	7.90873e-05	-1.26002e-10	-1.40721
123447268	rs2673330	1.18551e-10	-1.70636	-1.44745	1.00007e-05	-1.74418	-1.32947	1.47618e-05	-1.74496	-1.34077
123447713	rs2852732	1.18591e-10	-1.6928	-1.46067	9.91899e-06	-1.73602	-1.34584	1.4618e-05	-1.73757	-1.35795
123448305	rs76968140	5.03981e-10	-1.70662	-4.00431e-10	6.19447e-05	-1.25007	-4.00431e-10	8.38755e-05	-1.34843	-4.00431e-10
123448379	rs117110435	5.8316e-10	-1.26002e-10	-1.56069	4.72328e-05	-1.26002e-10	-1.52122	6.9817e-05	-1.26002e-10	-1.53189
123448588	rs17127472	3.50181e-10	-0.62871	-1.44199	1.23347e-05	-1.30114	-1.56275	2.06447e-05	-1.1869	-1.56341
123448893	rs1275056	1.53445e-10	-1.59761	-1.2982	8.19115e-06	-1.72299	-1.55027	1.24316e-05	-1.72792	-1.5296
123449354	rs117207290	6.26527e-10	-1.26002e-10	-1.48896	4.56346e-05	-1.26002e-10	-1.55564	6.76365e-05	-1.26002e-10	-1.56362
123449365	rs56278918	3.46811e-10	-0.662522	-1.41785	1.20435e-05	-1.32247	-1.56532	2.02439e-05	-1.2108	-1.55911
123449422	rs73615847	3.5977e-10	-0.612876	-1.43081	1.24408e-05	-1.29109	-1.56424	2.09152e-05	-1.17565	-1.56164
123449438	rs77687849	3.60579e-10	-0.612876	-1.42857	1.24379e-05	-1.29109	-1.56447	2.09236e-05	-1.17565	-1.56123
123449773	rs73615848	3.69753e-10	-0.596421	-1.4199	1.256e-05	-1.2806	-1.56519	2.12063e-05	-1.16393	-1.55954
123449889	rs1709890	1.0146e-10	-1.74664	-1.56285	9.71708e-06	-1.57384	-1.52859	1.5295e-05	-1.51505	-1.53519
123449892	rs1709889	1.81751e-10	-1.60759	-1.11893	8.63292e-06	-1.68959	-1.53114	1.29642e-05	-1.70142	-1.51416
123450138	rs73615850	3.79104e-10	-0.580371	-1.41097	1.26839e-05	-1.27033	-1.56565	2.14929e-05	-1.15247	-1.55758
123450325	rs73615853	3.76687e-10	-0.591255	-1.40649	1.25942e-05	-1.2773	-1.56577	2.1349e-05	-1.16024	-1.55652
123450838	rs73615857	3.56169e-10	-0.655032	-1.39872	1.2094e-05	-1.31776	-1.56584	2.04437e-05	-1.20552	-1.55457
123450890	rs73615858	4.33482e-10	-0.492991	-1.36431	1.34427e-05	-1.21375	-1.56412	2.31921e-05	-1.08951	-1.54444
123450894	rs111844696	3.81793e-10	-0.58556	-1.39872	1.26393e-05	-1.27366	-1.56584	2.14779e-05	-1.15618	-1.55457
123450981	rs139958395	6.42026e-10	-1.26002e-10	-1.46453	4.60919e-05	-1.26002e-10	-1.54567	6.8013e-05	-1.26002e-10	-1.55807
123451051	rs73615860	3.59012e-10	-0.655032	-1.39077	1.20954e-05	-1.31776	-1.56572	2.04874e-05	-1.20552	-1.55243
123451269	rs73615862	3.84412e-10	-0.596421	-1.38102	1.25581e-05	-1.2806	-1.56534	2.14172e-05	-1.16393	-1.54964
123451497	rs1148122	1.00876e-10	-1.75024	-1.56502	9.57238e-06	-1.59957	-1.51786	1.49916e-05	-1.54488	-1.52539
123451698	rs12295337	4.19411e-10	-0.504299	-1.38601	1.33246e-05	-1.22113	-1.56557	2.28503e-05	-1.09771	-1.55109
123451775	rs12295394	4.14054e-10	-0.515559	-1.3876	1.32265e-05	-1.22847	-1.56562	2.26546e-05	-1.10586	-1.55155
123452297	rs7117990	4.15911e-10	-0.537931	-1.36075	1.30598e-05	-1.24299	-1.56378	2.2477e-05	-1.122	-1.54327
123452436	rs75308153	2.69675e-10	-0.944572	-1.38737	9.83058e-06	-1.52499	-1.56582	1.6263e-05	-1.43414	-1.55473
123452623	rs7121651	3.1603e-10	-0.793108	-1.38021	1.11085e-05	-1.40291	-1.56569	1.8602e-05	-1.30161	-1.55289
123452629	rs116911570	4.18072e-09	-1.26002e-10	0.409082	0.000112422	-1.26002e-10	-0.654047	0.000177542	-1.26002e-10	-0.598557
123452963	rs1148121	1.12017e-10	-1.6451	-1.5654	9.95152e-06	-1.58855	-1.49003	1.64915e-05	-1.46829	-1.50663
123453076	rs75609353	6.40344e-10	-1.26002e-10	-1.46715	5.58918e-05	-1.26002e-10	-1.35289	8.53706e-05	-1.26002e-10	-1.33076
123453258	rs1148120	1.0214e-10	-1.74033	-1.56248	9.30345e-06	-1.70036	-1.44557	1.40142e-05	-1.66116	-1.47653
123453335	rs55870190	1.80628e-09	-0.430128	-4.00431e-10	0.000180197	-0.182257	-4.00431e-10	0.00028276	-0.133169	-4.00431e-10
123453447	rs1557423	2.38143e-09	-0.815319	0.661618	0.000139795	-0.826778	0.390644	0.000265738	-0.718982	0.523729
123453448	rs1557424	2.3244e-09	-0.887537	0.709598	0.000133812	-0.916394	0.43652	0.000251852	-0.817774	0.568849
123453521	rs138890090	4.81731e-10	-1.75177	-4.00431e-10	3.94942e-05	-1.70016	-4.00431e-10	5.76024e-05	-1.7242	-4.00431e-10
123453635	rs11219204	6.37594e-10	0.0939068	-1.56536	2.14062e-05	-0.805677	-1.50695	5.28536e-05	-0.296035	-1.51421
123453636	rs4936832	2.03052e-10	-1.08147	-1.53423	8.95e-06	-1.65962	-1.52503	1.28649e-05	-1.67563	-1.54763
123453715	rs1148119	6.04149e-10	-1.52534	-4.00431e-10	4.36288e-05	-1.60059	-4.00431e-10	6.16181e-05	-1.65681	-4.00431e-10
123453740	rs117452517	7.17303e-09	0.948928	-4.00431e-10	8.51579e-05	-0.931803	-4.00431e-10	0.000158415	-0.712545	-4.00431e-10
123454152	rs117432293	5.05124e-10	-1.70435	-4.00431e-10	3.76544e-05	-1.74786	-4.00431e-10	5.61553e-05	-1.74964	-4.00431e-10
123454162	rs192206092	2.26383e-09	-1.26002e-10	-0.204343	0.000188079	-1.26002e-10	-0.139446	0.000319164	-1.26002e-10	-0.01206
123454407	rs4936833	2.76059e-10	-0.865289	-1.44325	1.50051e-05	-1.10224	-1.56568	2.40526e-05	-1.03433	-1.5632
123454928	rs115099850	1.97861e-09	-1.26002e-10	-0.339005	0.000172079	-1.26002e-10	-0.228357	0.00028511	-1.26002e-10	-0.124891
123454935	rs75440287	5.36207e-10	-1.64464	-4.00431e-10	3.80135e-05	-1.73837	-4.00431e-10	5.64165e-05	-1.74501	-4.00431e-10
123454978	rs58457879	1.52671e-10	-1.74662	-1.15425	1.50679e-05	-1.74059	-0.923148	2.25548e-05	-1.72137	-0.940448
123455655	rs73029822	2.19902e-09	-0.557417	0.324027	4.41444e-05	-1.20216	-0.386686	8.94911e-05	-1.13197	-0.151659
123456271	rs1274212	5.04904e-10	-1.70479	-4.00431e-10	4.3008e-05	-1.61492	-4.00431e-10	5.96622e-05	-1.68907	-4.00431e-10
123456439	rs55804602	3.41575e-09	0.228883	-0.0218857	5.81828e-05	-0.570921	-0.741799	0.000230266	0.216892	-0.555422
123459094	rs78898156	1.59119e-09	-0.556917	-4.00431e-10	0.000181536	-0.174857	-4.00431e-10	0.000360443	0.109567	-4.00431e-10
123459205	rs80166579	1.00205e-09	-1.26002e-10	-1.01935	8.83878e-05	-1.26002e-10	-0.894576	0.000141341	-1.26002e-10	-0.82659
123459340	rs117738581	5.98969e-10	-1.53395	-4.00431e-10	3.86146e-05	-1.72268	-4.00431e-10	6.03862e-05	-1.67701	-4.00431e-10
123459430	rs73029826	1.37242e-09	-0.65906	-0.0457652	3.19682e-05	-1.3044	-0.607165	6.2832e-05	-1.22642	-0.410881
123460157	rs1720332	2.10499e-10	-1.35301	-1.22666	9.3825e-06	-1.6808	-1.45667	1.42339e-05	-1.71064	-1.41151
123460222	rs1148104	2.15431e-10	-1.3262	-1.23032	9.47211e-06	-1.66922	-1.45874	1.43261e-05	-1.70172	-1.41397
123460599	rs7110733	1.02303e-09	-0.674889	-0.32374	2.47942e-05	-1.31451	-0.851188	4.76133e-05	-1.23738	-0.677275
123461686	rs11603554	1.09248e-10	-1.68912	-1.54641	8.66658e-06	-1.73585	-1.48098	1.27211e-05	-1.74788	-1.48662
123462123	rs142825006	2.01638e-09	-1.26002e-10	-0.320096	0.000267565	-1.26002e-10	0.213053	0.000455509	-1.26002e-10	0.343649
123462405	rs1274211	1.91531e-10	-1.35788	-1.31623	9.26093e-06	-1.69032	-1.46018	1.39752e-05	-1.71821	-1.42227
123462606	rs1148103	1.96489e-10	-1.48104	-1.16751	9.18113e-06	-1.74282	-1.41634	1.43562e-05	-1.75072	-1.36286
123462727	rs79990380	8.9559e-10	-1.26002e-10	-1.13167	4.97247e-05	-1.26002e-10	-1.46981	8.01012e-05	-1.26002e-10	-1.39448
123462970	rs74386788	6.02264e-10	-1.26002e-10	-1.52846	4.80334e-05	-1.26002e-10	-1.50441	7.2954e-05	-1.26002e-10	-1.48794
123463926	rs1148102	1.83531e-10	-1.4393	-1.27747	8.91398e-06	-1.70842	-1.48027	1.34809e-05	-1.73767	-1.43882
123464369	rs80238317	5.39696e-10	-1.63815	-4.00431e-10	7.12078e-05	-1.11071	-4.00431e-10	0.00010769	-1.09851	-4.00431e-10
123464634	rs117543097	5.23258e-10	-1.66908	-4.00431e-10	4.46762e-05	-1.57687	-4.00431e-10	7.37064e-05	-1.47768	-4.00431e-10
123464637	rs1148101	5.2275e-10	-1.67005	-4.00431e-10	4.26261e-05	-1.62384	-4.00431e-10	6.08474e-05	-1.6694	-4.00431e-10
123464721	rs2271631	1.18781e-09	-0.0841055	-0.765181	3.88235e-05	-0.541842	-1.17544	7.41069e-05	-0.413733	-1.05852
123464786	rs118067934	5.6838e-10	-1.58637	-4.00431e-10	5.74889e-05	-1.32472	-4.00431e-10	7.93534e-05	-1.40385	-4.00431e-10
123466297	rs1148100	5.75217e-10	-1.57441	-4.00431e-10	4.31946e-05	-1.61059	-4.00431e-10	6.15456e-05	-1.65799	-4.00431e-10
123467078	rs143603357	8.91854e-10	-1.26002e-10	-1.13585	9.4657e-05	-1.26002e-10	-0.82605	0.000144666	-1.26002e-10	-0.803336
123467171	rs59677928	3.59611e-10	-0.957519	-1.08661	1.10274e-05	-1.58309	-1.39283	2.42589e-05	-1.22876	-1.36022
123467227	rs736105	5.50974e-10	-1.61747	-4.00431e-10	5.01196e-05	-1.4619	-4.00431e-10	6.63203e-05	-1.58327	-4.00431e-10
123467712	rs79074374	2.64028e-09	0.0808992	-0.131414	7.35577e-05	-0.309473	-0.768767	0.000220734	0.251457	-0.632264
123468140	rs7104389	1.0117e-10	-1.74822	-1.56414	8.06863e-06	-1.74454	-1.54379	1.24755e-05	-1.70783	-1.54617
123468262	rs1274210	1.52837e-10	-1.55133	-1.34846	8.636e-06	-1.73743	-1.48294	1.32344e-05	-1.7514	-1.44355
123468550	rs1148099	5.49246e-10	-1.62061	-4.00431e-10	4.5749e-05	-1.55314	-4.00431e-10	6.44269e-05	-1.61223	-4.00431e-10
123468800	rs1148098	7.93364e-10	-1.25287	-4.00431e-10	5.92416e-05	-1.29469	-4.00431e-10	8.10513e-05	-1.38268	-4.00431e-10
123468933	rs1148097	7.73468e-10	-1.27827	-4.00431e-10	5.78196e-05	-1.31898	-4.00431e-10	7.93034e-05	-1.40448	-4.00431e-10
123468965	rs1709905	7.73468e-10	-1.27827	-4.00431e-10	5.78196e-05	-1.31898	-4.00431e-10	7.93034e-05	-1.40448	-4.00431e-10
123468969	rs1791721	7.73468e-10	-1.27827	-4.00431e-10	5.78196e-05	-1.31898	-4.00431e-10	7.93034e-05	-1.40448	-4.00431e-10
123469113	rs77102674	1.3039e-09	-1.26002e-10	-0.756041	0.000111275	-1.26002e-10	-0.664307	0.000180938	-1.26002e-10	-0.579612
123470135	rs1148096	7.78174e-10	-1.27221	-4.00431e-10	5.89825e-05	-1.29907	-4.00431e-10	8.05962e-05	-1.38832	-4.00431e-10
123470174	rs1275082	7.71687e-10	-1.28058	-4.00431e-10	5.85048e-05	-1.3072	-4.00431e-10	8.00113e-05	-1.3956	-4.00431e-10
123470459	rs1290874	7.65311e-10	-1.28887	-4.00431e-10	5.80353e-05	-1.31526	-4.00431e-10	7.94366e-05	-1.40281	-4.00431e-10
123470475	rs1274208	7.71687e-10	-1.28058	-4.00431e-10	5.85048e-05	-1.3072	-4.00431e-10	8.00113e-05	-1.3956	-4.00431e-10
123470579	rs1274207	7.65311e-10	-1.28887	-4.00431e-10	5.80353e-05	-1.31526	-4.00431e-10	7.94366e-05	-1.40281	-4.00431e-10
123470589	rs1274206	7.71687e-10	-1.28058	-4.00431e-10	5.85048e-05	-1.3072	-4.00431e-10	8.00113e-05	-1.3956	-4.00431e-10
123470819	rs1148095	7.71687e-10	-1.28058	-4.00431e-10	5.85048e-05	-1.3072	-4.00431e-10	8.00113e-05	-1.3956	-4.00431e-10
123470866	rs3816868	6.02065e-10	-1.26002e-10	-1.52879	4.60399e-05	-1.26002e-10	-1.5468	6.82593e-05	-1.26002e-10	-1.55445
123471031	rs1148094	1.80021e-10	-1.45134	-1.28474	8.86762e-06	-1.71283	-1.48107	1.34843e-05	-1.74015	-1.43609
123471336	rs12420909	9.70696e-09	1.25144	-4.00431e-10	0.000175703	-0.207512	-4.00431e-10	0.000351256	0.0837499	-4.00431e-10
123471338	rs78208824	1.14374e-09	-1.26002e-10	-0.887093	9.68737e-05	-1.26002e-10	-0.802902	0.00015648	-1.26002e-10	-0.724836
123472528	rs1148093	1.51426e-10	-1.66783	-1.24122	1.04906e-05	-1.73272	-1.2931	1.73186e-05	-1.69756	-1.22842
123472547	rs12291891	1.01145e-10	-1.74747	-1.56513	7.92724e-06	-1.7481	-1.55791	1.21901e-05	-1.71749	-1.55965
123472878	rs10790580	8.29312e-10	-0.787598	-0.420961	2.97599e-05	-1.07366	-0.909486	6.0988e-05	-0.915792	-0.751297
123473031	rs75854564	1.62971e-10	-1.70644	-1.12914	1.18797e-05	-1.73999	-1.16148	1.82175e-05	-1.75191	-1.12347
123473181	rs73029848	8.15302e-10	-1.2256	-4.00431e-10	5.18131e-05	-1.42867	-4.00431e-10	7.61005e-05	-1.44571	-4.00431e-10
123474090	rs73029849	7.33029e-10	-1.33197	-4.00431e-10	4.77308e-05	-1.51073	-4.00431e-10	7.02698e-05	-1.52542	-4.00431e-10
123474285	rs7114319	1.25373e-09	-1.26002e-10	-0.795274	8.05469e-05	-1.26002e-10	-0.98747	0.000107723	-1.26002e-10	-1.0982
123474408	rs1709901	1.37584e-10	-1.68146	-1.32346	8.58825e-06	-1.74585	-1.48007	1.36908e-05	-1.72142	-1.43962
123474531	rs1274214	1.79815e-10	-1.30102	-1.4362	1.68127e-05	-1.08483	-1.46935	3.09597e-05	-0.880835	-1.46424
123475091	rs12578065	1.67239e-10	-1.45898	-1.35075	9.50238e-06	-1.58817	-1.5366	1.31174e-05	-1.68935	-1.51448
123475314	rs77082103	7.58859e-10	-1.29734	-4.00431e-10	4.90082e-05	-1.48432	-4.00431e-10	7.2093e-05	-1.49981	-4.00431e-10
123475385	rs3851094	1.41378e-10	-1.726	-1.25171	1.14286e-05	-1.7001	-1.24009	1.92625e-05	-1.62698	-1.19263
123475410	rs140865942	9.06698e-10	-1.11935	-4.00431e-10	0.000119703	-0.591295	-4.00431e-10	0.000104107	-1.13234	-4.00431e-10
123475615	rs1274213	1.15192e-10	-1.75174	-1.43082	1.19917e-05	-1.66591	-1.22619	1.87492e-05	-1.63891	-1.20771
123475982	rs73029853	8.49918e-10	-1.18402	-4.00431e-10	5.15033e-05	-1.43466	-4.00431e-10	7.66662e-05	-1.43831	-4.00431e-10
123476581	rs73029854	9.755e-10	-1.0462	-4.00431e-10	7.33852e-05	-1.08059	-4.00431e-10	9.32237e-05	-1.24276	-4.00431e-10
123477352	rs2279519	3.40526e-09	0.049953	0.153967	6.41724e-05	-0.679799	-0.534938	0.000142465	-0.485147	-0.333522
123477633	rs74803458	5.01275e-09	0.628777	-0.0381925	0.000113347	0.116672	-0.762529	0.000343539	0.631886	-0.570353
123477759	rs1148089	4.89529e-10	-1.73571	-4.00431e-10	3.76997e-05	-1.74666	-4.00431e-10	5.70889e-05	-1.73316	-4.00431e-10
123477868	rs117866945	9.44698e-10	-1.07829	-4.00431e-10	0.000167023	-0.258176	-4.00431e-10	0.000216124	-0.401915	-4.00431e-10
123477885	rs73029856	7.41819e-10	-1.32005	-4.00431e-10	4.81649e-05	-1.50168	-4.00431e-10	7.08892e-05	-1.51665	-4.00431e-10
123478017	rs17741341	3.8596e-09	0.215234	0.113931	7.07357e-05	-0.551478	-0.565882	0.000158287	-0.345978	-0.367376
123478258	rs73029857	7.5601e-10	-1.3011	-4.00431e-10	4.88671e-05	-1.48721	-4.00431e-10	7.18914e-05	-1.50261	-4.00431e-10
123478921	rs75585623	1.46252e-09	-1.26002e-10	-0.641242	0.000108272	-1.26002e-10	-0.69166	0.000183232	-1.26002e-10	-0.567012
123479150	rs1148088	3.54886e-09	-0.0748309	0.320056	0.000179914	-0.06974	-0.114089	0.000419765	0.151697	0.110232
123479514	rs2306971	1.46537e-09	-1.26002e-10	-0.639295	0.000108478	-1.26002e-10	-0.689766	0.000183604	-1.26002e-10	-0.564987
123479751	rs1148087	4.83282e-10	-1.74856	-4.00431e-10	3.86001e-05	-1.72306	-4.00431e-10	5.93089e-05	-1.69501	-4.00431e-10
123479967	rs12422025	4.20145e-09	0.300727	0.113302	9.29189e-05	-0.344398	-0.500185	0.000219597	-0.0935079	-0.292463
123480152	rs146899167	4.82016e-10	-1.75118	-4.00431e-10	5.01379e-05	-1.46153	-4.00431e-10	7.13357e-05	-1.51037	-4.00431e-10
123480198	rs11219207	1.9735e-08	0.717945	1.24305	0.00038391	0.149258	0.424839	0.000947598	0.313349	0.762815
123480981	rs10893053	8.31018e-09	0.879105	0.216976	0.000165346	0.137674	-0.405945	0.000374737	0.350945	-0.202486
123481249	rs147079858	8.94762e-10	-1.1326	-4.00431e-10	3.90925e-05	-1.71038	-4.00431e-10	5.65777e-05	-1.74215	-4.00431e-10
123481558	rs11219208	7.61816e-09	0.831586	0.177549	0.00015386	0.097436	-0.437704	0.000346996	0.308485	-0.236937
123481602	rs938378	7.49354e-09	0.437529	0.555112	0.000374457	0.406455	0.142713	0.000966258	0.703875	0.39179
123481816	rs117511144	7.22004e-10	-1.34712	-4.00431e-10	6.90405e-05	-1.14162	-4.00431e-10	0.000102322	-1.14964	-4.00431e-10
123481895	rs74681328	2.61397e-09	-0.0605292	-4.00431e-10	0.000189755	-0.130578	-4.00431e-10	0.00029197	-0.101115	-4.00431e-10
123482540	rs1148086	8.29139e-09	0.548278	0.545539	0.000395118	0.468754	0.134121	0.00104183	0.788371	0.382593
123482704	rs1791990	6.19084e-09	0.468113	0.333558	0.000414569	0.714743	-0.063812	0.000987477	0.975565	0.141821
123482705	rs1676610	5.09594e-10	-1.69554	-4.00431e-10	6.44378e-05	-1.21061	-4.00431e-10	9.23923e-05	-1.25172	-4.00431e-10
123483397	rs17741481	4.98829e-10	-1.71689	-4.00431e-10	3.82414e-05	-1.73239	-4.00431e-10	5.69836e-05	-1.735	-4.00431e-10
123483715	rs77620496	1.49984e-09	-1.26002e-10	-0.616043	0.000110959	-1.26002e-10	-0.667153	0.000188093	-1.26002e-10	-0.540827
123483749	rs1783903	2.93239e-09	0.328201	-0.273784	0.000130987	0.0998573	-0.601073	0.000312065	0.423607	-0.458161
123484039	rs73029863	4.84037e-10	-1.747	-4.00431e-10	3.82329e-05	-1.73261	-4.00431e-10	5.82499e-05	-1.71302	-4.00431e-10
123484449	rs141816159	4.83333e-10	-1.74845	-4.00431e-10	5.19623e-05	-1.42579	-4.00431e-10	7.37608e-05	-1.47694	-4.00431e-10
123484689	rs1275057	4.81938e-10	-1.75134	-4.00431e-10	3.86161e-05	-1.72264	-4.00431e-10	5.83996e-05	-1.71046	-4.00431e-10
123484740	rs745037	3.0987e-09	0.328201	-0.218619	0.000138309	0.0998573	-0.546677	0.000329495	0.423607	-0.403812
123484981	rs745038	8.83166e-09	0.549063	0.607881	0.000449541	0.550158	0.181758	0.00120803	0.881358	0.437624
123485324	rs73029866	1.14632e-09	-0.884846	-4.00431e-10	7.27285e-05	-1.08958	-4.00431e-10	0.000107103	-1.10398	-4.00431e-10
123485444	rs732211	2.98361e-09	0.30474	-0.233007	0.0001336	0.0777251	-0.559186	0.000317414	0.399612	-0.417172
123485524	rs77039947	7.28992e-10	-1.26002e-10	-1.33749	5.35033e-05	-1.26002e-10	-1.39657	7.78641e-05	-1.26002e-10	-1.4228
123485561	rs1275061	8.10142e-09	0.511367	0.559272	0.000434831	0.560446	0.138202	0.00114437	0.873877	0.390969
123485631	rs2306972	6.49036e-09	1.3112	-0.462281	0.000240821	1.13732	-1.02958	0.000804416	1.80333	-0.890982
123485750	rs1275062	3.12595e-09	0.37315	-0.254814	0.000139835	0.142281	-0.578126	0.000333595	0.46957	-0.437409
123486169	rs1275063	3.10266e-09	0.37315	-0.26229	0.000138931	0.142281	-0.584614	0.000331289	0.46957	-0.444345
123486190	rs1275064	3.09918e-09	0.372026	-0.26229	0.000135219	0.115202	-0.584614	0.000320198	0.435518	-0.444345
123486222	rs75974320	6.97865e-09	1.07916	-0.157702	0.000224286	0.912095	-0.875484	0.00077565	1.55299	-0.677056
123486266	rs1275065	3.10235e-09	0.373048	-0.26229	0.000136126	0.121885	-0.584614	0.000325412	0.451671	-0.444345
123486294	rs74621048	1.44198e-08	1.6472	-4.00431e-10	0.000143621	-0.409134	-4.00431e-10	0.000183778	-0.564036	-4.00431e-10
123486517	rs1275066	3.1098e-09	0.397004	-0.283846	0.000139465	0.164806	-0.603304	0.00033275	0.493958	-0.464332
123486605	rs1275067	3.09677e-09	0.399458	-0.290498	0.000134882	0.13716	-0.609067	0.000320377	0.46223	-0.470498
123486667	rs1275068	8.09246e-09	0.558295	0.511238	0.000436769	0.607878	0.0952176	0.00114947	0.924406	0.344887
123486760	rs1275069	2.99422e-09	0.37315	-0.297868	0.000134712	0.142281	-0.615449	0.000320541	0.46957	-0.477327
123486772	rs1275070	8.05542e-09	0.56265	0.502295	0.000437202	0.616864	0.0872215	0.00116141	0.943312	0.33631
123486799	rs1275071	2.99422e-09	0.37315	-0.297868	0.000134712	0.142281	-0.615449	0.000320541	0.46957	-0.477327
123486847	rs1275072	3.05838e-09	0.394352	-0.297868	0.000155207	0.283898	-0.615449	0.000371191	0.616279	-0.477327
123486903	rs144731884	1.64857e-09	-1.26002e-10	-0.521493	0.000121655	-1.26002e-10	-0.57512	0.000207488	-1.26002e-10	-0.442691
123487025	rs1275074	1.09636e-09	-0.929405	-4.00431e-10	7.36927e-05	-1.07641	-4.00431e-10	9.44395e-05	-1.22981	-4.00431e-10
123487232	rs1275075	2.85076e-09	0.420994	-0.394808	0.000129096	0.187466	-0.703222	0.000307317	0.518481	-0.568367
123487464	rs1001545	2.78577e-09	0.420994	-0.417871	0.000128869	0.187466	-0.704977	0.000307743	0.518481	-0.566984
123487591	rs1001546	2.74821e-09	0.420994	-0.431443	0.000125105	0.187466	-0.734624	0.000297107	0.518481	-0.602156
123487643	rs75431905	1.64236e-09	-1.26002e-10	-0.525265	0.000121209	-1.26002e-10	-0.578795	0.000206678	-1.26002e-10	-0.446604
123487740	rs113366369	3.11267e-09	0.114079	-4.00431e-10	0.000165887	-0.265001	-4.00431e-10	0.000247205	-0.267548	-4.00431e-10
123487951	rs138967757	4.90047e-10	-1.73465	-4.00431e-10	3.76492e-05	-1.748	-4.00431e-10	5.60286e-05	-1.7519	-4.00431e-10
123488055	rs140263282	5.82955e-10	-1.56104	-4.00431e-10	5.49115e-05	-1.37059	-4.00431e-10	7.63789e-05	-1.44206	-4.00431e-10
123488116	rs1275076	6.69384e-09	0.52295	0.356838	0.000403655	0.663369	-0.0391178	0.00100124	0.923117	0.208111
123488251	rs12225236	3.95212e-09	0.633009	-0.280158	0.000121641	0.123354	-0.698589	0.000272422	0.409333	-0.579748
123488286	rs12224033	3.87568e-09	0.618004	-0.284684	0.000125258	0.157529	-0.703461	0.000270003	0.413177	-0.592509
123488295	rs12222537	3.85899e-09	0.609164	-0.280158	0.000119097	0.102217	-0.698589	0.000266308	0.386637	-0.579748
123489111	rs1275077	4.84357e-10	-1.74633	-4.00431e-10	3.9392e-05	-1.70275	-4.00431e-10	5.97694e-05	-1.68727	-4.00431e-10
123489625	rs73029874	5.00316e-10	-1.71392	-4.00431e-10	3.96752e-05	-1.69558	-4.00431e-10	5.74017e-05	-1.72769	-4.00431e-10
123490154	rs73617605	5.34918e-09	1.30374	-0.648201	0.000208065	1.13008	-1.16854	0.000691135	1.7953	-1.03473
123490413	rs12279179	1.43857e-10	-1.72708	-1.23325	1.22362e-05	-1.68139	-1.19052	1.91731e-05	-1.67407	-1.15018
123490542	rs78611978	1.09822e-09	-0.927712	-4.00431e-10	9.3966e-05	-0.833377	-4.00431e-10	0.000169853	-0.642832	-4.00431e-10
123490903	rs1275078	4.22949e-10	-1.16805	-0.713853	2.00226e-05	-1.33398	-1.04547	3.53592e-05	-1.25162	-0.960593
123491346	rs1275079	1.7525e-10	-1.20223	-1.56071	1.23018e-05	-1.31154	-1.55502	1.89644e-05	-1.2694	-1.5658
123491390	rs1275080	1.96414e-10	-1.69931	-0.949618	2.23863e-05	-1.49307	-0.774788	3.91102e-05	-1.47607	-0.63531
123492543	rs34333709	1.67054e-10	-1.71014	-1.1007	1.81545e-05	-1.50744	-0.969947	3.11469e-05	-1.48912	-0.849932
123492739	rs1148118	3.89642e-10	-1.16796	-0.795967	1.85565e-05	-1.3463	-1.10919	3.24916e-05	-1.26731	-1.02947
123493061	rs1148117	2.09811e-10	-1.11089	-1.47205	1.01969e-05	-1.48839	-1.56584	1.65133e-05	-1.40826	-1.56534
123493840	rs1533392	3.87278e-09	0.337171	-0.00459918	0.000101545	-0.175486	-0.580324	0.000233364	0.0673399	-0.392508
123493853	rs1148116	8.43995e-10	-1.19101	-4.00431e-10	6.52029e-05	-1.19881	-4.00431e-10	9.52969e-05	-1.22077	-4.00431e-10
123494070	rs73029887	5.05812e-10	-1.70299	-4.00431e-10	5.18167e-05	-1.4286	-4.00431e-10	6.88039e-05	-1.54651	-4.00431e-10
123494524	rs117608320	1.0731e-09	-0.95085	-4.00431e-10	9.16977e-05	-0.857812	-4.00431e-10	0.00016535	-0.669699	-4.00431e-10
123494724	rs149312451	2.57599e-08	2.22742	-4.00431e-10	0.000761532	1.25902	-4.00431e-10	0.00061991	0.651808	-4.00431e-10
123494841	rs1148115	5.23521e-10	-1.66858	-4.00431e-10	4.39295e-05	-1.59372	-4.00431e-10	6.49651e-05	-1.60392	-4.00431e-10
123495005	rs11219210	1.46476e-10	-1.53838	-1.40392	1.13074e-05	-1.70375	-1.2471	1.73604e-05	-1.70205	-1.22152
123495373	rs79274363	2.67719e-09	-0.0366334	-4.00431e-10	0.000243943	0.120623	-4.00431e-10	0.000421626	0.266353	-4.00431e-10
123495445	rs4936835	1.42169e-10	-1.7204	-1.25173	1.235e-05	-1.62528	-1.23737	1.88888e-05	-1.63615	-1.20304
123495617	rs7924813	2.08284e-09	-0.00369911	-0.28397	6.79729e-05	-0.363822	-0.793379	0.000149595	-0.101973	-0.667859
123495847	rs3741112	2.74223e-09	0.169027	-0.181655	8.484e-05	-0.215401	-0.720142	0.000189163	0.0515649	-0.586724
123496314	rs1274204	1.97154e-10	-1.66436	-0.980811	2.27435e-05	-1.39363	-0.858395	3.91638e-05	-1.39166	-0.718354
123496902	rs3741118	8.10097e-10	-1.26002e-10	-1.232	4.98204e-05	-1.26002e-10	-1.46789	7.61058e-05	-1.26002e-10	-1.44564
123497795	rs3187433	1.33389e-10	-1.67402	-1.36187	1.26491e-05	-1.47993	-1.3588	1.91895e-05	-1.499	-1.32441
123497971	rs3741116	1.59797e-10	-1.37373	-1.48152	1.12787e-05	-1.44762	-1.50578	1.75083e-05	-1.41932	-1.49577
123498206	rs72552153	7.75356e-10	-1.27583	-4.00431e-10	0.000123422	-0.560702	-4.00431e-10	0.000162242	-0.688674	-4.00431e-10
123498524	rs72552188	6.15127e-10	-1.50733	-4.00431e-10	4.19732e-05	-1.63928	-4.00431e-10	8.60044e-05	-1.32337	-4.00431e-10
123498594	rs1720347	1.7131e-10	-1.60664	-1.17905	1.74524e-05	-1.32856	-1.18827	2.55008e-05	-1.40072	-1.13834
123498597	rs1676630	1.78036e-10	-1.5948	-1.15237	1.82813e-05	-1.30853	-1.1619	2.67091e-05	-1.38245	-1.11031
123498735	rs1148114	1.2459e-10	-1.73474	-1.36939	1.07861e-05	-1.72124	-1.27681	1.62433e-05	-1.7407	-1.24938
123499155	rs72553914	1.89868e-10	-1.39086	-1.29197	1.07127e-05	-1.62544	-1.37944	1.74417e-05	-1.60388	-1.31503
123499158	rs11219212	5.23438e-10	-1.66874	-4.00431e-10	4.66629e-05	-1.53336	-4.00431e-10	7.01206e-05	-1.52755	-4.00431e-10
123499393	rs1709900	4.82443e-10	-1.75029	-4.00431e-10	3.75632e-05	-1.75029	-4.00431e-10	5.62874e-05	-1.7473	-4.00431e-10
123499480	rs1148113	1.96142e-10	-1.33976	-1.31056	1.91757e-05	-1.11738	-1.30529	3.20335e-05	-1.03722	-1.27376
123499590	rs78206889	5.84497e-10	-1.26002e-10	-1.5584	5.12809e-05	-1.26002e-10	-1.43899	7.62815e-05	-1.26002e-10	-1.44334
123499730	rs72552134	1.18628e-09	-1.26002e-10	-0.850577	9.14273e-05	-1.26002e-10	-0.860766	0.000152807	-1.26002e-10	-0.748592
123500112	rs72552139	1.08839e-09	-1.26002e-10	-0.936702	9.90294e-05	-1.26002e-10	-0.780894	0.000151521	-1.26002e-10	-0.757044
123500113	rs12286568	1.52209e-10	-1.72387	-1.18004	9.64446e-06	-1.70438	-1.40554	1.49967e-05	-1.69586	-1.37408
123500759	rs2027767	1.09834e-10	-1.69085	-1.53933	8.3872e-06	-1.72559	-1.52402	1.27373e-05	-1.72263	-1.5106
123501447	rs80274943	7.01964e-10	-1.26002e-10	-1.37527	5.51126e-05	-1.26002e-10	-1.36693	7.94076e-05	-1.26002e-10	-1.40317
123501946	rs72552174	7.6071e-10	-1.60048	0.305581	8.29683e-05	-1.37512	0.417269	0.000139688	-1.32715	0.488793
123502045	rs72552176	1.18214e-10	-1.61077	-1.54589	1.14053e-05	-1.38147	-1.56077	1.72949e-05	-1.3659	-1.56146
123502761	rs10400374	6.11219e-10	-1.5137	-4.00431e-10	3.78851e-05	-1.74175	-4.00431e-10	6.66009e-05	-1.57905	-4.00431e-10
123502821	rs41497645	1.38059e-10	-1.49434	-1.50714	1.53716e-05	-1.10081	-1.54297	1.97922e-05	-1.2639	-1.52858
123503218	rs72552201	1.53794e-10	-1.41537	-1.47817	1.93776e-05	-0.891585	-1.5206	2.39809e-05	-1.10031	-1.5002
123503250	rs72552202	1.03194e-10	-1.72879	-1.56376	9.06656e-06	-1.61113	-1.56058	1.25848e-05	-1.6859	-1.55938
123503652	rs72553910	5.11131e-10	-1.69253	-4.00431e-10	4.71891e-05	-1.52215	-4.00431e-10	7.14374e-05	-1.50894	-4.00431e-10
123503998	rs72552198	1.04522e-10	-1.73681	-1.54295	8.96885e-06	-1.63217	-1.55038	1.24965e-05	-1.70004	-1.55228
123504673	rs1148111	2.47922e-09	1.07841	-1.19187	5.05514e-05	-0.216509	-1.23681	0.000139239	0.414078	-1.25565
123504959	rs1148110	1.92742e-09	0.879938	-1.24516	4.15814e-05	-0.367242	-1.28141	0.000114202	0.255234	-1.29503
123505044	rs72552145	2.26377e-09	-0.20437	-4.00431e-10	0.000236705	0.0905038	-4.00431e-10	0.000297686	-0.0817275	-4.00431e-10
123505099	rs1148109	1.27471e-09	0.441394	-1.22008	4.04045e-05	-0.409616	-1.26775	8.60444e-05	-0.0741766	-1.24873
123505435	rs72552148	6.01857e-10	-1.52914	-4.00431e-10	5.13103e-05	-1.43842	-4.00431e-10	8.72023e-05	-1.30954	-4.00431e-10
123505525	rs1148108	1.67554e-09	0.640194	-1.14546	3.65052e-05	-0.539567	-1.23929	0.000100451	0.0465934	-1.21469
123506431	rs74236746	9.09711e-10	-1.26002e-10	-1.11603	9.09484e-05	-1.26002e-10	-0.866018	0.000103808	-1.26002e-10	-1.13522
123506875	rs7103714	1.01739e-10	-1.7422	-1.56454	8.43856e-06	-1.68205	-1.56145	1.17798e-05	-1.74575	-1.56563
123506998	rs148036043	1.18453e-09	-0.852055	-4.00431e-10	0.000103792	-0.733917	-4.00431e-10	0.000173416	-0.62207	-4.00431e-10
123507264	rs79506361	1.22005e-10	-1.59004	-1.53505	1.27257e-05	-1.27764	-1.55505	1.5614e-05	-1.48717	-1.54243
123507675	rs60093289	1.05866e-09	-1.26002e-10	-0.9644	9.13173e-05	-1.26002e-10	-0.86197	0.000125025	-1.26002e-10	-0.949252
123507800	rs78564934	1.19477e-10	-1.61663	-1.52941	1.2191e-05	-1.32401	-1.55161	1.51619e-05	-1.52151	-1.53748
123507901	rs1274205	1.04772e-10	-1.75192	-1.52545	9.48802e-06	-1.62543	-1.50085	1.32822e-05	-1.69526	-1.49608
123508279	rs138929797	5.82963e-10	-1.26002e-10	-1.56103	4.53058e-05	-1.26002e-10	-1.56287	6.77208e-05	-1.26002e-10	-1.56237
123508426	rs7111859	1.02267e-10	-1.7516	-1.54997	9.32081e-06	-1.59056	-1.5535	1.26642e-05	-1.68649	-1.5525
123508688	rs4554899	1.05239e-10	-1.73328	-1.53964	1.09917e-05	-1.43493	-1.54424	1.41231e-05	-1.58703	-1.54292
123508764	rs2276022	1.1536e-10	-1.63804	-1.54306	1.09581e-05	-1.42654	-1.55569	1.65786e-05	-1.41194	-1.55771
123508803	rs2276023	1.11618e-10	-1.67552	-1.53855	1.02906e-05	-1.49247	-1.55261	1.554e-05	-1.47941	-1.55494
123508842	rs7112258	1.02614e-10	-1.7397	-1.55848	1.00532e-05	-1.50761	-1.56081	1.32905e-05	-1.63056	-1.56016
123509236	rs56655956	1.09595e-10	-1.66913	-1.56323	1.15149e-05	-1.36814	-1.56453	1.49184e-05	-1.51098	-1.56419
123509551	rs75474128	5.01692e-10	-1.71117	-4.00431e-10	5.008e-05	-1.46269	-4.00431e-10	6.41795e-05	-1.61608	-4.00431e-10
123509684	rs61374905	1.58682e-10	-1.73829	-1.12396	1.46545e-05	-1.50142	-1.19014	1.96704e-05	-1.62618	-1.17247
123509787	rs59729072	1.10288e-10	-1.7392	-1.48686	1.05662e-05	-1.50536	-1.51329	1.40447e-05	-1.62897	-1.50655
123509994	rs74421140	1.26749e-10	-1.6051	-1.48185	1.24932e-05	-1.32427	-1.52685	1.55865e-05	-1.52482	-1.50654
123511529	rs58071488	1.38318e-10	-1.43892	-1.56068	2.39134e-05	-0.64635	-1.55552	2.79691e-05	-0.882495	-1.56417
123511651	rs1720344	1.16183e-10	-1.73963	-1.43436	1.04673e-05	-1.53093	-1.49712	1.42706e-05	-1.67653	-1.44304
123511775	rs72552141	5.96595e-10	-1.26002e-10	-1.53792	4.61033e-05	-1.26002e-10	-1.54542	6.84868e-05	-1.26002e-10	-1.55112
123511996	rs78513518	3.63947e-10	-0.681071	-1.35108	2.09861e-05	-0.911924	-1.42053	3.7304e-05	-0.760921	-1.39775
123512069	rs73031610	3.25625e-10	-0.713209	-1.4302	1.80948e-05	-0.94036	-1.54033	3.19055e-05	-0.791828	-1.52316
123512126	rs71490081	4.86551e-10	-1.74181	-4.00431e-10	4.41862e-05	-1.5879	-4.00431e-10	5.64922e-05	-1.74366	-4.00431e-10
123512205	rs67208860	5.82446e-10	-0.699573	-0.862347	3.94278e-05	-0.865255	-0.836585	7.08601e-05	-0.699347	-0.817712
123512507	rs73031614	2.25963e-10	-1.09346	-1.41533	2.73696e-05	-0.594009	-1.47287	4.1213e-05	-0.560232	-1.49878
123512670	rs1275087	1.08622e-10	-1.70326	-1.53803	9.0384e-06	-1.6138	-1.56103	1.19148e-05	-1.73528	-1.5647
123512757	rs1275086	1.48739e-10	-1.6379	-1.28906	1.66688e-05	-1.24728	-1.31549	2.08118e-05	-1.66229	-1.07996
123512957	rs76323658	8.49263e-10	-1.26002e-10	-1.18479	7.05598e-05	-1.26002e-10	-1.11985	0.000106755	-1.26002e-10	-1.10723
123513161	rs1275085	1.29033e-10	-1.60532	-1.46377	1.02845e-05	-1.55217	-1.4935	1.4853e-05	-1.58906	-1.4905
123513506	rs1783901	1.38007e-10	-1.62523	-1.37662	1.96295e-05	-0.962362	-1.43692	2.06267e-05	-1.4743	-1.27688
123513511	rs2280582	1.0036e-09	-1.26002e-10	-1.01781	8.44253e-05	-1.26002e-10	-0.940443	0.000128027	-1.26002e-10	-0.925522
123513512	rs72552167	6.40225e-10	-1.46734	-4.00431e-10	5.59835e-05	-1.35125	-4.00431e-10	8.62751e-05	-1.32023	-4.00431e-10
123513660	rs72552169	5.55085e-10	-1.61003	-4.00431e-10	3.75407e-05	-1.75089	-4.00431e-10	5.6134e-05	-1.75002	-4.00431e-10
123513704	rs72552170	5.9232e-10	-1.26002e-10	-1.54511	4.58243e-05	-1.26002e-10	-1.5515	6.81402e-05	-1.26002e-10	-1.5562
123513917	rs1477825	1.19028e-10	-1.73504	-1.41475	1.00553e-05	-1.58851	-1.47969	1.39253e-05	-1.69045	-1.45361
123513988	rs11822049	1.42769e-10	-1.48852	-1.47941	9.8433e-06	-1.55098	-1.53854	1.61785e-05	-1.48811	-1.50598
123514042	rs1709886	1.39441e-10	-1.70637	-1.28514	1.21927e-05	-1.50201	-1.37347	1.68328e-05	-1.63229	-1.32214
123514205	rs117946181	5.82191e-10	-1.26002e-10	-1.56236	4.54857e-05	-1.26002e-10	-1.55891	6.82319e-05	-1.26002e-10	-1.55485
123514379	rs117597320	5.82756e-10	-1.26002e-10	-1.56139	4.55469e-05	-1.26002e-10	-1.55757	6.83464e-05	-1.26002e-10	-1.55318
123514384	rs1720343	1.01601e-10	-1.74284	-1.56526	8.65197e-06	-1.653	-1.56553	1.17316e-05	-1.74975	-1.56573
123514458	rs118163803	5.80182e-10	-1.26002e-10	-1.56581	4.5188e-05	-1.26002e-10	-1.56548	6.75978e-05	-1.26002e-10	-1.56419
123514605	rs947915	1.32937e-10	-1.68158	-1.3577	1.72314e-05	-1.11535	-1.41423	1.95869e-05	-1.56167	-1.24124
123514821	rs947916	1.16906e-10	-1.72635	-1.44144	1.0109e-05	-1.56335	-1.49953	1.38276e-05	-1.67467	-1.47643
123515158	rs1274215	1.21473e-10	-1.56949	-1.55997	1.03002e-05	-1.47899	-1.56516	1.48136e-05	-1.51738	-1.56484
123515177	rs11604797	1.46707e-10	-1.46397	-1.47675	1.00725e-05	-1.52947	-1.53703	1.66177e-05	-1.46354	-1.50376
123515382	rs11219214	1.39549e-10	-1.66706	-1.32368	1.00152e-05	-1.69943	-1.37278	2.52611e-05	-1.45303	-1.09547
123515418	rs12421510	1.4764e-10	-1.70354	-1.23083	1.06194e-05	-1.73417	-1.27945	2.65629e-05	-1.54183	-0.956423
123515560	rs11605312	6.16255e-10	-1.26002e-10	-1.50549	4.85843e-05	-1.26002e-10	-1.49301	7.34693e-05	-1.26002e-10	-1.4809
123515644	rs1296514	1.09308e-10	-1.67977	-1.55522	1.02745e-05	-1.51128	-1.53537	1.28066e-05	-1.73406	-1.49375
123515680	rs75241151	9.42242e-10	-1.26002e-10	-1.08089	7.96777e-05	-1.26002e-10	-0.998321	0.000121564	-1.26002e-10	-0.977324
123515705	rs5023548	1.84274e-10	-1.676	-1.03673	1.32312e-05	-1.7297	-1.06403	3.59407e-05	-1.53118	-0.664712
123515787	rs1148107	1.70427e-09	-0.488266	-4.00431e-10	4.09569e-05	-1.66379	-4.00431e-10	6.67111e-05	-1.5774	-4.00431e-10
123516622	rs117288122	6.22624e-10	-1.26002e-10	-1.49521	5.70006e-05	-1.26002e-10	-1.33325	8.23103e-05	-1.26002e-10	-1.36727
123516712	rs7109479	2.48749e-10	-1.00751	-1.4052	1.57137e-05	-1.10952	-1.51225	2.76196e-05	-0.992088	-1.46715
123516865	rs72553918	8.46672e-10	-1.18784	-4.00431e-10	7.15204e-05	-1.10633	-4.00431e-10	0.000312513	-0.0331211	-4.00431e-10
123517087	rs28550270	1.42477e-10	-1.75088	-1.2191	1.28879e-05	-1.7346	-1.08543	2.01199e-05	-1.73483	-1.04123
123517311	rs28500703	1.47827e-10	-1.75184	-1.18127	1.36427e-05	-1.72204	-1.04106	2.13383e-05	-1.72234	-0.994919
123517810	rs76550750	5.31913e-10	-1.65268	-4.00431e-10	4.10428e-05	-1.6617	-4.00431e-10	5.86768e-05	-1.70572	-4.00431e-10
123517848	rs12418987	1.34308e-10	-1.74498	-1.28403	1.25289e-05	-1.69181	-1.15646	1.94104e-05	-1.69236	-1.1196
123517854	rs1720341	1.56427e-10	-1.69768	-1.17889	1.32853e-05	-1.75136	-1.03829	2.52553e-05	-1.5567	-0.992027
123517953	rs113610821	6.15778e-10	-1.26002e-10	-1.50627	4.80958e-05	-1.26002e-10	-1.50312	7.2318e-05	-1.26002e-10	-1.49669
123518078	rs113118953	6.13096e-10	-1.26002e-10	-1.51063	4.78807e-05	-1.26002e-10	-1.5076	7.19782e-05	-1.26002e-10	-1.5014
123518105	rs139022408	6.17105e-10	-1.26002e-10	-1.50412	4.82021e-05	-1.26002e-10	-1.50091	7.24859e-05	-1.26002e-10	-1.49437
123518206	rs192114895	6.30169e-10	-1.26002e-10	-1.48317	4.92471e-05	-1.26002e-10	-1.47946	7.41297e-05	-1.26002e-10	-1.47195
123518595	rs112248163	6.3843e-10	-1.26002e-10	-1.47014	4.99065e-05	-1.26002e-10	-1.46616	7.51633e-05	-1.26002e-10	-1.4581
123518917	rs1720340	1.14047e-10	-1.73891	-1.45364	1.09785e-05	-1.53104	-1.44932	1.38653e-05	-1.70775	-1.44063
123518956	rs115579682	6.42348e-10	-1.26002e-10	-1.46402	5.02191e-05	-1.26002e-10	-1.45991	7.56525e-05	-1.26002e-10	-1.45162
123519030	rs143495936	6.35199e-10	-1.26002e-10	-1.47522	4.96487e-05	-1.26002e-10	-1.47134	7.47595e-05	-1.26002e-10	-1.46349
123519043	rs1792016	1.64966e-10	-1.69681	-1.1266	1.41191e-05	-1.75127	-0.977518	2.69503e-05	-1.55506	-0.928716
123519255	rs1720339	1.14694e-10	-1.73677	-1.45012	1.09258e-05	-1.53944	-1.44574	1.39709e-05	-1.70388	-1.43691
123519652	rs11219215	1.42177e-10	-1.73606	-1.23602	1.37022e-05	-1.65977	-1.09898	2.13079e-05	-1.65903	-1.05966
123520004	rs1783902	1.15055e-10	-1.73677	-1.44697	1.09609e-05	-1.53944	-1.44253	1.40174e-05	-1.70388	-1.43359
123520063	rs1720337	1.15135e-10	-1.73677	-1.44628	1.09687e-05	-1.53944	-1.44183	1.40276e-05	-1.70388	-1.43286
123520135	rs75821015	1.44179e-09	-1.26002e-10	-0.655516	8.24441e-05	-1.26002e-10	-0.964189	0.000220202	-1.26002e-10	-0.383219
123520152	rs1612588	1.67336e-10	-1.68713	-1.12202	1.46317e-05	-1.7489	-0.944222	2.84749e-05	-1.5317	-0.897044
123520227	rs1613394	1.13462e-10	-1.73992	-1.45776	1.09791e-05	-1.52679	-1.45353	1.37791e-05	-1.70962	-1.44499
123520519	rs142328257	5.94328e-10	-1.54172	-4.00431e-10	5.8563e-05	-1.30621	-4.00431e-10	8.89311e-05	-1.2899	-4.00431e-10
123520679	rs151281499	5.81389e-10	-1.26002e-10	-1.56374	4.59777e-05	-1.26002e-10	-1.54815	6.76043e-05	-1.26002e-10	-1.56409
123520697	rs116850014	5.80793e-10	-1.26002e-10	-1.56476	4.54693e-05	-1.26002e-10	-1.55927	6.76065e-05	-1.26002e-10	-1.56406
123521166	rs1720329	1.17877e-10	-1.72952	-1.42999	1.08896e-05	-1.56325	-1.42525	1.44478e-05	-1.69151	-1.41571
123521210	rs1720328	1.17134e-10	-1.73363	-1.43221	1.10862e-05	-1.55051	-1.4201	1.43645e-05	-1.69839	-1.41461
123521431	rs148990499	6.95254e-10	-1.26002e-10	-1.38488	5.4429e-05	-1.26002e-10	-1.37941	8.2213e-05	-1.26002e-10	-1.36845
123521459	rs143487593	6.95803e-10	-1.26002e-10	-1.38409	5.44727e-05	-1.26002e-10	-1.37861	8.22807e-05	-1.26002e-10	-1.36763
123521760	rs180864547	7.00799e-10	-1.26002e-10	-1.37693	5.48696e-05	-1.26002e-10	-1.37135	8.28976e-05	-1.26002e-10	-1.36016
123521948	rs73031641	1.50196e-10	-1.72402	-1.19319	1.48042e-05	-1.63312	-1.04828	2.30708e-05	-1.63228	-1.00692
123522212	rs73031642	1.50922e-10	-1.72595	-1.18644	1.48626e-05	-1.63714	-1.04033	2.31686e-05	-1.63631	-0.998663
123522307	rs73031645	1.50922e-10	-1.72595	-1.18644	1.48626e-05	-1.63714	-1.04033	2.31686e-05	-1.63631	-0.998663
123522323	rs1791982	4.91282e-10	-1.73214	-4.00431e-10	4.56485e-05	-1.55534	-4.00431e-10	5.92584e-05	-1.69586	-4.00431e-10
123522545	rs73031648	1.51864e-10	-1.72312	-1.18305	1.50098e-05	-1.63127	-1.03633	2.34022e-05	-1.63042	-0.994511
123522605	rs73031649	1.62487e-10	-1.72509	-1.11346	1.58895e-05	-1.63535	-0.975301	2.50493e-05	-1.63452	-0.922403
123522675	rs80249747	5.80588e-10	-1.26002e-10	-1.56511	4.52786e-05	-1.26002e-10	-1.56348	6.75385e-05	-1.26002e-10	-1.56507
123522723	rs3862613	1.52854e-10	-1.72312	-1.17655	1.51249e-05	-1.63127	-1.02869	2.35886e-05	-1.63042	-0.98658
123522843	rs947913	4.87114e-10	-1.74066	-4.00431e-10	4.71238e-05	-1.52353	-4.00431e-10	5.83669e-05	-1.71102	-4.00431e-10
123522883	rs17127500	6.05811e-10	-1.26002e-10	-1.52259	4.54569e-05	-1.26002e-10	-1.55955	6.8989e-05	-1.26002e-10	-1.54382
123522995	rs3851095	2.08225e-10	-1.72883	-0.861704	2.12674e-05	-1.6433	-0.675833	3.37588e-05	-1.64249	-0.616032
123523002	rs3851096	2.02245e-10	-1.73547	-0.884201	2.00294e-05	-1.65836	-0.72075	3.16419e-05	-1.65761	-0.665674
123523087	rs79048900	7.45958e-10	-1.26002e-10	-1.31449	6.77116e-05	-1.26002e-10	-1.16105	0.000109252	-1.26002e-10	-1.08411
123523104	rs12419505	1.56338e-10	-1.71871	-1.15843	1.56975e-05	-1.61537	-1.00744	2.44628e-05	-1.6161	-0.964517
123523131	rs76766794	7.63456e-10	-1.26002e-10	-1.2913	6.9724e-05	-1.26002e-10	-1.13177	0.000112794	-1.26002e-10	-1.05221
123523314	rs1617513	4.8376e-10	-1.74757	-4.00431e-10	4.59006e-05	-1.54983	-4.00431e-10	5.8588e-05	-1.70724	-4.00431e-10
123523358	rs3862614	1.64423e-10	-1.69369	-1.13303	1.68127e-05	-1.5764	-0.977773	2.62758e-05	-1.57537	-0.933744
123523421	rs3781904	1.96538e-10	-1.50656	-1.14174	9.57395e-06	-1.70813	-1.40914	1.54998e-05	-1.75178	-1.28516
123523638	rs3851097	2.50245e-10	-1.72509	-0.681619	2.51479e-05	-1.63535	-0.516182	3.97633e-05	-1.63452	-0.460305
123523685	rs3851098	1.67523e-10	-1.7132	-1.09484	1.70783e-05	-1.60511	-0.933386	2.66982e-05	-1.60541	-0.887756
123523809	rs3851099	1.52428e-10	-1.74465	-1.15781	1.50975e-05	-1.67153	-0.990252	2.3393e-05	-1.68166	-0.943672
123523910	rs3851100	1.55047e-10	-1.7403	-1.14513	1.50417e-05	-1.66355	-1.00194	2.35478e-05	-1.67334	-0.945397
123524096	rs3851101	1.95923e-10	-1.74925	-0.902187	1.94608e-05	-1.67228	-0.735625	3.07015e-05	-1.68335	-0.670107
123524282	rs72552182	5.85853e-10	-1.26002e-10	-1.55609	4.55812e-05	-1.26002e-10	-1.55681	6.83173e-05	-1.26002e-10	-1.5536
123524295	rs68105605	1.494e-10	-1.53017	-1.39237	1.28393e-05	-1.49847	-1.32533	2.08552e-05	-1.47151	-1.26865
123524389	rs8192616	5.89663e-10	-1.26002e-10	-1.5496	4.52666e-05	-1.26002e-10	-1.56374	6.82196e-05	-1.26002e-10	-1.55503
123524411	rs3851102	2.17843e-10	-1.74253	-0.80285	2.3036e-05	-1.68866	-0.550587	3.55343e-05	-1.69821	-0.50906
123524690	rs3851103	2.70134e-10	-1.7022	-0.628041	2.9683e-05	-1.6506	-0.335135	4.69092e-05	-1.64583	-0.283717
123524743	rs3851104	2.70369e-10	-1.68377	-0.645599	3.2071e-05	-1.62492	-0.283441	5.00022e-05	-1.61959	-0.246114
123525201	rs7483687	2.61458e-10	-1.68377	-0.679114	2.88752e-05	-1.62492	-0.38841	4.54955e-05	-1.61959	-0.340567
123525272	rs12420563	2.05731e-10	-1.65627	-0.946318	2.21879e-05	-1.58822	-0.688538	3.45196e-05	-1.58218	-0.654061
123525460	rs12420603	2.78477e-10	-1.63362	-0.666198	3.12445e-05	-1.56093	-0.373534	4.91265e-05	-1.55798	-0.325393
123525464	rs12422066	2.86494e-10	-1.62223	-0.649207	3.23236e-05	-1.54653	-0.353986	5.08484e-05	-1.54346	-0.305455
123525875	rs7925076	8.10071e-10	-1.26002e-10	-1.23203	4.87025e-05	-1.26002e-10	-1.49058	0.000100796	-1.26002e-10	-1.16467
123525925	rs72552131	1.4181e-09	-0.67208	-4.00431e-10	7.79407e-05	-1.02036	-4.00431e-10	9.88965e-05	-1.18369	-4.00431e-10
123525958	rs72552132	5.97046e-10	-1.26002e-10	-1.53716	4.65883e-05	-1.26002e-10	-1.53496	6.99204e-05	-1.26002e-10	-1.53041
123526095	rs55820109	2.1003e-10	-1.6277	-0.954207	2.27176e-05	-1.55524	-0.697931	3.51113e-05	-1.5556	-0.663638
123526139	rs56327912	2.71133e-10	-1.64947	-0.677079	3.0185e-05	-1.5829	-0.386065	4.72926e-05	-1.58324	-0.338175
123526147	rs56066654	2.69669e-10	-1.64947	-0.682495	2.99972e-05	-1.5829	-0.392307	4.69924e-05	-1.58324	-0.344542
123526190	rs72552179	5.92375e-10	-1.26002e-10	-1.54502	4.62091e-05	-1.26002e-10	-1.54313	6.93079e-05	-1.26002e-10	-1.53921
123526289	rs150447663	5.95725e-10	-1.26002e-10	-1.53938	4.64812e-05	-1.26002e-10	-1.53726	6.97482e-05	-1.26002e-10	-1.53287
123526296	rs56037734	2.65259e-10	-1.65659	-0.691855	2.94038e-05	-1.59209	-0.403099	4.60531e-05	-1.59242	-0.355553
123526298	rs187918561	5.91648e-10	-1.26002e-10	-1.54624	4.61498e-05	-1.26002e-10	-1.54442	6.92115e-05	-1.26002e-10	-1.5406
123526472	rs55648229	2.63393e-10	-1.67843	-0.677079	2.8855e-05	-1.62796	-0.386065	4.5266e-05	-1.62704	-0.338175
123526649	rs12575613	2.75178e-10	-1.65315	-0.658588	3.04428e-05	-1.59569	-0.364776	4.77826e-05	-1.59464	-0.31646
123526886	rs74490124	5.84095e-10	-1.26002e-10	-1.55909	4.53374e-05	-1.26002e-10	-1.56218	6.75165e-05	-1.26002e-10	-1.56539
123527069	rs1148085	1.64435e-10	-1.69795	-1.12869	9.83745e-06	-1.68017	-1.40994	1.50761e-05	-1.75192	-1.31273
123527194	rs188017552	5.92243e-10	-1.26002e-10	-1.54524	4.61983e-05	-1.26002e-10	-1.54337	6.92903e-05	-1.26002e-10	-1.53946
123527229	rs74514855	1.07387e-10	-1.73951	-1.5132	9.82127e-06	-1.56652	-1.52524	1.41774e-05	-1.60093	-1.52518
123527286	rs3887312	2.79437e-10	-1.64938	-0.646996	3.09975e-05	-1.59096	-0.351444	4.8667e-05	-1.5899	-0.302863
123527362	rs7481662	2.1588e-10	-1.62761	-0.926827	2.32661e-05	-1.56394	-0.665372	3.60361e-05	-1.5628	-0.630448
123527616	rs34571151	2.19392e-10	-1.61594	-0.922356	2.37265e-05	-1.54965	-0.660067	3.67544e-05	-1.54847	-0.62504
123527648	rs35700471	2.89461e-10	-1.63138	-0.629754	3.2333e-05	-1.56859	-0.331634	5.07872e-05	-1.56746	-0.282663
123527665	rs35080956	2.18658e-10	-1.62377	-0.91787	2.36256e-05	-1.55923	-0.654746	3.66008e-05	-1.55808	-0.619618
123527762	rs189777382	5.93606e-10	-1.26002e-10	-1.54294	4.63092e-05	-1.26002e-10	-1.54097	6.94702e-05	-1.26002e-10	-1.53687
123528078	rs10893054	1.11265e-10	-1.72952	-1.48772	9.48641e-06	-1.58011	-1.54634	1.33892e-05	-1.61811	-1.56521
123528121	rs35402345	2.85796e-10	-1.66938	-0.604495	3.05718e-05	-1.61629	-0.339939	4.81869e-05	-1.61532	-0.287356
123528281	rs73013311	2.84061e-10	-1.67547	-0.604495	3.03331e-05	-1.62413	-0.339939	4.78093e-05	-1.62319	-0.287356
123528438	rs55820039	2.84061e-10	-1.67547	-0.604495	3.03331e-05	-1.62413	-0.339939	4.78093e-05	-1.62319	-0.287356
123528496	rs55980129	2.2004e-10	-1.65315	-0.882196	2.29645e-05	-1.59569	-0.646673	3.57016e-05	-1.59464	-0.607926
123528616	rs11219218	1.21585e-10	-1.58218	-1.54636	2.13203e-05	-0.900209	-1.41644	2.24515e-05	-1.30331	-1.3631
123528678	rs4936837	2.28261e-10	-1.37509	-1.12358	3.50289e-05	-0.524638	-1.2955	3.23577e-05	-0.952507	-1.34841
123528735	rs189674240	6.08831e-10	-1.51761	-4.00431e-10	3.77734e-05	-1.74471	-4.00431e-10	5.66532e-05	-1.74082	-4.00431e-10
123528845	rs79924689	6.84167e-10	-1.26002e-10	-1.40095	6.19055e-05	-1.26002e-10	-1.2507	9.51877e-05	-1.26002e-10	-1.22192
123528979	rs12419737	3.10929e-10	-1.65651	-0.53308	3.36808e-05	-1.59992	-0.259459	5.31796e-05	-1.5989	-0.205195
123529023	rs148051314	5.95254e-10	-1.26002e-10	-1.54017	4.6443e-05	-1.26002e-10	-1.53808	6.96865e-05	-1.26002e-10	-1.53376
123529242	rs12417316	3.07096e-10	-1.66306	-0.538931	3.31833e-05	-1.60822	-0.266041	5.23854e-05	-1.60723	-0.211912
123529277	rs12420072	2.38743e-10	-1.63875	-0.815013	2.48558e-05	-1.57771	-0.585511	3.89998e-05	-1.57661	-0.537599
123529321	rs73013317	2.39993e-10	-1.42986	-1.01868	1.93261e-05	-1.58791	-0.826947	3.16615e-05	-1.54394	-0.77872
123529331	rs73013318	2.47508e-10	-1.40752	-1.01019	1.98334e-05	-1.57185	-0.817092	3.25671e-05	-1.52591	-0.768549
123529861	rs141790377	5.93912e-10	-1.26002e-10	-1.54242	4.63341e-05	-1.26002e-10	-1.54043	6.95105e-05	-1.26002e-10	-1.53629
123529882	rs12574384	3.16678e-10	-1.72483	-0.44644	3.40041e-05	-1.6876	-0.162234	5.45947e-05	-1.67182	-0.106007
123529927	rs150549214	5.98656e-10	-1.26002e-10	-1.53447	4.67185e-05	-1.26002e-10	-1.53217	7.01296e-05	-1.26002e-10	-1.52742
123530080	rs56383565	7.71292e-10	-1.74671	0.465624	7.76027e-05	-1.74706	0.722354	0.000107696	-1.73013	0.631677
123530129	rs55925800	2.39398e-10	-1.70736	-0.743663	2.5214e-05	-1.66185	-0.487059	4.0017e-05	-1.64335	-0.445115
123530134	rs12574402	2.38883e-10	-1.70952	-0.743663	2.51366e-05	-1.66493	-0.487059	3.98821e-05	-1.64672	-0.445115
123530184	rs139593359	5.93259e-10	-1.26002e-10	-1.54352	4.6281e-05	-1.26002e-10	-1.54158	6.94246e-05	-1.26002e-10	-1.53752
123531111	rs12420547	2.40778e-10	-1.71366	-0.731616	2.63198e-05	-1.67091	-0.435075	4.23916e-05	-1.65332	-0.377499
123531112	rs10893055	1.95867e-10	-1.41836	-1.23336	3.01454e-05	-0.58953	-1.38075	2.93669e-05	-0.971653	-1.42624
123531288	rs12577081	2.41272e-10	-1.71162	-0.731616	2.6398e-05	-1.66795	-0.435075	4.25305e-05	-1.65005	-0.377499
123531495	rs10893056	1.23174e-10	-1.56502	-1.55054	2.17788e-05	-0.86228	-1.43309	2.2834e-05	-1.27567	-1.37385
123531634	rs73617640	1.14472e-09	-0.886239	-4.00431e-10	8.60843e-05	-0.920983	-4.00431e-10	0.000144531	-0.804273	-4.00431e-10
123531675	rs11219219	2.44912e-10	-1.7176	-0.710659	2.68141e-05	-1.67669	-0.410697	4.31877e-05	-1.6597	-0.352512
123531774	rs12416865	2.46176e-10	-1.7176	-0.705509	2.6975e-05	-1.67669	-0.404713	4.34534e-05	-1.6597	-0.346379
123531831	rs12420938	2.45831e-10	-1.7176	-0.706913	2.62758e-05	-1.67669	-0.430974	4.21355e-05	-1.6597	-0.377177
123532164	rs10893057	1.23057e-10	-1.56502	-1.55149	2.17175e-05	-0.86228	-1.43591	2.27567e-05	-1.27567	-1.37724
123532191	rs11219220	1.90683e-10	-1.40945	-1.26909	2.98507e-05	-0.57295	-1.40715	2.9098e-05	-0.958059	-1.44904
123532339	rs111446772	5.97289e-10	-1.26002e-10	-1.53675	4.56364e-05	-1.26002e-10	-1.5556	6.95628e-05	-1.26002e-10	-1.53554
123532387	rs12792528	1.92411e-10	-1.40043	-1.26909	3.03533e-05	-0.556255	-1.40715	2.94996e-05	-0.944349	-1.44904
123532411	rs12793042	1.24149e-10	-1.55912	-1.54856	2.21866e-05	-0.849456	-1.42736	2.32086e-05	-1.26627	-1.36697
123532789	rs116567806	2.48396e-10	-1.71949	-0.694646	2.72408e-05	-1.67949	-0.392099	4.3882e-05	-1.66281	-0.333453
123532947	rs1148106	2.00824e-10	-1.73464	-0.892086	9.88859e-06	-1.70334	-1.38159	1.73184e-05	-1.74477	-1.18123
123533066	rs113668453	1.15321e-09	-0.878853	-4.00431e-10	8.67094e-05	-0.913747	-4.00431e-10	0.000145652	-0.796546	-4.00431e-10
123533067	rs1828940	1.87389e-10	-1.41836	-1.27761	2.91782e-05	-0.58953	-1.41336	2.85528e-05	-0.971653	-1.45436
123533180	rs1828941	1.2366e-10	-1.56502	-1.5466	2.20773e-05	-0.86228	-1.41948	2.31848e-05	-1.27567	-1.3586
123533192	rs2199571	1.24656e-10	-1.55912	-1.54448	2.24914e-05	-0.849456	-1.41372	2.35643e-05	-1.26627	-1.35176
123533828	rs12800696	1.91549e-10	-1.41836	-1.25565	2.9651e-05	-0.58953	-1.39728	2.89497e-05	-0.971653	-1.44055
123533904	rs12802137	1.89872e-10	-1.42715	-1.25565	2.91669e-05	-0.605993	-1.39728	2.85622e-05	-0.985131	-1.44055
123534129	rs10893058	1.23323e-10	-1.55912	-1.55523	2.15804e-05	-0.849456	-1.45507	2.25054e-05	-1.26627	-1.39774
123534312	rs10893059	1.25139e-10	-1.54704	-1.55269	2.23226e-05	-0.823537	-1.44717	2.3162e-05	-1.24721	-1.38804
123534585	rs10893061	1.86354e-10	-1.47018	-1.23133	2.7613e-05	-0.688154	-1.36987	2.72868e-05	-1.05206	-1.4193
123534728	rs11219221	1.86354e-10	-1.47018	-1.23133	2.7613e-05	-0.688154	-1.36987	2.72868e-05	-1.05206	-1.4193
123534978	rs185368921	7.08142e-10	-1.26002e-10	-1.36651	5.42901e-05	-1.26002e-10	-1.38197	8.42063e-05	-1.26002e-10	-1.3445
123535048	rs2027769	1.85164e-10	-1.47826	-1.22966	2.73216e-05	-0.70391	-1.36472	2.70011e-05	-1.06483	-1.41706
123535164	rs12226826	1.22598e-10	-1.56502	-1.55523	2.13054e-05	-0.86228	-1.45507	2.22949e-05	-1.27567	-1.39774
123535299	rs10893062	1.22501e-10	-1.56502	-1.55601	2.12507e-05	-0.86228	-1.45764	2.22243e-05	-1.27567	-1.40091
123535353	rs73617644	1.03147e-09	-0.990414	-4.00431e-10	7.7737e-05	-1.02298	-4.00431e-10	0.000129586	-0.913423	-4.00431e-10
123535452	rs150059784	7.57169e-10	-1.29957	-4.00431e-10	4.0414e-05	-1.67713	-4.00431e-10	6.10822e-05	-1.66555	-4.00431e-10
123535537	rs10893063	1.83935e-10	-1.47826	-1.23632	2.70779e-05	-0.70391	-1.37368	2.6852e-05	-1.06483	-1.42259
123535563	rs10790582	1.83935e-10	-1.47826	-1.23632	2.70779e-05	-0.70391	-1.37368	2.6852e-05	-1.06483	-1.42259
123535902	rs12416995	1.83935e-10	-1.47826	-1.23632	2.70779e-05	-0.70391	-1.37368	2.6852e-05	-1.06483	-1.42259
123536194	rs146849585	5.96497e-10	-1.26002e-10	-1.53808	4.65438e-05	-1.26002e-10	-1.53592	6.98489e-05	-1.26002e-10	-1.53143
123536211	rs12574109	2.45655e-10	-1.74151	-0.683718	2.66149e-05	-1.71542	-0.379419	4.26907e-05	-1.70332	-0.320461
123536245	rs10893064	1.84554e-10	-1.47018	-1.24103	2.74091e-05	-0.688154	-1.37728	2.71128e-05	-1.05206	-1.4257
123536309	rs11219223	1.84554e-10	-1.47018	-1.24103	2.74091e-05	-0.688154	-1.37728	2.71128e-05	-1.05206	-1.4257
123536485	rs57733143	1.90652e-10	-1.46115	-1.21755	2.83984e-05	-0.670688	-1.35929	2.79314e-05	-1.03788	-1.41013
123536655	rs35333123	1.82909e-10	-1.47018	-1.24999	2.72231e-05	-0.688154	-1.38409	2.69543e-05	-1.05206	-1.43156
123536984	rs140740842	5.95776e-10	-1.26002e-10	-1.53929	4.64854e-05	-1.26002e-10	-1.53717	6.97548e-05	-1.26002e-10	-1.53278
123537058	rs55898146	2.45655e-10	-1.74151	-0.683718	2.66149e-05	-1.71542	-0.379419	4.26907e-05	-1.70332	-0.320461
123537272	rs4935840	1.82602e-10	-1.47018	-1.25167	2.70853e-05	-0.688154	-1.38916	2.68347e-05	-1.05206	-1.43601
123537571	rs7945134	1.82909e-10	-1.47018	-1.24999	2.72231e-05	-0.688154	-1.38409	2.69543e-05	-1.05206	-1.43156
123537835	rs7945504	1.89714e-10	-1.46115	-1.22248	2.83587e-05	-0.670688	-1.36069	2.78649e-05	-1.03788	-1.41252
123537845	rs7945510	2.58047e-10	-1.73929	-0.636719	2.82174e-05	-1.71136	-0.325012	4.53486e-05	-1.69865	-0.264733
123537865	rs7930574	1.89736e-10	-1.46115	-1.22237	2.83612e-05	-0.670688	-1.3606	2.7867e-05	-1.03788	-1.41244
123538025	rs117600181	6.32604e-10	-1.47931	-4.00431e-10	4.29826e-05	-1.61552	-4.00431e-10	6.09965e-05	-1.66695	-4.00431e-10
123538053	rs1903822	1.84582e-10	-1.46115	-1.24991	2.77674e-05	-0.670688	-1.38176	2.7364e-05	-1.03788	-1.43066
123538441	rs1903824	1.21597e-10	-1.58495	-1.54349	2.08884e-05	-0.909118	-1.428	2.21809e-05	-1.31402	-1.36451
123538546	rs10893065	1.6361e-10	-1.51538	-1.31629	2.47708e-05	-0.736304	-1.43034	2.41255e-05	-1.12352	-1.47098
123539375	rs12577878	2.91064e-10	-1.74874	-0.50687	3.29181e-05	-1.7254	-0.156885	5.23373e-05	-1.7242	-0.0958517
123539438	rs73617650	1.08351e-09	-0.94119	-4.00431e-10	8.15737e-05	-0.974803	-4.00431e-10	0.00013645	-0.861809	-4.00431e-10
123539476	rs10790583	2.2974e-10	-1.6547	-0.837503	1.51143e-05	-1.36235	-1.29831	2.66724e-05	-1.41155	-1.08258
123539490	rs10790584	2.31227e-10	-1.6547	-0.831052	1.51736e-05	-1.36235	-1.2944	2.6813e-05	-1.41155	-1.07733
123539559	rs12577909	3.16835e-10	-1.74814	-0.422636	3.63297e-05	-1.7237	-0.0599709	5.78818e-05	-1.72247	0.00310483
123539747	rs10893066	1.35858e-10	-1.52999	-1.48755	2.6661e-05	-0.791392	-1.30172	2.79846e-05	-1.22802	-1.21809
123539877	rs1148105	2.93611e-10	-1.05375	-1.19314	5.55787e-05	-0.390645	-0.967864	2.9647e-05	-1.41069	-0.977711
123539938	rs11219224	1.31861e-10	-1.5665	-1.4809	2.64104e-05	-0.812945	-1.28961	2.8996e-05	-1.20639	-1.20422
123539940	rs10893067	2.21737e-10	-1.66412	-0.863549	1.50715e-05	-1.3495	-1.314	2.71409e-05	-1.37297	-1.10376
123540059	rs10893068	2.2e-10	-1.64614	-0.889387	1.50743e-05	-1.33394	-1.32938	2.62187e-05	-1.38662	-1.12467
123540469	rs3741115	4.83987e-10	-1.74441	-0.0026877	5.93961e-05	-1.70925	0.417165	9.5609e-05	-1.70695	0.489452
123540960	rs12270609	5.00451e-10	-1.71365	-4.00431e-10	3.9354e-05	-1.70371	-4.00431e-10	5.913e-05	-1.69803	-4.00431e-10
123541618	rs3919865	2.59366e-10	-1.29636	-1.07456	4.63024e-05	-0.684506	-0.856609	5.0419e-05	-1.16601	-0.691387
123541633	rs73017443	1.39872e-09	0.110732	-0.796576	9.13647e-05	-0.0721503	-0.789301	0.000150005	-0.0781087	-0.68899
123542020	rs1275096	2.13335e-10	-1.72403	-0.84226	2.90072e-05	-1.43553	-0.573239	4.48559e-05	-1.60002	-0.374294
123542439	rs17674621	8.28415e-10	-1.20964	-4.00431e-10	0.000128044	-0.523937	-4.00431e-10	0.00134582	1.42699	-4.00431e-10
123542656	rs1111906	2.65172e-10	-1.74793	-0.600844	3.16692e-05	-1.63538	-0.285584	4.82699e-05	-1.74543	-0.155533
123543428	rs1275097	1.01604e-10	-1.74477	-1.5633	9.0639e-06	-1.68633	-1.48568	1.1989e-05	-1.75188	-1.5419
123543643	rs17127533	2.75192e-10	-1.30191	-1.00978	5.97408e-05	-0.497847	-0.788448	5.95554e-05	-1.07613	-0.614725
123543905	rs12418011	1.85584e-10	-1.69261	-1.01304	1.6751e-05	-1.17884	-1.37901	2.07158e-05	-1.72484	-1.02203
123543984	rs1275098	2.73154e-10	-1.74525	-0.573871	3.3091e-05	-1.62251	-0.254543	4.99658e-05	-1.74346	-0.122963
123544096	rs1275099	2.67288e-10	-1.74239	-0.59844	3.25485e-05	-1.61076	-0.282815	4.86605e-05	-1.74027	-0.152627
123544218	rs1275100	2.70936e-10	-1.74518	-0.582095	3.30252e-05	-1.61504	-0.264002	4.95836e-05	-1.74122	-0.132886
123544547	rs4586179	2.82961e-10	-1.74239	-0.541458	3.47517e-05	-1.61076	-0.217316	5.2121e-05	-1.74027	-0.083926
123544601	rs4491232	2.42312e-10	-1.69308	-0.745843	3.52355e-05	-1.3675	-0.446756	5.47963e-05	-1.53468	-0.239466
123544766	rs147774114	7.94654e-10	-1.25125	-4.00431e-10	0.000120222	-0.586968	-4.00431e-10	0.00121541	1.32507	-4.00431e-10
123544929	rs7107548	2.82941e-10	-1.74246	-0.541458	3.49345e-05	-1.60552	-0.217316	5.21919e-05	-1.73891	-0.083926
123545042	rs138108421	2.10319e-09	-0.277947	-4.00431e-10	0.00011807	-0.605032	-4.00431e-10	0.000134518	-0.876068	-4.00431e-10
123545130	rs7124162	1.85053e-10	-1.49884	-1.20967	2.41911e-05	-1.05781	-1.13252	2.49791e-05	-1.55384	-1.00589
123545176	rs1290018	2.86304e-10	-1.72838	-0.543726	3.65806e-05	-1.5499	-0.226896	5.28176e-05	-1.71909	-0.0918354
123545537	rs1275050	1.13869e-10	-1.75185	-1.44226	1.33129e-05	-1.75175	-1.03582	1.6806e-05	-1.6915	-1.26453
123545587	rs10893069	3.09136e-10	-1.21893	-0.976446	7.31806e-05	-0.321565	-0.761814	6.99625e-05	-0.941572	-0.588235
123545743	rs10750238	3.99595e-10	-1.03478	-0.903924	9.42205e-05	-0.150152	-0.680519	8.61433e-05	-0.818614	-0.50314
123546302	rs11600478	5.06216e-10	-1.70219	-4.00431e-10	3.87975e-05	-1.71796	-4.00431e-10	5.72293e-05	-1.7307	-4.00431e-10
123546571	rs75728790	1.24401e-10	-1.55195	-1.55369	1.16536e-05	-1.3686	-1.5521	2.16434e-05	-1.13961	-1.56346
123546585	rs10790585	4.39924e-10	-0.96724	-0.875314	0.000108782	-0.0499653	-0.636995	9.71017e-05	-0.741778	-0.460229
123546810	rs150671341	1.18731e-09	-0.849714	-4.00431e-10	0.000233111	0.0752048	-4.00431e-10	0.000303233	-0.0632654	-4.00431e-10
123546995	rs113986909	4.8337e-10	-1.74837	-4.00431e-10	3.9094e-05	-1.71034	-4.00431e-10	5.80074e-05	-1.7172	-4.00431e-10
123547026	rs12793258	4.99483e-10	-1.71558	-4.00431e-10	3.83775e-05	-1.72884	-4.00431e-10	5.67515e-05	-1.73908	-4.00431e-10
123547170	rs1275051	1.13808e-10	-1.75045	-1.44419	1.33339e-05	-1.75077	-1.03523	1.72201e-05	-1.66618	-1.26551
123547203	rs117724123	1.41723e-09	-1.26002e-10	-0.672698	0.000145605	-1.26002e-10	-0.395415	0.000195294	-1.26002e-10	-0.50326
123547510	rs1975922	1.24124e-10	-1.54876	-1.55912	1.14728e-05	-1.37841	-1.55792	2.14014e-05	-1.14889	-1.56542
123547812	rs7128268	1.24725e-10	-1.54429	-1.55875	1.17138e-05	-1.35802	-1.55752	2.18934e-05	-1.12626	-1.56532
123547893	rs7113899	3.10999e-10	-1.37083	-0.818534	4.82162e-05	-0.919092	-0.581523	4.535e-05	-1.48631	-0.47705
123548100	rs1275052	1.1489e-10	-1.75045	-1.43472	1.35339e-05	-1.75077	-1.02034	1.74399e-05	-1.66618	-1.25282
123548302	rs1111905	4.3773e-10	-1.00733	-0.84022	0.000106121	-0.109261	-0.602472	9.65191e-05	-0.787339	-0.420686
123548404	rs1111904	2.83075e-10	-0.973883	-1.30956	3.63595e-05	-0.253672	-1.52918	1.83954e-05	-1.52028	-1.34538
123548719	rs10790586	4.45668e-10	-0.994085	-0.835496	0.000109486	-0.0896105	-0.590904	9.90382e-05	-0.772267	-0.409993
123548753	rs10790587	4.39802e-10	-1.00733	-0.835496	0.000107355	-0.109261	-0.590904	9.75567e-05	-0.787339	-0.409993
123548813	rs78504668	8.5487e-10	-1.17821	-4.00431e-10	0.000122958	-0.564464	-4.00431e-10	0.000166553	-0.662454	-4.00431e-10
123548990	rs10790588	4.42526e-10	-1.00733	-0.829322	0.000108124	-0.109261	-0.583772	9.83171e-05	-0.787339	-0.40223
123549139	rs12282758	5.07088e-10	-1.70047	-4.00431e-10	3.88528e-05	-1.71653	-4.00431e-10	5.7294e-05	-1.72957	-4.00431e-10
123549145	rs10790589	4.42526e-10	-1.00733	-0.829322	0.000108124	-0.109261	-0.583772	9.83171e-05	-0.787339	-0.40223
123549724	rs1841876	1.25523e-10	-1.53649	-1.56017	1.18218e-05	-1.3473	-1.55907	2.21835e-05	-1.11277	-1.56565
123550470	rs34591296	1.05496e-10	-1.71075	-1.55973	8.094e-06	-1.72495	-1.56023	1.19843e-05	-1.73615	-1.55802
123550508	rs61904896	1.26994e-10	-1.52451	-1.5605	1.20123e-05	-1.33095	-1.55943	2.2642e-05	-1.09226	-1.5657
123550602	rs10790590	4.6205e-10	-0.994085	-0.799397	0.000113429	-0.0896105	-0.555518	0.000103126	-0.772267	-0.369545
123550960	rs11219229	4.47139e-10	-1.01989	-0.806396	0.000105183	-0.157055	-0.563557	9.9875e-05	-0.795553	-0.378294
123551169	rs7127157	4.50986e-10	-1.01989	-0.797831	0.000103749	-0.157055	-0.577281	9.8629e-05	-0.795553	-0.390848
123551356	rs11603495	5.06216e-10	-1.70219	-4.00431e-10	3.87975e-05	-1.71796	-4.00431e-10	5.72293e-05	-1.7307	-4.00431e-10
123551373	rs11605663	4.66044e-10	-0.994085	-0.790791	0.000111877	-0.0896105	-0.569296	0.000101835	-0.772267	-0.382145
123551455	rs11607607	4.66044e-10	-0.994085	-0.790791	0.000111877	-0.0896105	-0.569296	0.000101835	-0.772267	-0.382145
123551792	rs1720327	3.17045e-10	-0.971245	-1.19887	4.0329e-05	-0.224105	-1.45514	2.15878e-05	-1.50671	-1.19893
123551808	rs148087847	7.8838e-10	-1.25917	-4.00431e-10	0.000118775	-0.599075	-4.00431e-10	0.00119171	1.30538	-4.00431e-10
123551828	rs11219231	3.60809e-10	-1.16413	-0.876681	8.98123e-05	-0.232643	-0.645946	8.49945e-05	-0.87431	-0.46087
123551959	rs34221089	4.8778e-10	-1.73929	-4.00431e-10	3.83172e-05	-1.73041	-4.00431e-10	5.77355e-05	-1.72189	-4.00431e-10
123552052	rs10790591	4.71572e-10	-0.98072	-0.792364	0.000116631	-0.0698453	-0.547447	0.000105628	-0.757081	-0.360763
123552095	rs10790592	4.88047e-10	-0.94638	-0.792364	0.000117614	-0.0614517	-0.547447	0.000107475	-0.739745	-0.360763
123552323	rs12289745	4.8102e-10	-0.96724	-0.786007	0.000119844	-0.0499653	-0.540154	0.000108111	-0.741778	-0.352831
123552325	rs12289746	4.74579e-10	-0.98072	-0.786007	0.000117485	-0.0698453	-0.540154	0.000106469	-0.757081	-0.352831
123552657	rs147516595	5.68361e-10	-1.5864	-4.00431e-10	5.41913e-05	-1.38379	-4.00431e-10	8.52822e-05	-1.3318	-4.00431e-10
123553458	rs1791698	1.20733e-10	-1.75191	-1.38366	1.49478e-05	-1.75121	-0.920537	1.82221e-05	-1.69893	-1.17621
123554086	rs2298809	3.26794e-10	-1.37058	-0.769243	5.1362e-05	-0.912343	-0.525069	4.83382e-05	-1.48183	-0.417716
123554152	rs1720326	1.22457e-10	-1.75122	-1.37017	1.53567e-05	-1.74939	-0.895362	1.83931e-05	-1.7092	-1.15659
123554210	rs2256714	3.3197e-10	-1.36225	-0.761858	5.38581e-05	-0.873327	-0.51663	4.982e-05	-1.46049	-0.408854
123554233	rs2298810	3.54633e-10	-1.35229	-0.705786	5.73229e-05	-0.858391	-0.469218	5.29413e-05	-1.45187	-0.356717
123554239	rs2298811	3.51116e-10	-1.36225	-0.705786	5.64731e-05	-0.873327	-0.469218	5.24864e-05	-1.46049	-0.356717
123554466	rs2298812	3.31902e-10	-1.36246	-0.761858	5.14942e-05	-0.91821	-0.51663	4.85931e-05	-1.48543	-0.408854
123554546	rs12799073	5.12583e-10	-1.68969	-4.00431e-10	3.9536e-05	-1.6991	-4.00431e-10	5.81853e-05	-1.71413	-4.00431e-10
123554586	rs1676623	2.46659e-10	-1.04846	-1.37268	3.20664e-05	-0.358215	-1.55029	1.67973e-05	-1.55294	-1.4036
123554882	rs1631727	2.93328e-10	-1.07996	-1.1679	1.77242e-05	-1.36275	-1.13863	2.29728e-05	-1.45157	-1.19188
123555027	rs192113629	2.7998e-10	-0.865365	-1.42907	3.43666e-05	-0.567161	-1.27206	6.8201e-05	-0.279239	-1.27607
123555558	rs1783900	2.43836e-10	-1.04846	-1.38419	3.19659e-05	-0.358215	-1.55343	1.66213e-05	-1.55294	-1.41414
123555695	rs12275251	5.05359e-10	-1.70389	-4.00431e-10	3.87433e-05	-1.71935	-4.00431e-10	5.71663e-05	-1.7318	-4.00431e-10
123556331	rs10893070	3.90347e-10	-1.32499	-0.637128	6.33455e-05	-0.894558	-0.333148	5.93219e-05	-1.46522	-0.229566
123556523	rs1676637	2.32058e-10	-1.08136	-1.40081	3.03913e-05	-0.40468	-1.55747	1.60904e-05	-1.57026	-1.42929
123556694	rs1783899	2.4265e-10	-1.08136	-1.35618	3.07234e-05	-0.40468	-1.54661	1.67145e-05	-1.57026	-1.39124
123556793	rs61904933	1.32347e-10	-1.4831	-1.56063	1.2699e-05	-1.27522	-1.55956	2.42667e-05	-1.02294	-1.56572
123557061	rs1792012	1.28926e-10	-1.75163	-1.31829	1.74852e-05	-1.75024	-0.764719	2.03073e-05	-1.7053	-1.06149
123557164	rs7123157	5.2344e-10	-1.66873	-4.00431e-10	3.9915e-05	-1.68956	-4.00431e-10	5.85809e-05	-1.70736	-4.00431e-10
123557416	rs1299132	2.27736e-10	-1.09215	-1.40882	2.98779e-05	-0.41999	-1.5592	1.58846e-05	-1.57585	-1.43656
123557595	rs111969875	2.77539e-10	-1.18426	-1.11893	1.68557e-05	-1.64641	-0.905212	2.0609e-05	-1.66789	-1.08414
123557596	rs12273127	5.26983e-10	-1.66199	-4.00431e-10	4.01495e-05	-1.6837	-4.00431e-10	5.88729e-05	-1.70239	-4.00431e-10
123557641	rs1275095	1.34069e-10	-1.75192	-1.27888	1.87286e-05	-1.75127	-0.694989	2.16183e-05	-1.69836	-1.00586
123558114	rs138464080	8.26361e-10	-1.21212	-4.00431e-10	0.000127566	-0.527674	-4.00431e-10	0.00133775	1.42098	-4.00431e-10
123558484	rs143353395	1.45823e-09	-0.644176	-4.00431e-10	8.3206e-05	-0.954991	-4.00431e-10	0.000111289	-1.06563	-4.00431e-10
123558648	rs1275094	1.33831e-10	-1.75189	-1.28069	1.87739e-05	-1.75161	-0.692236	2.17028e-05	-1.69472	-1.00561
123559094	rs13377283	5.24603e-10	-1.66651	-4.00431e-10	3.99918e-05	-1.68763	-4.00431e-10	5.86763e-05	-1.70573	-4.00431e-10
123559141	rs74781199	1.23894e-09	-0.807148	-4.00431e-10	9.85309e-05	-0.78594	-4.00431e-10	0.000155592	-0.730529	-4.00431e-10
123559250	rs77142475	3.27015e-10	-0.580845	-1.5583	0.00392812	4.1959	-1.29629	5.57704e-05	-0.204543	-1.55198
123559278	rs1275093	2.26247e-10	-1.07048	-1.43705	3.06654e-05	-0.389281	-1.5639	1.56606e-05	-1.56457	-1.46205
123559526	rs1540122	3.71649e-10	-1.33545	-0.675759	5.86793e-05	-0.926507	-0.377716	5.54914e-05	-1.48555	-0.275987
123559776	rs139908680	5.26846e-10	-1.66225	-4.00431e-10	4.26012e-05	-1.62443	-4.00431e-10	6.90917e-05	-1.54233	-4.00431e-10
123559904	rs1275092	2.40089e-10	-1.01591	-1.43224	3.31323e-05	-0.312537	-1.56327	1.6193e-05	-1.53546	-1.45773
123560330	rs7946492	3.8247e-10	-1.31456	-0.667943	6.20421e-05	-0.879808	-0.368689	5.76575e-05	-1.45666	-0.266582
123560639	rs11219239	5.25784e-10	-1.66426	-4.00431e-10	4.007e-05	-1.68568	-4.00431e-10	5.87737e-05	-1.70407	-4.00431e-10
123561015	rs61904935	1.30522e-10	-1.5	-1.55761	1.2456e-05	-1.29782	-1.55629	2.3614e-05	-1.05095	-1.56498
123561136	rs61904936	1.30372e-10	-1.5	-1.55876	1.24405e-05	-1.29782	-1.55753	2.36059e-05	-1.05095	-1.56532
123561185	rs1894092	3.89154e-10	-1.15574	-0.809436	0.000103423	-0.214953	-0.522529	9.68429e-05	-0.863058	-0.341618
123561239	rs1894093	3.77561e-10	-1.32499	-0.670433	6.13489e-05	-0.894558	-0.365174	5.72471e-05	-1.46522	-0.265167
123561378	rs11823554	1.29869e-10	-1.50424	-1.55839	1.23747e-05	-1.30352	-1.55713	2.34415e-05	-1.05804	-1.56522
123561732	rs1275091	1.66807e-10	-1.75146	-1.06086	2.67491e-05	-1.75192	-0.337892	2.92903e-05	-1.68706	-0.713444
123561974	rs7114006	3.99825e-10	-1.31472	-0.623408	6.41697e-05	-0.897431	-0.317348	6.00828e-05	-1.46892	-0.213119
123562091	rs1275090	1.64712e-10	-1.75189	-1.07307	2.62518e-05	-1.75161	-0.35697	2.8609e-05	-1.69472	-0.729327
123562397	rs3901231	4.12905e-10	-1.14439	-0.761552	0.000111401	-0.196749	-0.46642	0.000104341	-0.849202	-0.2809
123562425	rs71490084	5.69278e-10	-1.58479	-4.00431e-10	5.22533e-05	-1.42021	-4.00431e-10	7.40361e-05	-1.47321	-4.00431e-10
123562482	rs3901232	1.28064e-10	-1.52045	-1.55618	1.21355e-05	-1.32542	-1.55475	2.28269e-05	-1.08534	-1.56448
123562543	rs1275089	1.69286e-10	-1.75146	-1.04611	2.737e-05	-1.75192	-0.314943	2.98563e-05	-1.68706	-0.694307
123562563	rs4372466	1.28119e-10	-1.52045	-1.55575	1.21412e-05	-1.32542	-1.55429	2.28307e-05	-1.08534	-1.56431
123563231	rs12789647	5.22732e-10	-1.67009	-4.00431e-10	3.95215e-05	-1.69947	-4.00431e-10	5.80404e-05	-1.71663	-4.00431e-10
123563411	rs10790593	4.11862e-10	-1.29226	-0.616208	6.79533e-05	-0.848427	-0.309063	6.24884e-05	-1.43829	-0.204496
123563463	rs12576271	1.25862e-10	-1.54041	-1.55356	1.18057e-05	-1.35268	-1.55505	2.20506e-05	-1.11953	-1.56489
123563470	rs10893071	4.02211e-10	-1.14439	-0.787792	0.000107332	-0.196749	-0.503632	0.000100425	-0.849202	-0.319153
123563640	rs73617702	5.30312e-10	-1.65569	-4.00431e-10	4.03709e-05	-1.6782	-4.00431e-10	5.91503e-05	-1.69768	-4.00431e-10
123563671	rs1275088	1.9638e-10	-1.75146	-0.897643	3.42826e-05	-1.75192	-0.089755	3.60858e-05	-1.68706	-0.504802
123563711	rs1074339	1.82098e-10	-1.74992	-0.974692	3.05512e-05	-1.75148	-0.20542	3.31343e-05	-1.67469	-0.602508
123563806	rs35268676	4.81679e-10	-1.75188	-4.00431e-10	3.75303e-05	-1.75116	-4.00431e-10	5.61925e-05	-1.74898	-4.00431e-10
123564147	rs3901307	3.93521e-10	-1.13177	-0.822252	0.000105188	-0.176603	-0.543962	9.7617e-05	-0.833838	-0.362877
123564207	rs3901306	3.98104e-10	-1.12019	-0.822252	0.000107144	-0.158178	-0.543962	9.9001e-05	-0.819759	-0.362877
123564224	rs3851105	5.74968e-10	-0.846097	-0.728745	0.000152235	0.0825029	-0.433388	0.000134165	-0.627689	-0.251007
123564425	rs10893072	3.85961e-10	-1.14439	-0.829031	0.000102273	-0.196749	-0.551912	9.53029e-05	-0.849202	-0.371504
123564532	rs1617377	1.93318e-10	-1.49657	-1.16825	1.27519e-05	-1.69164	-1.13899	1.70089e-05	-1.75181	-1.19222
123564959	rs3929234	5.20772e-10	-1.67384	-4.00431e-10	3.97392e-05	-1.69397	-4.00431e-10	5.83634e-05	-1.71108	-4.00431e-10
123565400	rs1720324	2.25138e-10	-1.01056	-1.50189	3.33056e-05	-0.305059	-1.56552	1.55522e-05	-1.53255	-1.50102
123565706	rs61904937	1.25804e-10	-1.55768	-1.53675	1.17689e-05	-1.37655	-1.5343	2.1632e-05	-1.14967	-1.55392
123566177	rs66961264	5.35459e-10	-1.64603	-4.00431e-10	4.07148e-05	-1.66972	-4.00431e-10	5.95842e-05	-1.69038	-4.00431e-10
123566375	rs1625876	2.30198e-10	-0.973002	-1.51721	3.42379e-05	-0.279985	-1.56299	1.55441e-05	-1.5171	-1.51699
123566547	rs1624234	2.12376e-10	-1.74495	-0.825846	3.73324e-05	-1.74836	-0.00808307	4.0047e-05	-1.65167	-0.436042
123566597	rs11219240	3.79187e-10	-1.12405	-0.867075	9.92411e-05	-0.164315	-0.614443	9.12174e-05	-0.824451	-0.440069
123566663	rs10893073	3.59869e-10	-1.14387	-0.89954	9.2179e-05	-0.200188	-0.65239	8.53519e-05	-0.849602	-0.481382
123566943	rs10790594	3.96923e-10	-1.09047	-0.854942	0.000101647	-0.161055	-0.593749	9.39596e-05	-0.807724	-0.427177
123567064	rs189802387	4.86225e-10	-1.74248	-4.00431e-10	4.30247e-05	-1.61453	-4.00431e-10	6.07505e-05	-1.67099	-4.00431e-10
123567208	rs77463603	6.70387e-10	-1.26002e-10	-1.4213	4.54195e-05	-1.26002e-10	-1.56037	7.00358e-05	-1.26002e-10	-1.52876
123567645	rs1676624	1.87955e-10	-1.52743	-1.16552	5.4534e-05	-0.691304	-0.686181	2.03609e-05	-1.55298	-1.21117
123567950	rs113018888	6.01217e-09	-0.215992	0.988377	0.000515763	-0.430721	1.30006	0.00101098	-0.0879526	1.22886
123567972	rs1783891	4.85562e-10	-1.74385	-4.00431e-10	7.9082e-05	-1.00583	-4.00431e-10	0.0001156	-1.02763	-4.00431e-10
123568002	rs143597554	3.47974e-10	-0.561498	-1.51553	0.00478073	4.2096	-1.11356	5.65736e-05	-0.253633	-1.48859
123568060	rs12422042	7.21123e-10	0.217395	-1.56574	0.0201002	5.94724	-1.41506	0.00014823	0.785813	-1.56482
123568191	rs77467121	7.70245e-10	-1.28245	-4.00431e-10	0.000109531	-0.680107	-4.00431e-10	0.000160489	-0.699538	-4.00431e-10
123568321	rs4430519	3.04348e-10	-1.70358	-0.507402	2.87802e-05	-1.69346	-0.323159	3.67202e-05	-1.74769	-0.426746
123568339	rs4519103	3.3884e-10	-1.66608	-0.437548	3.33417e-05	-1.63173	-0.237769	4.05904e-05	-1.72694	-0.347293
123568404	rs12419599	1.98385e-10	-1.75187	-0.88708	1.9557e-05	-1.75119	-0.651785	2.69275e-05	-1.72888	-0.755741
123568444	rs4936839	4.75076e-10	-0.232877	-1.5328	0.00880747	4.86485	-1.1578	7.33945e-05	0.0331133	-1.51503
123568464	rs4406833	2.06781e-10	-1.74452	-0.852969	1.8509e-05	-1.74079	-0.717261	2.53717e-05	-1.74654	-0.79759
123569127	rs75365803	4.90577e-10	-1.73357	-4.00431e-10	3.84284e-05	-1.72751	-4.00431e-10	5.91208e-05	-1.69818	-4.00431e-10
123569208	rs7121606	8.57885e-10	0.364708	-1.53939	0.000205029	1.4938	-1.54696	0.000116484	0.439513	-1.45953
123569546	rs7946804	6.83369e-10	0.048379	-1.4505	7.61535e-05	0.316184	-1.35974	0.00025018	1.03173	-1.28732
123569635	rs73017488	9.9639e-10	-1.02502	-4.00431e-10	0.000120763	-0.582483	-4.00431e-10	0.000129765	-0.912044	-4.00431e-10
123569684	rs77952010	7.70444e-10	-1.28219	-4.00431e-10	0.000134008	-0.478408	-4.00431e-10	0.000199744	-0.480729	-4.00431e-10
123569986	rs10893076	8.16452e-10	0.29834	-1.52253	0.00018101	1.35888	-1.53664	0.000108168	0.336027	-1.43011
123570507	rs150302367	1.38527e-09	-1.26002e-10	-0.695502	6.59505e-05	-1.26002e-10	-1.1874	0.000103763	-1.26002e-10	-1.13566
123571044	rs12576771	1.18141e-10	-1.75153	-1.40575	1.27145e-05	-1.6022	-1.23137	1.71047e-05	-1.66806	-1.27035
123571670	rs76753565	6.50665e-10	-1.45116	-4.00431e-10	4.74855e-05	-1.51589	-4.00431e-10	6.62872e-05	-1.58377	-4.00431e-10
123571731	rs1275055	1.20783e-10	-1.70469	-1.43047	9.50626e-06	-1.68922	-1.43514	1.29233e-05	-1.7486	-1.47013
123571899	rs7103749	4.4297e-10	-0.478166	-1.35749	0.00687061	4.47544	-1.01674	6.0547e-05	-0.20977	-1.46458
123572317	rs7120416	6.21762e-10	-0.229573	-1.26702	0.0147508	5.13241	-0.909673	8.56525e-05	0.0703045	-1.39777
123572594	rs111552296	8.61319e-10	-1.26002e-10	-1.17069	4.97472e-05	-1.26002e-10	-1.46936	7.64263e-05	-1.26002e-10	-1.44144
123572781	rs74369528	8.41126e-10	-1.19441	-4.00431e-10	0.00037023	0.537815	-4.00431e-10	7.7942e-05	-1.4218	-4.00431e-10
123572839	rs566702626	8.57219e-10	-1.26002e-10	-1.17546	4.96304e-05	-1.26002e-10	-1.47171	7.62225e-05	-1.26002e-10	-1.44411
123573188	rs146248233	9.56295e-10	-1.26002e-10	-1.06609	5.25489e-05	-1.26002e-10	-1.41457	8.12646e-05	-1.26002e-10	-1.38006
123574464	rs77462319	1.0097e-09	-1.26002e-10	-1.01174	5.32746e-05	-1.26002e-10	-1.40085	8.37617e-05	-1.26002e-10	-1.34979
123575057	rs1275054	3.96326e-10	-0.388842	-1.55808	1.78114e-05	-0.930632	-1.56584	2.97388e-05	-0.831518	-1.5538
123575348	rs1275053	1.51106e-10	-1.34636	-1.56482	7.86661e-06	-1.74818	-1.56551	1.25234e-05	-1.68741	-1.56276
123576294	rs150440803	1.2984e-09	-0.760265	-4.00431e-10	8.16681e-05	-0.973646	-4.00431e-10	0.00012294	-0.966068	-4.00431e-10
123576316	rs59884071	1.2029e-10	-1.72212	-1.41713	1.26418e-05	-1.64995	-1.18935	2.03662e-05	-1.44926	-1.31463
123577048	rs80241721	1.29387e-09	-0.763762	-4.00431e-10	0.000226068	0.0445262	-4.00431e-10	0.000237727	-0.306644	-4.00431e-10
123577400	rs116416443	3.99775e-10	-0.455121	-1.48313	0.0202765	5.27726	-0.736349	4.89775e-05	-0.401758	-1.48465
123577923	rs113912976	1.11289e-10	-1.74433	-1.4727	7.89464e-06	-1.74951	-1.56062	1.2098e-05	-1.73547	-1.54926
123577937	rs79860085	9.45159e-10	-1.0778	-4.00431e-10	4.97348e-05	-1.4696	-4.00431e-10	7.21421e-05	-1.49913	-4.00431e-10
123578396	rs10893077	6.9653e-10	-0.540263	-0.842782	0.0012639	1.72633	0.0393193	0.000208109	0.456165	-0.895867
123578628	rs552820	2.42654e-10	-0.964388	-1.47313	2.60603e-05	-0.680158	-1.43574	4.67578e-05	-0.492175	-1.44061
123579108	rs527200	2.45829e-10	-0.973103	-1.45142	2.48685e-05	-0.752484	-1.41022	4.45088e-05	-0.566523	-1.41556
123579805	rs61904947	5.62431e-10	-1.59689	-4.00431e-10	3.82422e-05	-1.73237	-4.00431e-10	5.8738e-05	-1.70468	-4.00431e-10
123580333	rs116894786	7.10824e-10	-1.26002e-10	-1.36273	5.98883e-05	-1.26002e-10	-1.28383	8.97089e-05	-1.26002e-10	-1.2812
123582183	rs146782700	8.82244e-10	-1.26002e-10	-1.14669	4.8732e-05	-1.26002e-10	-1.48997	7.50343e-05	-1.26002e-10	-1.45982
123582990	rs143876782	2.45199e-09	-1.26002e-10	-0.124501	8.97481e-05	-1.26002e-10	-0.879303	0.000146074	-1.26002e-10	-0.793651
123583263	rs475710	8.02239e-10	-0.271491	-0.970257	7.01066e-05	0.0655909	-1.19188	0.000118664	0.172111	-1.17358
123584482	rs139230231	3.10199e-09	-1.26002e-10	0.110642	0.000105852	-1.26002e-10	-0.714265	0.000173922	-1.26002e-10	-0.619159
123584780	rs141682794	3.24853e-09	-1.26002e-10	0.156801	0.000109402	-1.26002e-10	-0.681277	0.000180075	-1.26002e-10	-0.584394
123584834	rs80047114	7.2959e-10	-1.33667	-4.00431e-10	0.000136172	-0.462393	-4.00431e-10	0.000200587	-0.476517	-4.00431e-10
123584884	rs4936840	3.37389e-10	-0.608428	-1.49949	0.018564	5.02672	-0.574051	4.2742e-05	-0.530361	-1.49222
123584964	rs552467	1.23518e-10	-1.73317	-1.3796	9.66401e-06	-1.70374	-1.40416	1.6747e-05	-1.64376	-1.31579
123585552	rs557862	2.57363e-10	-0.819038	-1.55963	2.58392e-05	-0.575161	-1.54926	4.74082e-05	-0.365707	-1.55326
123585609	rs558021	6.86704e-10	-0.0385448	-1.35871	0.000663974	2.26743	-1.1455	0.000413336	1.73443	-1.48794
123585613	rs78305547	5.88244e-10	-1.26002e-10	-1.55201	4.94503e-05	-1.26002e-10	-1.47534	7.46082e-05	-1.26002e-10	-1.46552
123585960	rs655756	2.63368e-10	-0.794788	-1.56081	2.7043e-05	-0.527653	-1.55123	4.9595e-05	-0.318903	-1.55497
123586519	rs75522719	1.38712e-09	-1.22603	0.531858	0.000173071	-1.54605	1.32344	0.000179696	-1.57291	0.986406
123587101	rs12271464	1.06246e-10	-1.73381	-1.52959	1.05995e-05	-1.67037	-1.34514	1.83882e-05	-1.41008	-1.45597
123587111	rs503766	1.54796e-09	0.504568	-1.08903	0.00330391	2.78499	-0.0584359	0.000252483	0.947626	-1.19405
123587691	rs627134	1.2096e-10	-1.72827	-1.40543	9.24355e-06	-1.71085	-1.44153	1.57978e-05	-1.65456	-1.36334
123587947	rs625888	4.78998e-10	-0.192075	-1.56538	4.64631e-05	0.0231007	-1.56075	7.81646e-05	0.143897	-1.56285
123588507	rs182770565	6.06207e-10	-1.52193	-4.00431e-10	4.8666e-05	-1.49133	-4.00431e-10	8.15675e-05	-1.37633	-4.00431e-10
123588665	rs1791700	6.71358e-10	-0.0222943	-1.39756	0.000615853	2.2484	-1.2017	0.000390597	1.70089	-1.51098
123589679	rs570664	2.76557e-10	-0.746135	-1.5606	2.79939e-05	-0.49345	-1.55087	5.17262e-05	-0.277139	-1.55466
123589755	rs79242892	1.59281e-09	-0.555903	-4.00431e-10	9.35319e-05	-0.838008	-4.00431e-10	0.0001608	-0.697603	-4.00431e-10
123590140	rs4935841	2.86031e-10	-0.827976	-1.44508	0.0116087	4.37005	-0.386849	3.37835e-05	-0.822457	-1.43534
123591425	rs148801387	2.82776e-10	-0.847751	-1.43675	0.0113182	4.31898	-0.361118	3.34079e-05	-0.842291	-1.42668
123591552	rs56752464	1.29879e-10	-1.56592	-1.49663	1.41643e-05	-1.43892	-1.28667	2.64725e-05	-1.08977	-1.41189
123591574	rs111450226	7.67604e-10	-1.28588	-4.00431e-10	0.000138053	-0.448671	-4.00431e-10	0.000202673	-0.466171	-4.00431e-10
123592239	rs2276410	1.24689e-10	-1.59528	-1.50805	1.32087e-05	-1.48531	-1.31013	2.43751e-05	-1.15503	-1.42918
123592258	rs75111799	3.26283e-09	-1.26002e-10	0.161196	0.000109748	-1.26002e-10	-0.678127	0.000180673	-1.26002e-10	-0.581076
123592978	rs12224104	7.1203e-10	-1.26002e-10	-1.36104	5.47164e-05	-1.26002e-10	-1.37415	8.75849e-05	-1.26002e-10	-1.30516
123593007	rs2282646	1.08857e-09	0.14715	-1.08369	0.00216311	3.12029	-0.817299	0.0013546	2.67898	-1.24548
123593222	rs597530	2.79817e-10	-0.733497	-1.56152	2.95877e-05	-0.436493	-1.55246	5.40633e-05	-0.231582	-1.55603
123593252	rs17127619	2.7995e-10	-0.869223	-1.42532	0.0110782	4.26313	-0.326708	3.3086e-05	-0.863828	-1.41483
123593984	rs146443156	3.0368e-09	-1.26002e-10	0.0894035	0.000104264	-1.26002e-10	-0.729383	0.000171171	-1.26002e-10	-0.635102
123594240	rs481168	1.0774e-10	-1.74375	-1.50569	8.72626e-06	-1.68114	-1.52883	1.46381e-05	-1.61099	-1.48315
123594259	rs1077911	1.08332e-10	-1.71247	-1.53149	1.07767e-05	-1.63615	-1.36277	1.95505e-05	-1.33792	-1.46685
123594720	rs147017971	4.82339e-10	-1.75051	-4.00431e-10	3.75389e-05	-1.75093	-4.00431e-10	5.6611e-05	-1.74156	-4.00431e-10
123595492	rs17127621	2.3634e-10	-1.01993	-1.44395	0.00772498	3.95924	-0.383337	2.95589e-05	-0.957215	-1.43417
123595927	rs2126709	2.4041e-10	-0.98985	-1.45696	0.00747942	3.94111	-0.397512	2.85152e-05	-0.984837	-1.44249
123596055	rs10904	1.31084e-10	-1.58898	-1.46434	1.41496e-05	-1.39789	-1.32873	2.6158e-05	-1.08718	-1.42643
123596521	rs12223520	5.81223e-10	-1.26002e-10	-1.56402	4.51747e-05	-1.26002e-10	-1.56577	6.79879e-05	-1.26002e-10	-1.55844
123596703	rs3183878	1.31392e-10	-1.49333	-1.55764	1.2121e-05	-1.43101	-1.45036	2.52307e-05	-1.02365	-1.52605
123597804	rs679597	4.71404e-10	-0.368831	-1.40461	0.000508883	2.35292	-1.49702	0.000659915	1.94722	-1.23287
123598620	rs687414	4.68391e-10	-0.368831	-1.41102	0.000506767	2.35292	-1.50118	0.000653844	1.94722	-1.24212
123598691	rs687335	4.595e-10	-0.384837	-1.41418	0.000491966	2.32532	-1.50322	0.000634026	1.92101	-1.24669
123598941	rs2282644	3.59167e-10	-0.568977	-1.47639	0.000689597	2.6229	-1.46311	0.000982888	2.36265	-1.24992
123599044	rs675172	2.83592e-10	-0.719669	-1.56195	3.99222e-05	-0.159125	-1.53025	0.000144052	0.754385	-1.56198
123600475	rs1144507	4.47275e-10	-0.384837	-1.44115	0.000483742	2.32532	-1.52007	0.00060934	1.92101	-1.2864
123600592	rs75975034	6.05029e-10	-1.26002e-10	-1.52388	4.8536e-05	-1.26002e-10	-1.494	7.37541e-05	-1.26002e-10	-1.47703
123600656	rs34819525	2.33879e-10	-1.06256	-1.41179	0.00783357	3.73922	-0.149355	2.8586e-05	-1.05779	-1.36706
123601065	rs2282643	4.91649e-10	-1.73562	0.00422698	8.22208e-05	-1.75172	0.784817	8.65868e-05	-1.74754	0.430917
123601916	rs2282642	4.58066e-10	-0.384837	-1.4173	0.000490982	2.32532	-1.50522	0.000631153	1.92101	-1.25123
123601933	rs2282641	1.29467e-10	-1.74339	-1.32233	1.70941e-05	-0.980316	-1.55726	1.75174e-05	-1.67978	-1.23479
123602016	rs1144506	3.09475e-10	-0.631518	-1.56276	4.65927e-05	-0.00725028	-1.52761	0.000171741	0.929301	-1.56108
123602199	rs1144505	4.55256e-10	-0.384837	-1.42346	0.000489067	2.32532	-1.50913	0.000625507	1.92101	-1.26022
123602244	rs1144504	3.09603e-10	-0.631518	-1.56235	4.65278e-05	-0.00725028	-1.52901	0.000171658	0.929301	-1.56156
123602657	rs1144503	3.09856e-10	-0.631518	-1.56153	4.64132e-05	-0.00725028	-1.53148	0.000171519	0.929301	-1.56237
123602885	rs1144502	4.47281e-10	-0.40251	-1.42346	0.000474345	2.29475	-1.50913	0.000607625	1.89201	-1.26022
123602945	rs1880058	4.47281e-10	-0.40251	-1.42346	0.000474345	2.29475	-1.50913	0.000607625	1.89201	-1.26022
123602951	rs141196378	1.77926e-09	-1.26002e-10	-0.445205	0.00014651	-1.26002e-10	-0.389213	0.000206165	-1.26002e-10	-0.449089
123603015	rs34875118	2.27143e-10	-1.09906	-1.40451	0.00721669	3.6353	-0.127458	2.77863e-05	-1.09442	-1.3588
123603922	rs4935842	2.93804e-10	-0.680794	-1.56545	4.55981e-05	-0.0688774	-1.48757	0.000161759	0.85277	-1.54443
123603954	rs4935843	3.31299e-10	-0.57357	-1.55257	0.000195451	1.45108	-1.55208	0.000311506	1.51732	-1.55367
123604385	rs145616030	1.95727e-09	-1.26002e-10	-0.34985	0.000161541	-1.26002e-10	-0.291553	0.000226755	-1.26002e-10	-0.353895
123604573	rs116948993	2.43234e-09	-0.132547	-4.00431e-10	0.000253725	0.159942	-4.00431e-10	0.000482274	0.400747	-4.00431e-10
123604716	rs138268828	2.11489e-09	-1.26002e-10	-0.272398	0.000174865	-1.26002e-10	-0.212295	0.000244985	-1.26002e-10	-0.276571
123604809	rs57227485	2.15388e-10	-1.14828	-1.40843	0.0063186	3.4921	-0.117159	2.65672e-05	-1.14382	-1.35427
123605053	rs1791715	3.93625e-10	-0.553006	-1.40075	0.000369949	2.03088	-1.49383	0.000487288	1.64184	-1.23075
123605320	rs138953778	2.10662e-09	-1.26002e-10	-0.276314	0.000174166	-1.26002e-10	-0.216301	0.000244029	-1.26002e-10	-0.28048
123605937	rs9326264	8.03715e-10	0.115643	-1.35555	0.000965797	2.44082	-0.944177	0.000579071	1.99934	-1.41568
123606029	rs6590005	3.7067e-10	-0.552107	-1.46173	0.000714034	2.64206	-1.44744	0.00102553	2.37806	-1.22286
123606198	rs149396753	1.76865e-09	-1.26002e-10	-0.451185	0.000145615	-1.26002e-10	-0.395341	0.000204938	-1.26002e-10	-0.455058
123606265	rs144788408	1.2113e-09	-1.26002e-10	-0.829703	9.87032e-05	-1.26002e-10	-0.784192	0.000140459	-1.26002e-10	-0.83285
123606317	rs79213271	6.87724e-10	-1.39577	-4.00431e-10	4.22914e-05	-1.63173	-4.00431e-10	6.17168e-05	-1.65521	-4.00431e-10
123606326	rs77303532	1.46105e-10	-1.75102	-1.1938	1.43764e-05	-1.18861	-1.52212	1.92198e-05	-1.73464	-1.08718
123606359	rs10502267	1.46092e-10	-1.75112	-1.1938	1.46873e-05	-1.16721	-1.52212	1.9316e-05	-1.72965	-1.08718
123606912	rs187108455	1.7483e-09	-1.26002e-10	-0.462755	0.000143899	-1.26002e-10	-0.407198	0.000202585	-1.26002e-10	-0.466608
123607153	rs192847556	1.90524e-09	-1.26002e-10	-0.376793	0.000157146	-1.26002e-10	-0.319137	0.000220737	-1.26002e-10	-0.380793
123607228	rs184864474	1.90524e-09	-1.26002e-10	-0.376793	0.000157146	-1.26002e-10	-0.319137	0.000220737	-1.26002e-10	-0.380793
123607251	rs189272784	1.90229e-09	-1.26002e-10	-0.378344	0.000156896	-1.26002e-10	-0.320726	0.000220396	-1.26002e-10	-0.382342
123607372	rs184680886	1.89273e-09	-1.26002e-10	-0.383378	0.000156089	-1.26002e-10	-0.325881	0.000219291	-1.26002e-10	-0.387367
123607508	rs117415079	6.41202e-10	-1.46581	-4.00431e-10	4.32912e-05	-1.60836	-4.00431e-10	6.9481e-05	-1.53671	-4.00431e-10
123607623	rs181471338	1.76294e-09	-1.26002e-10	-0.454416	0.000145134	-1.26002e-10	-0.398652	0.000204278	-1.26002e-10	-0.458284
123607964	rs189016011	1.97601e-09	-1.26002e-10	-0.340321	0.000163124	-1.26002e-10	-0.281799	0.000228923	-1.26002e-10	-0.344382
123608184	rs10893078	4.95921e-10	-0.536359	-1.18638	0.000446751	2.06041	-1.33472	0.000668404	1.66981	-0.94268
123608244	rs149918164	2.08639e-09	-1.26002e-10	-0.285966	0.000172455	-1.26002e-10	-0.226175	0.000241688	-1.26002e-10	-0.290116
123608274	rs10893079	3.97704e-10	-0.553006	-1.39044	0.000372497	2.03088	-1.48696	0.000494465	1.64184	-1.21613
123608458	rs11219262	2.90104e-10	-0.714183	-1.54473	3.9945e-05	-0.134217	-1.55459	0.000145477	0.767426	-1.56518
123608530	rs76575174	2.04728e-09	-1.26002e-10	-0.304887	0.000169148	-1.26002e-10	-0.245535	0.000237166	-1.26002e-10	-0.309007
123608581	rs1940185	4.93243e-10	-0.536359	-1.19179	0.000444869	2.06041	-1.33894	0.000663778	1.66981	-0.949625
123609061	rs143249784	1.91051e-09	-1.26002e-10	-0.374032	0.00015759	-1.26002e-10	-0.316311	0.000221346	-1.26002e-10	-0.378037
123609076	rs10466599	4.93243e-10	-0.536359	-1.19179	0.000444869	2.06041	-1.33894	0.000663778	1.66981	-0.949625
123609137	rs148364828	1.9246e-09	-1.26002e-10	-0.366681	0.000158781	-1.26002e-10	-0.308784	0.000222977	-1.26002e-10	-0.370698
123609168	rs10466600	3.89872e-10	-0.569537	-1.3938	0.00036089	2.00147	-1.48921	0.000478605	1.61399	-1.22088
123609225	rs150453583	1.91051e-09	-1.26002e-10	-0.374032	0.00015759	-1.26002e-10	-0.316311	0.000221346	-1.26002e-10	-0.378037
123609247	rs571546685	1.89897e-09	-1.26002e-10	-0.380088	0.000156616	-1.26002e-10	-0.322512	0.000220012	-1.26002e-10	-0.384083
123609299	rs10466601	3.91184e-10	-0.569537	-1.39044	0.000361702	2.00147	-1.48696	0.000480884	1.61399	-1.21613
123609306	rs143500186	2.05057e-09	-1.26002e-10	-0.303283	0.000169426	-1.26002e-10	-0.243893	0.000237546	-1.26002e-10	-0.307405
123609307	rs147175233	2.05057e-09	-1.26002e-10	-0.303283	0.000169426	-1.26002e-10	-0.243893	0.000237546	-1.26002e-10	-0.307405
123609364	rs3741114	5.06773e-10	-0.504409	-1.19668	0.000468904	2.11683	-1.34274	0.000695849	1.72327	-0.955906
123609391	rs3741113	4.0438e-10	-0.536359	-1.39044	0.000383659	2.06041	-1.48696	0.00050849	1.66981	-1.21613
123609457	rs138738981	1.73974e-09	-1.26002e-10	-0.467666	0.000143177	-1.26002e-10	-0.412231	0.000201594	-1.26002e-10	-0.47151
123609532	rs528325214	1.87709e-09	-1.26002e-10	-0.391676	0.000154769	-1.26002e-10	-0.334379	0.000217482	-1.26002e-10	-0.395652
123609534	rs546790743	1.87709e-09	-1.26002e-10	-0.391676	0.000154769	-1.26002e-10	-0.334379	0.000217482	-1.26002e-10	-0.395652
123609634	rs1557429	1.02081e-10	-1.746	-1.55739	8.62898e-06	-1.6738	-1.54738	1.36257e-05	-1.6007	-1.5651
123609762	rs1557428	4.94647e-10	-1.72531	-4.00431e-10	3.88402e-05	-1.71686	-4.00431e-10	6.05384e-05	-1.67449	-4.00431e-10
123609763	rs1557427	2.96119e-10	-0.686476	-1.55192	4.51995e-05	-0.14132	-1.4239	0.000154741	0.772836	-1.50885
123609932	rs1557425	3.97704e-10	-0.553006	-1.39044	0.000372497	2.03088	-1.48696	0.000494465	1.64184	-1.21613
123610288	rs10893080	4.3873e-10	-0.454831	-1.39044	0.000442799	2.20377	-1.48696	0.000582504	1.8057	-1.21613
123610361	rs11219263	3.4829e-10	-0.514299	-1.56182	3.39281e-05	-0.30043	-1.55164	5.73573e-05	-0.174188	-1.55428
123610395	rs80235231	1.1625e-10	-1.75163	-1.42178	1.52413e-05	-1.08694	-1.56537	1.51259e-05	-1.70806	-1.3533
123610464	rs10750239	3.97704e-10	-0.553006	-1.39044	0.000372497	2.03088	-1.48696	0.000494465	1.64184	-1.21613
123610548	rs10790595	2.92208e-10	-0.697586	-1.5541	4.61413e-05	-0.113511	-1.43109	0.00015722	0.79325	-1.51337
123610755	rs11219264	2.82511e-10	-0.730648	-1.55479	4.41712e-05	-0.15479	-1.43345	0.000149107	0.741736	-1.51484
123611063	rs1939924	4.96989e-10	-1.72059	-4.00431e-10	3.86461e-05	-1.72186	-4.00431e-10	6.00839e-05	-1.68202	-4.00431e-10
123611176	rs1939925	2.27528e-10	-1.13068	-1.3712	0.00725145	3.54372	-0.0310771	2.79479e-05	-1.12616	-1.32127
123611295	rs1893061	4.03133e-10	-0.536359	-1.39353	0.000385189	2.06041	-1.48298	0.000512262	1.66981	-1.20874
123611608	rs76719744	1.15984e-10	-1.75113	-1.42458	1.55245e-05	-1.0687	-1.56519	1.51467e-05	-1.70328	-1.3567
123611670	rs11219265	2.71005e-10	-0.763176	-1.56384	4.15751e-05	-0.195534	-1.45328	0.00013992	0.690759	-1.52746
123612337	rs77484422	2.34264e-10	-1.10969	-1.36301	0.00788515	3.60468	-0.00825169	2.88057e-05	-1.10509	-1.3121
123612488	rs112826762	5.30766e-10	-1.65483	-4.00431e-10	3.82149e-05	-1.73308	-4.00431e-10	5.71383e-05	-1.73229	-4.00431e-10
123612499	rs145730315	5.84467e-10	-1.26002e-10	-1.55846	4.70609e-05	-1.26002e-10	-1.52487	6.75593e-05	-1.26002e-10	-1.56476
123613030	rs10893081	3.6092e-10	-0.602249	-1.43825	0.000333935	1.94301	-1.50838	0.000435347	1.55864	-1.26026
123613055	rs10736530	1.01281e-10	-1.74971	-1.56154	8.79949e-06	-1.65615	-1.54547	1.39636e-05	-1.57649	-1.56482
123613198	rs11219267	2.83433e-10	-0.719713	-1.56247	4.24339e-05	-0.182245	-1.44612	0.000145015	0.72153	-1.52246
123613909	rs61545033	1.02415e-10	-1.74747	-1.55266	9.52778e-06	-1.73586	-1.38624	1.54335e-05	-1.54932	-1.49191
123614546	rs79302263	2.34436e-10	-1.12023	-1.35174	0.00788868	3.57415	0.0227212	2.88637e-05	-1.11567	-1.29951
123614560	rs11824885	1.14093e-10	-1.75079	-1.44135	1.56811e-05	-1.05949	-1.56437	1.50131e-05	-1.7008	-1.36804
123614582	rs10893082	3.82237e-10	-0.536359	-1.44676	0.000373411	2.06041	-1.51404	0.000480136	1.66981	-1.2735
123614592	rs76172222	2.38603e-10	-1.10261	-1.35174	0.00830085	3.62508	0.0227212	2.93787e-05	-1.09799	-1.29951
123614642	rs11219268	2.83541e-10	-0.719713	-1.56208	4.25287e-05	-0.182245	-1.44389	0.00014521	0.72153	-1.52111
123615039	rs11219269	1.43803e-10	-1.73715	-1.22356	1.88743e-05	-0.905585	-1.53292	2.01265e-05	-1.65336	-1.12237
123615329	rs12794996	3.92647e-10	-0.456502	-1.49974	0.000829453	2.82335	-1.47889	0.00116115	2.55387	-1.27448
123615626	rs11602936	1.43433e-10	-1.73973	-1.22356	1.84942e-05	-0.925933	-1.53292	1.99888e-05	-1.66022	-1.12237
123615789	rs191309937	9.5944e-10	-1.26002e-10	-1.06281	7.55664e-05	-1.26002e-10	-1.0513	0.000110289	-1.26002e-10	-1.07467
123615927	rs58794262	3.44716e-10	-1.35591	-0.73052	0.00107168	0.299501	1.30117	4.09231e-05	-1.42288	-0.643197
123616088	rs57659000	5.86566e-10	-1.26002e-10	-1.55487	4.51718e-05	-1.26002e-10	-1.56584	6.74865e-05	-1.26002e-10	-1.56584
123616264	rs17127661	1.14494e-10	-1.75079	-1.43784	1.56916e-05	-1.05949	-1.5637	1.49269e-05	-1.7008	-1.37381
123616456	rs10893083	3.5991e-10	-0.479507	-1.5638	5.64021e-05	0.111042	-1.45485	0.000207806	1.08649	-1.52765
123616605	rs148741413	5.02668e-10	-1.70922	-4.00431e-10	3.80573e-05	-1.73722	-4.00431e-10	5.87314e-05	-1.70479	-4.00431e-10
123616807	rs77286281	2.16739e-09	-1.51045	1.26257	0.000372091	-1.71104	2.25387	0.000352174	-1.72359	1.80995
123616876	rs11219270	2.92711e-10	-0.686476	-1.56349	4.39168e-05	-0.14132	-1.45269	0.000152052	0.772836	-1.52638
123617166	rs34251861	2.92711e-10	-0.686476	-1.56349	4.39168e-05	-0.14132	-1.45269	0.000152052	0.772836	-1.52638
123617530	rs11603175	1.15096e-10	-1.74821	-1.43518	1.64257e-05	-1.01343	-1.56403	1.51724e-05	-1.68774	-1.37054
123617826	rs10893084	4.38941e-10	-0.422697	-1.42209	0.000502706	2.33103	-1.48733	0.000674316	1.95338	-1.21745
123617918	rs11601032	9.04931e-10	-1.74527	0.623977	0.000171982	-1.74971	1.52079	0.000174658	-1.735	1.12007
123618477	rs10893085	2.94106e-10	-0.680855	-1.56436	4.58027e-05	-0.0926703	-1.4593	0.000158655	0.819209	-1.53024
123619838	rs10790597	4.03677e-10	-0.487424	-1.44112	0.00040859	2.1467	-1.5103	0.000525654	1.75158	-1.26471
123619897	rs10893086	2.66814e-10	-0.77764	-1.56496	4.03506e-05	-0.213695	-1.46501	0.000135945	0.667994	-1.53351
123620277	rs11219272	2.66814e-10	-0.77764	-1.56496	4.03506e-05	-0.213695	-1.46501	0.000135945	0.667994	-1.53351
123620643	rs58524431	2.61243e-10	-0.798891	-1.56481	3.78112e-05	-0.280252	-1.46345	0.00012688	0.598098	-1.53263
123621165	rs7110051	3.96878e-10	-0.504409	-1.44112	0.000396567	2.11683	-1.5103	0.000510981	1.72327	-1.26471
123621641	rs116864003	5.81468e-10	-1.26002e-10	-1.5636	4.53313e-05	-1.26002e-10	-1.56231	6.77005e-05	-1.26002e-10	-1.56267
123622016	rs17127665	2.43769e-10	-1.0955	-1.33744	0.00880537	3.64553	0.0612778	3.00642e-05	-1.09084	-1.28359
123622086	rs11219274	2.62536e-10	-0.793585	-1.56518	3.94502e-05	-0.233746	-1.46752	0.000132379	0.642827	-1.53493
123622236	rs112760139	1.17027e-10	-1.73973	-1.42702	1.7913e-05	-0.925933	-1.56485	1.57517e-05	-1.66022	-1.36059
123622332	rs11219277	2.62633e-10	-0.793585	-1.56481	3.96112e-05	-0.233746	-1.46345	0.000132684	0.642827	-1.53263
123623033	rs117768844	5.82886e-10	-1.26002e-10	-1.56116	4.52381e-05	-1.26002e-10	-1.56437	6.75702e-05	-1.26002e-10	-1.5646
123623132	rs12295819	2.74529e-10	-0.752417	-1.56168	4.09374e-05	-0.222635	-1.44163	0.000138211	0.670761	-1.51974
123623143	rs12282787	4.30581e-10	-0.420067	-1.44395	0.000458718	2.26431	-1.51218	0.000585089	1.86312	-1.26912
123623703	rs17676038	8.89776e-10	-1.74684	0.608653	0.000169061	-1.74864	1.50259	0.000172195	-1.73223	1.10309
123624658	rs12364099	3.9659e-10	-0.420754	-1.5255	3.88457e-05	-0.199265	-1.51745	6.55655e-05	-0.0687881	-1.52593
123624673	rs143934026	5.60688e-10	-1.59999	-4.00431e-10	5.83385e-05	-1.31005	-4.00431e-10	9.7711e-05	-1.19575	-4.00431e-10
123625998	rs4935844	1.26361e-10	-1.69642	-1.3936	1.12608e-05	-1.68991	-1.26507	1.40241e-05	-1.7458	-1.39119
123626736	rs10502268	2.47223e-10	-0.861156	-1.55771	3.6436e-05	-0.357882	-1.42287	0.000117852	0.499724	-1.50806
123626992	rs10502269	1.48671e-10	-1.72978	-1.19764	2.00271e-05	-0.854667	-1.52456	2.11014e-05	-1.63549	-1.09293
123627668	rs10502270	5.10754e-10	-0.435671	-1.2576	0.000521986	1.64188	-0.760547	0.000271071	1.15405	-1.32943
123628050	rs143900849	3.75164e-09	-1.26002e-10	0.300794	0.00031393	-1.26002e-10	0.37286	0.000434218	-1.26002e-10	0.295781
123628270	rs146616426	1.77743e-09	-1.26002e-10	-0.446232	0.000146356	-1.26002e-10	-0.390266	0.000205954	-1.26002e-10	-0.450114
123628341	rs768747	3.73923e-10	-0.527568	-1.47754	3.64415e-05	-0.314803	-1.4658	6.09723e-05	-0.189174	-1.47817
123628534	rs11219279	3.6851e-10	-0.540765	-1.47892	3.58711e-05	-0.329103	-1.46727	5.99869e-05	-0.204088	-1.47955
123628716	rs75403778	5.10034e-10	-1.69468	-4.00431e-10	4.01522e-05	-1.68363	-4.00431e-10	6.30177e-05	-1.63435	-4.00431e-10
123628801	rs75515514	2.79527e-10	-1.2076	-1.08846	0.0135094	3.41016	0.724669	3.8461e-05	-1.15334	-0.974783
123629607	rs77558308	5.68063e-10	-1.58692	-4.00431e-10	4.07988e-05	-1.66766	-4.00431e-10	6.38398e-05	-1.62139	-4.00431e-10
123629746	rs12577516	3.04637e-10	-1.39058	-0.819456	0.00100661	0.294423	1.24361	3.87586e-05	-1.43113	-0.689281
123629772	rs140147658	1.57504e-09	-0.567117	-4.00431e-10	0.000317795	0.385096	-4.00431e-10	0.0580029	5.19048	-4.00431e-10
123629801	rs12576483	3.04637e-10	-1.39058	-0.819456	0.00100661	0.294423	1.24361	3.87586e-05	-1.43113	-0.689281
123629958	rs78161982	5.41581e-10	-1.63466	-4.00431e-10	3.94762e-05	-1.70061	-4.00431e-10	6.12133e-05	-1.6634	-4.00431e-10
123630232	rs12577778	2.96284e-10	-1.11968	-1.11815	0.0149298	3.57575	0.65906	3.86587e-05	-1.11512	-1.00788
123630498	rs112710662	5.4041e-10	-1.63683	-4.00431e-10	3.94198e-05	-1.70204	-4.00431e-10	6.10983e-05	-1.66528	-4.00431e-10
123630728	rs150941415	6.62837e-10	-1.26002e-10	-1.43263	5.59875e-05	-1.26002e-10	-1.35118	9.29747e-05	-1.26002e-10	-1.24544
123630840	rs118103301	2.42946e-10	-1.03669	-1.39963	0.00914005	3.8118	-0.0676933	3.01175e-05	-1.03183	-1.34083
123630914	rs77837476	2.42946e-10	-1.03669	-1.39963	0.00914005	3.8118	-0.0676933	3.01175e-05	-1.03183	-1.34083
123630931	rs11219280	3.75619e-10	-0.540765	-1.45981	3.66063e-05	-0.329103	-1.44699	6.11401e-05	-0.204088	-1.46051
123631016	rs71490087	5.5673e-10	-1.60707	-4.00431e-10	4.10915e-05	-1.66051	-4.00431e-10	6.28335e-05	-1.63728	-4.00431e-10
123631200	rs117733191	6.2425e-10	-1.26002e-10	-1.49261	5.13915e-05	-1.26002e-10	-1.43684	7.74167e-05	-1.26002e-10	-1.42856
123631430	rs4935845	3.15278e-10	-1.39485	-0.780854	0.00107341	0.284247	1.31804	4.02505e-05	-1.43515	-0.647489
123631477	rs61137652	2.94882e-10	-1.13716	-1.10542	0.0145949	3.52478	0.687335	3.853e-05	-1.13266	-0.993672
123631633	rs111659400	6.55788e-10	-1.44332	-4.00431e-10	4.12448e-05	-1.65678	-4.00431e-10	6.55903e-05	-1.59434	-4.00431e-10
123631872	rs7103374	3.72998e-10	-0.534334	-1.47325	0.000339028	1.9899	-1.54013	0.000437344	1.63699	-1.33404
123632488	rs9943634	2.2546e-10	-1.35749	-1.15352	0.000533096	0.372157	0.530234	2.72875e-05	-1.39992	-1.07142
123632516	rs9943538	3.60682e-10	-1.26572	-0.775441	0.00140794	0.5788	1.29477	4.47967e-05	-1.31295	-0.662679
123632630	rs112928838	5.61144e-10	-1.59918	-4.00431e-10	3.96278e-05	-1.69678	-4.00431e-10	6.20624e-05	-1.64963	-4.00431e-10
123632631	rs148094431	2.34992e-10	-1.08763	-1.38197	0.00657412	3.43018	-0.015592	2.84252e-05	-1.11013	-1.32036
123632663	rs35567685	3.62805e-10	-1.26572	-0.769573	0.00142373	0.5788	1.30592	4.50786e-05	-1.31295	-0.656407
123632751	rs60023486	5.44657e-10	-1.629	-4.00431e-10	3.96252e-05	-1.69684	-4.00431e-10	6.15159e-05	-1.65847	-4.00431e-10
123632905	rs10893087	3.77606e-10	-0.517202	-1.4781	0.000348466	2.01989	-1.54266	0.000446545	1.66553	-1.34176
123632936	rs76502199	5.18497e-10	-1.67822	-4.00431e-10	3.75593e-05	-1.75039	-4.00431e-10	5.62701e-05	-1.7476	-4.00431e-10
123634363	rs77948637	5.68063e-10	-1.58692	-4.00431e-10	4.07988e-05	-1.66766	-4.00431e-10	6.38398e-05	-1.62139	-4.00431e-10
123634469	rs12575754	2.4716e-10	-1.04784	-1.37128	0.00962486	3.78063	0.0151627	3.07753e-05	-1.04302	-1.30804
123634809	rs7938271	3.28531e-10	-1.40424	-0.730284	0.00111672	0.261729	1.38011	4.12362e-05	-1.444	-0.614451
123634810	rs75472194	2.4716e-10	-1.04784	-1.37128	0.00962486	3.78063	0.0151627	3.07753e-05	-1.04302	-1.30804
123634813	rs144880195	8.07688e-10	-1.26002e-10	-1.23498	5.61915e-05	-1.26002e-10	-1.34755	8.93095e-05	-1.26002e-10	-1.28566
123635123	rs7938701	5.43445e-10	-1.63123	-4.00431e-10	3.95663e-05	-1.69833	-4.00431e-10	6.13965e-05	-1.66041	-4.00431e-10
123635622	rs11219281	6.15607e-10	-1.22956	-0.276984	0.000314291	-0.545849	0.919857	0.000637368	0.369029	0.310551
123635623	rs4936841	3.08828e-10	-1.14752	-1.04885	0.0155329	3.49434	0.780068	3.99029e-05	-1.14306	-0.948257
123636276	rs11219283	1.06248e-09	-1.26002e-10	-0.960794	7.46748e-05	-1.26002e-10	-1.06317	0.000126417	-1.26002e-10	-0.938182
123636601	rs146363347	3.0922e-10	-1.15096	-1.04414	0.015531	3.48421	0.790074	3.99705e-05	-1.14651	-0.943118
123636772	rs60424703	5.69533e-10	-1.58434	-4.00431e-10	4.08744e-05	-1.66581	-4.00431e-10	6.39869e-05	-1.61909	-4.00431e-10
123636950	rs1940189	3.92549e-10	-1.24378	-0.712713	0.00166216	0.626539	1.41303	4.8909e-05	-1.2921	-0.595708
123637210	rs4367957	5.43445e-10	-1.63123	-4.00431e-10	3.95663e-05	-1.69833	-4.00431e-10	6.13965e-05	-1.66041	-4.00431e-10
123637257	rs75186598	5.00332e-10	-1.71388	-4.00431e-10	5.71142e-05	-1.33126	-4.00431e-10	9.24219e-05	-1.2514	-4.00431e-10
123637977	rs139518782	5.42247e-10	-1.63343	-4.00431e-10	3.95083e-05	-1.6998	-4.00431e-10	6.12787e-05	-1.66233	-4.00431e-10
123638046	rs147363794	4.86329e-10	-1.74227	-4.00431e-10	4.80759e-05	-1.50353	-4.00431e-10	7.56422e-05	-1.45175	-4.00431e-10
123638295	rs77120510	6.01856e-10	-1.52914	-4.00431e-10	4.14399e-05	-1.65207	-4.00431e-10	6.58024e-05	-1.59111	-4.00431e-10
123638700	rs7110581	6.1768e-10	-1.21808	-0.28511	0.000316224	-0.528425	0.908567	0.000645887	0.392114	0.300744
123639030	rs11219284	6.98019e-10	0.114484	-1.49539	6.58833e-05	0.296444	-1.48487	9.71891e-05	0.294852	-1.49596
123639228	rs4935846	3.26187e-10	-0.647609	-1.49407	0.000274534	1.78924	-1.55048	0.000349382	1.44617	-1.36776
123639513	rs80299237	5.71019e-10	-1.58173	-4.00431e-10	4.09509e-05	-1.66394	-4.00431e-10	6.41355e-05	-1.61677	-4.00431e-10
123639738	rs78118832	5.44657e-10	-1.629	-4.00431e-10	3.96252e-05	-1.69684	-4.00431e-10	6.15159e-05	-1.65847	-4.00431e-10
123640071	rs118145155	1.57725e-09	-1.26002e-10	-0.565721	0.000126019	-1.26002e-10	-0.539879	0.000184313	-1.26002e-10	-0.561131
123640161	rs6590007	3.26187e-10	-0.647609	-1.49407	0.000274534	1.78924	-1.55048	0.000349382	1.44617	-1.36776
123640181	rs7952657	5.44657e-10	-1.629	-4.00431e-10	3.96252e-05	-1.69684	-4.00431e-10	6.15159e-05	-1.65847	-4.00431e-10
123640433	rs10893088	4.94769e-10	-1.74963	0.0245699	0.000156504	-1.69236	1.36913	0.000149567	-1.44758	0.677553
123640556	rs112746555	5.86488e-10	-1.555	-4.00431e-10	4.07392e-05	-1.66912	-4.00431e-10	6.43798e-05	-1.61297	-4.00431e-10
123640742	rs60093720	3.43846e-10	-1.39956	-0.689403	0.00121893	0.272972	1.45645	4.32637e-05	-1.43959	-0.570861
123640935	rs78990054	3.20617e-10	-1.13716	-1.02175	0.016958	3.52478	0.8374	4.15309e-05	-1.13266	-0.918672
123641068	rs61294347	5.45883e-10	-1.62675	-4.00431e-10	3.96851e-05	-1.69534	-4.00431e-10	6.16367e-05	-1.65651	-4.00431e-10
123641481	rs12575277	3.14433e-10	-1.14752	-1.03086	0.0161367	3.49434	0.818209	4.06946e-05	-1.14306	-0.928613
123642003	rs58865771	3.39848e-10	-1.39956	-0.701098	0.0011927	0.272972	1.43469	4.27278e-05	-1.43959	-0.583325
123642117	rs117568876	3.15255e-10	-1.14063	-1.03515	0.0163189	3.51462	0.809147	4.0786e-05	-1.13613	-0.933294
123642764	rs4936842	3.08691e-10	-1.14752	-1.04929	0.0155182	3.49434	0.779122	3.98836e-05	-1.14306	-0.948743
123643078	rs78592832	5.46405e-10	-1.6258	-4.00431e-10	3.97106e-05	-1.69469	-4.00431e-10	6.16881e-05	-1.65568	-4.00431e-10
123644810	rs12575065	2.98569e-10	-1.17203	-1.05812	0.0141604	3.42164	0.760257	3.85404e-05	-1.16766	-0.958402
123645096	rs12577221	3.72864e-10	-1.27766	-0.730284	0.00149367	0.552569	1.38011	4.64799e-05	-1.32429	-0.614451
123645196	rs139622818	7.06056e-09	-1.26002e-10	0.933124	0.00129863	-1.26002e-10	1.79275	0.00128105	-1.26002e-10	1.37767
123645264	rs117780448	6.0765e-10	-1.51956	-4.00431e-10	4.1708e-05	-1.64562	-4.00431e-10	6.63412e-05	-1.58296	-4.00431e-10
123645682	rs17127676	5.62401e-10	-1.59694	-4.00431e-10	3.96812e-05	-1.69543	-4.00431e-10	6.21762e-05	-1.64779	-4.00431e-10
123645688	rs61906570	8.5964e-10	-1.17264	-4.00431e-10	8.38233e-05	-0.947599	-4.00431e-10	0.000158172	-0.714084	-4.00431e-10
123646012	rs75247402	2.46248e-10	-1.05153	-1.37128	0.00952557	3.77026	0.0151627	3.06614e-05	-1.04673	-1.30804
123646195	rs1940193	5.76613e-10	-1.57198	-4.00431e-10	4.12405e-05	-1.65689	-4.00431e-10	6.46961e-05	-1.60806	-4.00431e-10
123646995	rs80218928	2.31915e-10	-1.10873	-1.37405	0.00658011	3.40825	0.00724686	2.72508e-05	-1.16146	-1.31123
123647909	rs76681647	4.82924e-10	-1.7493	-4.00431e-10	3.79319e-05	-1.74052	-4.00431e-10	5.65961e-05	-1.74183	-4.00431e-10
123648333	rs17744026	1.16082e-10	-1.74805	-1.42681	1.00587e-05	-1.75191	-1.31596	1.38374e-05	-1.71661	-1.43378
123648595	rs7130648	5.38535e-10	-1.27316	-0.367142	0.000259235	-0.612589	0.794016	0.000522911	0.280214	0.201431
123648606	rs183463724	9.26613e-10	-1.09762	-4.00431e-10	7.07267e-05	-1.11749	-4.00431e-10	9.34591e-05	-1.24024	-4.00431e-10
123648905	rs12576820	3.39011e-10	-1.36143	-0.741694	0.00107928	0.249091	1.35865	4.13393e-05	-1.42932	-0.626629
123649088	rs75004667	1.30286e-10	-1.73823	-1.3212	8.42581e-06	-1.72792	-1.51709	1.42558e-05	-1.6459	-1.47471
123649422	rs10502271	5.89824e-10	-1.54933	-4.00431e-10	4.08899e-05	-1.66543	-4.00431e-10	6.46877e-05	-1.60819	-4.00431e-10
123649435	rs4245048	3.76661e-10	-1.23354	-0.764273	0.00136576	0.527175	1.31598	4.53663e-05	-1.31225	-0.650743
123649531	rs74732207	5.80614e-10	-1.26002e-10	-1.56507	4.54543e-05	-1.26002e-10	-1.5596	6.78758e-05	-1.26002e-10	-1.56009
123650113	rs1939919	3.36859e-10	-1.35647	-0.753024	0.00106837	0.260303	1.33728	4.10269e-05	-1.42481	-0.638727
123650308	rs78328004	2.51678e-10	-1.02448	-1.37653	0.00825514	3.64214	0.000140321	2.94608e-05	-1.08062	-1.31408
123650852	rs141722530	2.46282e-09	-1.26002e-10	-0.120093	0.00021539	-1.26002e-10	-0.00385867	0.000291081	-1.26002e-10	-0.104165
123651091	rs10893089	1.55844e-09	-1.6406	1.06288	0.000313325	-1.71946	2.09039	0.000307849	-1.6928	1.64464
123651557	rs17127684	2.50197e-10	-1.02251	-1.3844	0.00898	3.74909	-0.0226446	3.09852e-05	-1.02109	-1.32317
123651621	rs17127687	2.45339e-10	-1.03944	-1.38707	0.00768556	3.60125	-0.0304612	2.86888e-05	-1.095	-1.32626
123651661	rs190622653	2.04314e-09	-1.26002e-10	-0.306911	0.00017733	-1.26002e-10	-0.198296	0.000241223	-1.26002e-10	-0.292045
123652111	rs11219286	4.6267e-10	-1.74264	-0.0495026	0.000138493	-1.71369	1.26819	0.000130117	-1.49875	0.589414
123652114	rs12801252	2.65315e-10	-1.08531	-1.26293	2.09082e-05	-1.09467	-1.2415	2.84418e-05	-1.1658	-1.2641
123652243	rs76900764	2.31601e-10	-1.27052	-1.21362	0.000463265	0.370239	0.391751	2.62456e-05	-1.37281	-1.13746
123652389	rs76565557	6.09511e-10	-1.5165	-4.00431e-10	4.17945e-05	-1.64355	-4.00431e-10	6.65145e-05	-1.58035	-4.00431e-10
123652525	rs10790598	3.03131e-10	-0.714774	-1.50022	0.000222555	1.58211	-1.55325	0.000296248	1.29149	-1.37806
123653153	rs184237987	2.24308e-09	-1.26002e-10	-0.21355	0.000195439	-1.26002e-10	-0.101061	0.000264972	-1.26002e-10	-0.198144
123653258	rs77557259	6.13098e-10	-1.51063	-4.00431e-10	4.19617e-05	-1.63955	-4.00431e-10	6.68489e-05	-1.57533	-4.00431e-10
123653419	rs1893064	1.04542e-10	-1.75158	-1.52799	8.68367e-06	-1.65136	-1.56351	1.40584e-05	-1.57192	-1.56263
123653530	rs76853302	2.42743e-10	-1.04011	-1.39705	0.00744852	3.59944	-0.0599758	2.83407e-05	-1.09563	-1.33783
123653671	rs17127692	5.89824e-10	-1.54933	-4.00431e-10	4.08899e-05	-1.66543	-4.00431e-10	6.46877e-05	-1.60819	-4.00431e-10
123654352	rs7947089	3.31479e-10	-1.33732	-0.788269	0.00104298	0.303206	1.27032	4.02051e-05	-1.40738	-0.676395
123654891	rs74939579	1.30799e-09	-1.62139	0.868481	9.41648e-05	-1.70978	0.878514	0.000136824	-1.66765	0.808574
123655009	rs191961313	2.69979e-09	-1.26002e-10	-0.0282263	0.000236958	-1.26002e-10	0.091574	0.000319247	-1.26002e-10	-0.0118012
123655326	rs117178365	5.28657e-10	-1.65882	-4.00431e-10	3.75454e-05	-1.75076	-4.00431e-10	5.71737e-05	-1.73167	-4.00431e-10
123655498	rs140062536	2.30138e-09	-1.26002e-10	-0.187892	0.000200727	-1.26002e-10	-0.074362	0.000271898	-1.26002e-10	-0.17234
123655662	rs77923036	5.9186e-10	-1.54589	-4.00431e-10	4.09823e-05	-1.66317	-4.00431e-10	6.48759e-05	-1.60529	-4.00431e-10
123655892	rs138709199	2.18635e-09	-1.26002e-10	-0.239166	0.000190296	-1.26002e-10	-0.127727	0.000258232	-1.26002e-10	-0.223907
123656275	rs1939921	3.1745e-10	-1.33221	-0.836626	0.000961163	0.314575	1.17726	3.8355e-05	-1.40271	-0.728168
123656468	rs149302582	2.25197e-10	-1.10519	-1.40699	0.00603061	3.41825	-0.0899574	2.63189e-05	-1.15807	-1.34941
123656597	rs113824266	2.34953e-10	-1.07767	-1.3921	0.00753081	3.5957	-0.0452557	2.90604e-05	-1.07631	-1.33208
123656699	rs189618725	2.3437e-09	-1.26002e-10	-0.169669	0.000204569	-1.26002e-10	-0.0554055	0.000276926	-1.26002e-10	-0.154015
123656816	rs112281761	4.83203e-10	-1.74872	-4.00431e-10	3.90232e-05	-1.71215	-4.00431e-10	5.74697e-05	-1.72651	-4.00431e-10
123657308	rs12576451	2.33134e-10	-1.06582	-1.41172	0.00663667	3.52851	-0.10445	2.71808e-05	-1.12032	-1.35493
123657395	rs17744235	1.11441e-10	-1.74211	-1.47355	9.44078e-06	-1.75102	-1.38026	1.33568e-05	-1.70652	-1.47922
123658068	rs11219288	2.27605e-10	-1.08493	-1.41662	0.0068495	3.57525	-0.119626	2.8037e-05	-1.08357	-1.36067
123658236	rs11219289	2.41431e-10	-1.04039	-1.40218	0.00810886	3.69979	-0.0753902	2.98138e-05	-1.03899	-1.34381
123658347	rs11219290	2.74319e-10	-1.17606	-1.1388	0.0106305	3.31158	0.583598	3.50226e-05	-1.1748	-1.04697
123658566	rs11219291	2.25361e-10	-1.09974	-1.41172	0.00666818	3.53324	-0.10445	2.77834e-05	-1.09839	-1.35493
123658653	rs1940196	1.53795e-10	-1.61578	-1.27776	0.000281638	0.890783	-0.62647	2.35717e-05	-1.28276	-1.33495
123659093	rs61442763	2.18559e-10	-1.12792	-1.41418	0.00610397	3.45243	-0.112048	2.69328e-05	-1.12661	-1.35781
123659383	rs115557625	2.3722e-10	-1.03002	-1.43015	0.00764888	3.72843	-0.162424	2.91532e-05	-1.02861	-1.37659
123659449	rs1940197	5.80175e-10	-1.56583	-4.00431e-10	3.99027e-05	-1.68986	-4.00431e-10	6.25509e-05	-1.64179	-4.00431e-10
123660217	rs11219292	2.24032e-10	-1.09617	-1.4212	0.00654029	3.54339	-0.133966	2.75745e-05	-1.09482	-1.36605
123660305	rs11219293	2.32752e-10	-1.05584	-1.42335	0.00727695	3.65689	-0.140733	2.86382e-05	-1.05445	-1.36858
123660325	rs189958201	2.3054e-09	-1.26002e-10	-0.186147	0.000201092	-1.26002e-10	-0.0725471	0.000272375	-1.26002e-10	-0.170586
123660619	rs11518411	6.83656e-10	0.0307577	-1.43246	6.24061e-05	0.175468	-1.41812	9.12462e-05	0.169034	-1.43324
123660678	rs11219294	5.04638e-10	-1.29189	-0.413425	0.000250129	-0.583225	0.728892	0.000509022	0.30959	0.145135
123660803	rs78932740	2.29481e-10	-1.06319	-1.43015	0.00697612	3.63636	-0.162424	2.82012e-05	-1.06181	-1.37659
123661411	rs117055141	2.17049e-10	-1.11225	-1.43678	0.00538098	3.39826	-0.183942	2.52415e-05	-1.16483	-1.38444
123661602	rs137899181	2.41138e-09	-1.26002e-10	-0.1412	0.000210716	-1.26002e-10	-0.0258006	0.000284968	-1.26002e-10	-0.125388
123661719	rs144851202	5.03455e-10	-1.70766	-4.00431e-10	3.86641e-05	-1.7214	-4.00431e-10	5.8191e-05	-1.71403	-4.00431e-10
123661749	rs117917792	4.82994e-10	-1.74915	-4.00431e-10	3.88376e-05	-1.71692	-4.00431e-10	5.66826e-05	-1.7403	-4.00431e-10
123662453	rs77644292	2.3063e-10	-1.05156	-1.43678	0.00705267	3.66879	-0.183942	2.83082e-05	-1.05017	-1.38444
123662826	rs35011523	3.53346e-10	-0.663006	-1.3987	3.32671e-05	-0.489051	-1.38269	5.47616e-05	-0.375202	-1.39957
123662946	rs10736531	1.0755e-10	-1.74987	-1.50133	9.05977e-06	-1.60675	-1.56572	1.50562e-05	-1.51362	-1.55236
123663116	rs1940198	3.03542e-10	-0.693666	-1.51997	0.000414556	2.15839	-1.50749	0.000632082	1.99125	-1.32
123663174	rs192780538	2.1142e-09	-1.26002e-10	-0.272726	0.000183761	-1.26002e-10	-0.162676	0.000249662	-1.26002e-10	-0.257659
123663238	rs145360411	6.01244e-10	-1.53016	-4.00431e-10	3.96667e-05	-1.6958	-4.00431e-10	5.68008e-05	-1.73821	-4.00431e-10
123663325	rs4936843	2.15257e-10	-1.10165	-1.45567	0.00520363	3.42826	-0.247461	2.4931e-05	-1.15467	-1.40698
123663542	rs4936844	2.22957e-10	-1.0705	-1.45168	0.00636434	3.61588	-0.233722	2.72881e-05	-1.06913	-1.40219
123663611	rs75632549	2.21874e-10	-1.0693	-1.45775	0.00565619	3.51886	-0.254663	2.56524e-05	-1.12365	-1.40947
123663789	rs118167159	2.21874e-10	-1.0693	-1.45775	0.00565619	3.51886	-0.254663	2.56524e-05	-1.12365	-1.40947
123663923	rs186710688	8.3245e-10	-1.20478	-4.00431e-10	4.72157e-05	-1.52158	-4.00431e-10	6.91189e-05	-1.54194	-4.00431e-10
123664870	rs12574296	2.26181e-10	-1.05526	-1.45256	0.00662139	3.65848	-0.236731	2.76783e-05	-1.05388	-1.40324
123666059	rs117500737	5.00251e-10	-1.71404	-4.00431e-10	3.76507e-05	-1.74796	-4.00431e-10	5.72421e-05	-1.73048	-4.00431e-10
123666083	rs17127704	2.12338e-10	-1.11618	-1.4548	0.00500897	3.38711	-0.24443	2.46122e-05	-1.1686	-1.40593
123666314	rs998558	5.79124e-10	-1.56764	-4.00431e-10	3.98611e-05	-1.69091	-4.00431e-10	6.24638e-05	-1.64318	-4.00431e-10
123666850	rs7127423	5.72439e-10	-1.57925	-4.00431e-10	3.95988e-05	-1.69751	-4.00431e-10	6.19118e-05	-1.65205	-4.00431e-10
123667222	rs12281133	2.46693e-10	-1.05802	-1.363	0.000461815	0.747049	0.0118058	2.59773e-05	-1.21624	-1.3043
123667568	rs111820928	1.09163e-09	-1.47916	0.545428	7.55026e-05	-1.60691	0.554772	0.000111886	-1.54995	0.489663
123668372	rs1940190	1.05073e-10	-1.75179	-1.5227	9.6404e-06	-1.65058	-1.45976	1.47403e-05	-1.56599	-1.52119
123668910	rs113744000	1.35523e-09	-0.71743	-4.00431e-10	6.38106e-05	-1.22039	-4.00431e-10	0.000114362	-1.0384	-4.00431e-10
123669378	rs7944946	3.72523e-10	-0.776443	-1.23241	3.50317e-05	-0.610107	-1.20995	5.69711e-05	-0.501573	-1.23365
123669457	rs4460824	2.74686e-10	-1.07299	-1.24053	0.00658999	3.60887	-0.191875	2.99639e-05	-1.07162	-1.30615
123669512	rs4285882	2.61266e-10	-1.08396	-1.27966	0.0058881	3.57798	-0.273601	2.86225e-05	-1.0826	-1.34097
123669777	rs6590009	7.13919e-10	-0.410065	-0.948322	0.000736719	1.41724	-0.191347	0.000147247	0.214621	-1.00028
123669860	rs1893020	2.79874e-10	-1.06932	-1.2255	0.00686608	3.61919	-0.161152	3.04816e-05	-1.06794	-1.2927
123670039	rs74968499	9.35888e-10	-1.26002e-10	-1.08766	0.000111193	-1.26002e-10	-0.665039	0.000148431	-1.26002e-10	-0.777647
123670075	rs1893021	2.57031e-10	-1.08031	-1.29964	0.00569931	3.58827	-0.316477	2.82239e-05	-1.07895	-1.35865
123670291	rs12098960	2.62371e-10	-1.07299	-1.2864	0.00598616	3.60887	-0.287976	2.87661e-05	-1.07162	-1.34695
123670388	rs11601121	1.51914e-10	-1.74524	-1.1606	2.79199e-05	-1.70877	-0.338204	3.3248e-05	-1.49562	-0.77815
123670457	rs11605363	1.56316e-10	-1.32238	-1.5549	9.63179e-06	-1.57616	-1.53508	1.3837e-05	-1.60434	-1.54608
123670633	rs12099237	2.62101e-10	-1.09122	-1.26921	0.00589731	3.55744	-0.2515	2.86801e-05	-1.08986	-1.3317
123670729	rs17682150	1.30711e-09	-0.753582	-4.00431e-10	0.000246718	0.131935	-4.00431e-10	0.0365176	4.72778	-4.00431e-10
123670831	rs77581632	2.6595e-10	-1.08396	-1.26189	0.00611284	3.57798	-0.236145	2.90778e-05	-1.0826	-1.32519
123670927	rs78802534	2.70868e-10	-1.06563	-1.26189	0.00643615	3.62952	-0.236145	2.96161e-05	-1.06425	-1.32519
123670997	rs4935847	2.58723e-10	-0.860813	-1.51258	0.000273167	1.77487	-1.54109	0.000328503	1.57942	-1.56264
123671464	rs117540763	1.026e-09	-1.26002e-10	-0.995729	0.000178183	-1.26002e-10	-0.193496	0.000138092	-1.26002e-10	-0.849843
123671660	rs17744407	3.48326e-10	-0.788194	-1.28782	3.26619e-05	-0.622824	-1.26728	5.31933e-05	-0.514883	-1.28895
123671819	rs117572823	9.20882e-10	-1.10382	-4.00431e-10	5.20964e-05	-1.42321	-4.00431e-10	8.51873e-05	-1.33291	-4.00431e-10
123671929	rs12288957	6.75442e-10	-1.41379	-4.00431e-10	4.39812e-05	-1.59255	-4.00431e-10	7.06785e-05	-1.51962	-4.00431e-10
123672363	rs1939916	1.12724e-10	-1.6737	-1.53051	9.1291e-06	-1.61051	-1.55433	1.58732e-05	-1.48922	-1.52392
123672610	rs1939917	1.14094e-10	-1.66167	-1.53046	9.2494e-06	-1.59447	-1.55728	1.61369e-05	-1.46752	-1.52914
123672886	rs1939920	8.37144e-10	-0.34477	-0.85439	0.000937084	1.51717	-0.0507103	0.000176532	0.293503	-0.897767
123673188	rs73028800	9.91702e-10	-1.02973	-4.00431e-10	0.000169437	-0.243831	-4.00431e-10	0.000158006	-0.715133	-4.00431e-10
123673292	rs34071746	3.4504e-10	-0.867287	-1.21821	3.06976e-05	-0.756851	-1.19528	4.91197e-05	-0.66404	-1.21947
123673430	rs10893090	2.06161e-10	-1.3718	-1.22869	0.000131874	0.661777	-1.15624	8.62656e-05	0.0991653	-1.4195
123675080	rs144432954	6.16192e-10	-1.5056	-4.00431e-10	3.85414e-05	-1.72458	-4.00431e-10	5.69203e-05	-1.73611	-4.00431e-10
123675833	rs1939923	1.51633e-10	-1.45963	-1.44806	1.26906e-05	-1.73515	-1.1003	1.50208e-05	-1.75164	-1.31669
123676231	rs4936845	4.0972e-10	-0.369985	-1.5437	0.000218896	1.57772	-1.56544	0.00091911	2.5851	-1.53946
123676388	rs76301014	1.11074e-10	-1.69353	-1.52543	1.07508e-05	-1.56452	-1.4368	1.89171e-05	-1.35572	-1.48198
123676413	rs7952150	4.84026e-10	-0.286037	-1.46098	0.000105013	0.318657	-1.04089	6.30537e-05	-0.117972	-1.51581
123676777	rs147835876	4.73297e-09	0.533152	-4.00431e-10	0.000348795	0.478174	-4.00431e-10	0.000478114	0.392082	-4.00431e-10
123677614	rs10750240	1.49259e-10	-1.40482	-1.51865	1.14297e-05	-1.669	-1.27109	1.38728e-05	-1.71039	-1.43745
123677647	rs10750241	1.5151e-10	-1.3969	-1.5116	1.14229e-05	-1.67425	-1.26643	1.38845e-05	-1.71323	-1.43377
123677921	rs1893022	2.31289e-10	-0.92976	-1.55573	0.000126404	0.743811	-1.28064	5.11867e-05	-0.277123	-1.56516
123678179	rs75042917	6.51527e-10	-1.26002e-10	-1.44984	4.60033e-05	-1.26002e-10	-1.5476	7.49533e-05	-1.26002e-10	-1.4609
123678538	rs74690701	3.45209e-10	-0.540043	-1.54496	0.000275243	1.5132	-1.27186	9.08605e-05	0.295119	-1.56356
123679052	rs75406752	6.7161e-10	-1.26002e-10	-1.41948	6.55269e-05	-1.26002e-10	-1.19385	8.03209e-05	-1.26002e-10	-1.39174
123679379	rs77556372	1.05679e-10	-1.70682	-1.56194	1.00032e-05	-1.51306	-1.56035	1.79081e-05	-1.32682	-1.5657
123679460	rs7113762	1.27529e-10	-1.7453	-1.33551	2.13635e-05	-1.55414	-0.760486	2.75732e-05	-1.3752	-1.08572
123679522	rs138979907	4.87575e-10	-1.73971	-4.00431e-10	4.33782e-05	-1.60635	-4.00431e-10	6.03739e-05	-1.67721	-4.00431e-10
123679598	rs11219300	1.58083e-10	-1.39325	-1.47279	1.08497e-05	-1.46759	-1.52458	2.07941e-05	-1.23304	-1.51006
123679973	rs183987455	6.2241e-10	-1.26002e-10	-1.49556	7.77763e-05	-1.26002e-10	-1.02247	7.07548e-05	-1.26002e-10	-1.51855
123680049	rs1939910	1.1686e-10	-1.6256	-1.54258	9.42175e-06	-1.59024	-1.54305	1.51314e-05	-1.50997	-1.55102
123680073	rs143899490	7.87095e-10	-1.26081	-4.00431e-10	3.95067e-05	-1.69984	-4.00431e-10	5.686e-05	-1.73717	-4.00431e-10
123680122	rs1939911	1.15827e-10	-1.61797	-1.55909	9.34975e-06	-1.58162	-1.55934	1.51064e-05	-1.49945	-1.5632
123680549	rs11219301	5.25321e-10	-1.66515	-4.00431e-10	3.8415e-05	-1.72786	-4.00431e-10	5.73853e-05	-1.72798	-4.00431e-10
123680571	rs724467	1.56709e-10	-1.39325	-1.48151	1.07876e-05	-1.46759	-1.53032	2.06551e-05	-1.23304	-1.51677
123681373	rs185682930	6.92146e-10	-1.38936	-4.00431e-10	5.72779e-05	-1.32839	-4.00431e-10	8.19665e-05	-1.37145	-4.00431e-10
123681460	rs4936846	1.26732e-10	-1.74705	-1.34003	2.07709e-05	-1.58568	-0.75708	2.65158e-05	-1.41479	-1.08524
123681525	rs17682559	1.27571e-10	-1.54961	-1.53088	1.03797e-05	-1.50542	-1.53103	1.70454e-05	-1.40821	-1.53368
123681988	rs116923136	4.93583e-10	-1.72746	-4.00431e-10	3.98378e-05	-1.69149	-4.00431e-10	6.19224e-05	-1.65188	-4.00431e-10
123682104	rs17127748	1.19811e-10	-1.59209	-1.55115	9.70075e-06	-1.55258	-1.55153	1.5733e-05	-1.46434	-1.55767
123682332	rs1893063	1.86241e-10	-1.16916	-1.53296	4.10701e-05	-0.527488	-1.13354	0.000142051	0.547246	-1.36883
123682357	rs1893062	1.25817e-10	-1.74593	-1.3484	2.06856e-05	-1.57939	-0.767482	2.64842e-05	-1.40586	-1.09536
123682621	rs2096789	1.21093e-10	-1.58484	-1.54776	9.79906e-06	-1.54449	-1.54954	1.59448e-05	-1.45464	-1.554
123683085	rs76647391	1.55297e-10	-1.3921	-1.49172	1.08764e-05	-1.44701	-1.54271	2.07009e-05	-1.21445	-1.53314
123683266	rs181054641	4.82398e-10	-1.75039	-4.00431e-10	4.12901e-05	-1.65569	-4.00431e-10	5.83615e-05	-1.71111	-4.00431e-10
123683274	rs4345979	1.4188e-10	-1.74096	-1.23321	1.97655e-05	-1.73779	-0.654581	2.19343e-05	-1.71472	-0.974996
123683607	rs114994852	6.13031e-10	-1.26002e-10	-1.51074	7.44387e-05	-1.26002e-10	-1.06633	6.98905e-05	-1.26002e-10	-1.53084
123684241	rs1807079	1.24933e-10	-1.56147	-1.53991	1.01323e-05	-1.51853	-1.54205	1.65525e-05	-1.42372	-1.54751
123684369	rs733407	1.26707e-10	-1.69827	-1.389	2.26046e-05	-1.41605	-0.842108	3.35812e-05	-1.11805	-1.14575
123684500	rs733406	1.19573e-10	-1.59453	-1.5507	9.66672e-06	-1.5553	-1.55232	1.57022e-05	-1.46761	-1.55635
123684663	rs17744893	1.08959e-10	-1.70221	-1.53597	9.52465e-06	-1.5579	-1.56453	1.66819e-05	-1.40727	-1.55617
123684771	rs148529039	6.21841e-10	-1.49647	-4.00431e-10	7.26991e-05	-1.08998	-4.00431e-10	9.92044e-05	-1.18058	-4.00431e-10
123685331	rs5023166	1.16993e-10	-1.70226	-1.46478	9.73876e-06	-1.56723	-1.53296	1.72918e-05	-1.42094	-1.50659
123685689	rs948161	1.25706e-10	-1.74681	-1.3484	2.07428e-05	-1.57663	-0.767482	2.66325e-05	-1.40027	-1.09536
123685730	rs948160	1.44684e-10	-1.44034	-1.51427	1.00869e-05	-1.5112	-1.55388	1.8734e-05	-1.30079	-1.54664
123685804	rs17127760	1.1811e-10	-1.60801	-1.54953	9.53234e-06	-1.57041	-1.55121	1.5433e-05	-1.48584	-1.55542
123686185	rs11219307	1.4607e-10	-1.43625	-1.50882	1.00682e-05	-1.51575	-1.55118	1.87976e-05	-1.30078	-1.54326
123687005	rs11219308	2.68732e-09	-0.0328552	-4.00431e-10	0.00122304	1.73278	-4.00431e-10	0.000857014	0.975688	-4.00431e-10
123687130	rs2186744	1.416e-10	-1.73873	-1.23742	1.96334e-05	-1.73753	-0.661553	2.18342e-05	-1.71368	-0.980608
123687286	rs2155362	1.44914e-10	-1.43517	-1.51784	1.02143e-05	-1.49696	-1.55556	1.9021e-05	-1.28343	-1.54879
123687331	rs2212473	1.37196e-10	-1.51447	-1.49328	2.53328e-05	-1.14435	-0.999856	5.3286e-05	-0.52512	-1.27697
123688382	rs7950658	1.7843e-10	-1.23504	-1.50992	4.07696e-05	-0.62388	-1.04449	0.000133095	0.414427	-1.30113
123689442	rs79871936	4.91237e-10	-1.73223	-4.00431e-10	3.79199e-05	-1.74083	-4.00431e-10	5.85068e-05	-1.70862	-4.00431e-10
123689689	rs35784244	1.2535e-10	-1.5546	-1.54345	1.01751e-05	-1.51093	-1.54543	1.66529e-05	-1.41472	-1.55046
123689793	rs7103696	1.33625e-10	-1.61834	-1.41577	1.92439e-05	-1.50505	-0.914065	2.86169e-05	-1.24379	-1.17998
123689890	rs35387734	1.31308e-10	-1.51748	-1.53413	1.07138e-05	-1.47009	-1.53468	1.75828e-05	-1.3667	-1.54415
123690332	rs4935848	1.91671e-10	-1.14544	-1.52794	4.6631e-05	-0.432919	-1.10113	0.000165195	0.672221	-1.34286
123690364	rs10790599	1.36373e-10	-1.56769	-1.44607	1.93638e-05	-1.43765	-0.975254	3.00311e-05	-1.14885	-1.22668
123690505	rs9988869	1.4385e-10	-1.73962	-1.22076	2.01037e-05	-1.73923	-0.636175	2.22307e-05	-1.71708	-0.959209
123690838	rs10790600	1.53915e-10	-1.44574	-1.44701	2.35307e-05	-1.2435	-0.974501	4.34643e-05	-0.784549	-1.22128
123691193	rs10750242	1.44054e-10	-1.7382	-1.22076	2.00763e-05	-1.7406	-0.636175	2.218e-05	-1.71937	-0.959209
123691295	rs11219309	1.74978e-10	-1.25742	-1.50707	4.21086e-05	-0.600773	-1.03528	0.000137433	0.442634	-1.29726
123691825	rs34345116	1.26672e-10	-1.55059	-1.53697	1.02839e-05	-1.50651	-1.53923	1.68316e-05	-1.40949	-1.54502
123691862	rs34820797	1.26262e-10	-1.5546	-1.5362	1.0246e-05	-1.51093	-1.53848	1.67547e-05	-1.41472	-1.54437
123692738	rs10732862	1.49844e-10	-1.6988	-1.22076	2.37266e-05	-1.57354	-0.636175	2.61186e-05	-1.55591	-0.959209
123692923	rs11826594	1.11599e-10	-1.67061	-1.54364	8.31826e-06	-1.693	-1.56486	1.48173e-05	-1.51979	-1.56218
123693024	rs141281289	5.49077e-10	-1.62092	-4.00431e-10	5.47178e-05	-1.37412	-4.00431e-10	9.39354e-05	-1.23516	-4.00431e-10
123693311	rs78082664	1.25787e-10	-1.71251	-1.38206	1.03289e-05	-1.56085	-1.48051	1.85966e-05	-1.4144	-1.44039
123693396	rs11219310	1.4702e-10	-1.69843	-1.24016	2.30464e-05	-1.56489	-0.67391	2.558e-05	-1.54863	-0.98732
123693768	rs182177074	1.24863e-10	-1.71251	-1.38943	1.02774e-05	-1.56085	-1.48551	1.8484e-05	-1.4144	-1.44646
123693769	rs185432806	1.25167e-10	-1.71008	-1.38943	1.03321e-05	-1.55554	-1.48551	1.86146e-05	-1.40736	-1.44646
123693806	rs7942781	1.40073e-10	-1.60644	-1.38055	2.10033e-05	-1.48896	-0.842671	3.09488e-05	-1.22081	-1.12462
123693941	rs12284006	1.28131e-10	-1.69102	-1.38509	1.07768e-05	-1.51634	-1.48257	1.96656e-05	-1.35601	-1.44288
123694039	rs17120	1.49844e-10	-1.6988	-1.22076	2.37266e-05	-1.57354	-0.636175	2.61186e-05	-1.55591	-0.959209
123694571	rs61904764	1.34964e-10	-1.5002	-1.52394	1.10063e-05	-1.45117	-1.52667	1.81624e-05	-1.34463	-1.53378
123694703	rs35360136	1.27644e-10	-1.54654	-1.53337	1.03657e-05	-1.50204	-1.53577	1.69727e-05	-1.40421	-1.54195
123695190	rs149984593	1.27671e-10	-1.69992	-1.37977	1.08268e-05	-1.51533	-1.47895	1.96059e-05	-1.36344	-1.4385
123695758	rs149229480	7.23006e-10	-1.34574	-4.00431e-10	0.000124735	-0.550115	-4.00431e-10	0.00015811	-0.714475	-4.00431e-10
123695857	rs4935849	1.9465e-10	-1.16693	-1.49102	5.03656e-05	-0.464705	-0.992298	0.000171449	0.629061	-1.26254
123695995	rs147938427	5.19819e-10	-1.67568	-4.00431e-10	3.76705e-05	-1.74743	-4.00431e-10	5.74676e-05	-1.72654	-4.00431e-10
123696261	rs11219311	1.09439e-10	-1.67707	-1.55672	8.31055e-06	-1.69355	-1.56523	1.47669e-05	-1.51956	-1.56582
123696789	rs138637859	1.27946e-10	-1.54654	-1.53101	1.03893e-05	-1.50204	-1.53349	1.70072e-05	-1.40421	-1.53992
123697330	rs11518245	1.9623e-10	-1.15542	-1.49445	5.07757e-05	-0.44766	-1.00123	0.000173838	0.652222	-1.27186
123697503	rs79407270	1.2411e-10	-1.69396	-1.41403	1.04852e-05	-1.52216	-1.50419	1.9033e-05	-1.36357	-1.46802
123697671	rs11518246	1.93564e-10	-1.16693	-1.49662	4.96124e-05	-0.464705	-1.00736	0.000169109	0.629061	-1.27628
123698032	rs7937932	1.42513e-10	-1.61834	-1.35138	2.18095e-05	-1.50505	-0.788915	3.15873e-05	-1.24379	-1.08122
123698097	rs7924446	1.9623e-10	-1.15542	-1.49445	5.07757e-05	-0.44766	-1.00123	0.000173838	0.652222	-1.27186
123698191	rs144963299	7.86741e-10	-1.26002e-10	-1.26126	7.24556e-05	-1.26002e-10	-1.09334	0.000103282	-1.26002e-10	-1.1403
123698232	rs147961608	1.34208e-10	-1.68801	-1.34176	1.11724e-05	-1.51045	-1.45241	2.05455e-05	-1.34838	-1.40674
123698409	rs11219312	1.9623e-10	-1.15542	-1.49445	5.07757e-05	-0.44766	-1.00123	0.000173838	0.652222	-1.27186
123698830	rs4936847	1.53606e-10	-1.69683	-1.19793	2.43401e-05	-1.57932	-0.604869	2.66543e-05	-1.56335	-0.931467
123699073	rs4936848	1.51998e-10	-1.69024	-1.21505	2.41417e-05	-1.55971	-0.632661	2.65512e-05	-1.54468	-0.954009
123699198	rs35885297	1.66959e-10	-1.52773	-1.28368	1.5245e-05	-1.25156	-1.4005	3.16658e-05	-0.961127	-1.3614
123699222	rs61904769	1.95749e-10	-1.43815	-1.21417	1.91256e-05	-1.07889	-1.34639	3.7795e-05	-0.843926	-1.30166
123699501	rs181060285	5.88495e-10	-1.26002e-10	-1.55159	4.51724e-05	-1.26002e-10	-1.56582	6.76782e-05	-1.26002e-10	-1.563
123699698	rs11219313	1.3777e-10	-1.68492	-1.31865	1.14275e-05	-1.50448	-1.43581	2.11134e-05	-1.34068	-1.38718
123700024	rs140681112	6.016e-10	-1.52956	-4.00431e-10	4.02642e-05	-1.68085	-4.00431e-10	5.8776e-05	-1.70403	-4.00431e-10
123700552	rs4424679	1.52751e-10	-1.70147	-1.19887	2.3854e-05	-1.6039	-0.600462	2.60851e-05	-1.58611	-0.930296
123700572	rs4447187	1.52783e-10	-1.7027	-1.19744	2.41047e-05	-1.58983	-0.604074	2.63799e-05	-1.57434	-0.930821
123700617	rs60866008	1.38241e-10	-1.68492	-1.31524	1.14558e-05	-1.50448	-1.43334	2.11747e-05	-1.34068	-1.38428
123700663	rs4432034	1.44097e-10	-1.61834	-1.34033	2.22703e-05	-1.50505	-0.768005	3.21142e-05	-1.24379	-1.06468
123700896	rs12286996	1.08894e-10	-1.68074	-1.55804	8.28586e-06	-1.69679	-1.56497	1.4671e-05	-1.52605	-1.56584
123700999	rs61904770	1.3642e-10	-1.50469	-1.50872	1.11152e-05	-1.45608	-1.51192	1.83036e-05	-1.35035	-1.52032
123701424	rs12288627	1.41143e-10	-1.66521	-1.31417	1.18933e-05	-1.46778	-1.43255	2.22127e-05	-1.29374	-1.38337
123701671	rs11500886	1.69461e-10	-1.53433	-1.26221	1.53467e-05	-1.26144	-1.38397	3.18532e-05	-0.973565	-1.34306
123701994	rs11500887	1.46657e-10	-1.61834	-1.32271	2.31864e-05	-1.50505	-0.727694	3.312e-05	-1.24379	-1.03384
123702249	rs75314028	1.39717e-10	-1.68801	-1.30153	1.15023e-05	-1.51045	-1.42332	2.12594e-05	-1.34838	-1.37258
123702755	rs12290757	1.42924e-10	-1.66162	-1.30523	1.20489e-05	-1.46131	-1.42603	2.25673e-05	-1.28552	-1.37574
123702907	rs1940200	1.71041e-10	-1.52773	-1.25952	1.55732e-05	-1.25156	-1.3792	3.22459e-05	-0.961127	-1.34325
123702983	rs56264926	1.07761e-10	-1.6878	-1.56145	8.25154e-06	-1.70297	-1.56294	1.44948e-05	-1.53877	-1.56521
123703006	rs74938364	1.7377e-10	-1.51423	-1.25719	1.59178e-05	-1.23149	-1.37738	3.31339e-05	-0.935951	-1.34126
123703431	rs140183953	5.84443e-10	-1.26002e-10	-1.5585	4.51746e-05	-1.26002e-10	-1.56578	6.76296e-05	-1.26002e-10	-1.56372
123703538	rs10790601	1.31463e-10	-1.7488	-1.30163	1.93778e-05	-1.70369	-0.708486	2.43706e-05	-1.56684	-1.01755
123703678	rs12273101	2.47273e-10	-1.18323	-1.23543	2.3542e-05	-0.862416	-1.35511	5.47892e-05	-0.471289	-1.30298
123703754	rs10750245	1.54519e-10	-1.71344	-1.17539	2.49714e-05	-1.60987	-0.548713	2.70237e-05	-1.59535	-0.885706
123703929	rs4528342	2.39571e-10	-1.22537	-1.22494	2.23986e-05	-0.915312	-1.352	5.08671e-05	-0.534921	-1.31363
123704626	rs4936849	2.47184e-10	-0.892909	-1.52611	7.83436e-05	0.0801397	-1.09535	0.000304957	1.27877	-1.33637
123704705	rs79608926	1.89356e-10	-1.42407	-1.26146	1.73606e-05	-1.12859	-1.39351	3.58274e-05	-0.860941	-1.33811
123704797	rs117637619	1.03296e-09	-0.988976	-4.00431e-10	6.34014e-05	-1.22682	-4.00431e-10	0.000104828	-1.12544	-4.00431e-10
123704891	rs4936850	1.34369e-10	-1.71358	-1.31499	2.19595e-05	-1.5737	-0.713408	2.93024e-05	-1.37765	-1.02245
123706161	rs4578400	1.44592e-10	-1.69572	-1.25952	2.20438e-05	-1.57736	-0.705921	2.4519e-05	-1.5613	-1.01702
123706304	rs11219314	1.64225e-10	-1.40356	-1.42436	1.50372e-05	-1.15361	-1.51218	3.01547e-05	-0.899434	-1.47199
123706316	rs117140587	1.94213e-09	-0.357613	-4.00431e-10	0.000179788	-0.184533	-4.00431e-10	0.000338747	0.0474868	-4.00431e-10
123706758	rs17682723	1.01205e-10	-1.74892	-1.56309	8.00122e-06	-1.73423	-1.56248	1.31842e-05	-1.63367	-1.56508
123707125	rs61904790	1.35462e-10	-1.5087	-1.51177	1.10339e-05	-1.46047	-1.51487	1.8161e-05	-1.35546	-1.52303
123707204	rs12225240	2.07191e-10	-1.08527	-1.51025	6.0523e-05	-0.221286	-1.052	0.000197277	0.823246	-1.31641
123707667	rs55849219	1.65882e-10	-1.40272	-1.41516	1.51401e-05	-1.15251	-1.50645	3.04222e-05	-0.898121	-1.46447
123707685	rs55677447	1.61211e-10	-1.43128	-1.41516	1.45812e-05	-1.19012	-1.50645	2.90834e-05	-0.943129	-1.46447
123707794	rs189693702	5.97665e-10	-1.26002e-10	-1.53612	4.52879e-05	-1.26002e-10	-1.56327	6.78267e-05	-1.26002e-10	-1.56081
123707802	rs7942936	1.52873e-10	-1.39147	-1.50808	3.21005e-05	-0.836395	-1.07104	7.00734e-05	-0.197114	-1.33111
123707869	rs7928288	2.02915e-10	-1.09863	-1.51773	5.79407e-05	-0.241573	-1.07532	0.000189069	0.796911	-1.33257
123708037	rs4936851	1.50477e-10	-1.42819	-1.48716	3.28472e-05	-0.88305	-1.00139	6.87259e-05	-0.264356	-1.28328
123708546	rs12278684	1.65132e-10	-1.40997	-1.41244	1.50224e-05	-1.16203	-1.50474	3.01457e-05	-0.909489	-1.46224
123708583	rs183957951	1.59624e-09	-0.55375	-4.00431e-10	0.000241792	0.111766	-4.00431e-10	0.0420708	4.86934	-4.00431e-10
123708840	rs12278838	1.65586e-10	-1.40997	-1.40969	1.50485e-05	-1.16203	-1.503	3.02139e-05	-0.909489	-1.45998
123708888	rs12292062	1.65586e-10	-1.40997	-1.40969	1.50485e-05	-1.16203	-1.503	3.02139e-05	-0.909489	-1.45998
123709003	rs12272739	1.65793e-10	-1.40997	-1.40844	1.50604e-05	-1.16203	-1.50221	3.02449e-05	-0.909489	-1.45895
123709030	rs7480204	2.08622e-10	-1.073	-1.51563	6.04868e-05	-0.202727	-1.07116	0.000199591	0.847301	-1.3288
123709091	rs79122287	1.0141e-10	-1.74631	-1.56367	8.05312e-06	-1.72848	-1.56177	1.3378e-05	-1.61943	-1.56472
123709470	rs4348914	2.05702e-10	-1.08527	-1.51746	5.90332e-05	-0.221286	-1.07692	0.000194072	0.823246	-1.33278
123709701	rs17682849	1.57836e-10	-1.40997	-1.45762	1.4598e-05	-1.16203	-1.5334	2.9043e-05	-0.909489	-1.4995
123709739	rs75859445	7.17926e-10	-1.26002e-10	-1.35279	6.26409e-05	-1.26002e-10	-1.23889	0.000104095	-1.26002e-10	-1.13247
123709748	rs12280615	1.66488e-10	-1.40997	-1.40426	1.51007e-05	-1.16203	-1.49954	3.03495e-05	-0.909489	-1.4555
123709945	rs12293910	1.67566e-10	-1.41715	-1.39062	1.52072e-05	-1.17147	-1.48307	3.06883e-05	-0.920779	-1.4331
123710060	rs12294069	1.67937e-10	-1.40272	-1.40285	1.52589e-05	-1.15251	-1.49864	3.07323e-05	-0.898121	-1.45433
123710168	rs10790602	1.2726e-10	-1.72335	-1.35957	1.93392e-05	-1.60036	-0.813813	2.53988e-05	-1.4384	-1.10467
123710229	rs7114725	2.08445e-10	-1.073	-1.51648	6.02905e-05	-0.202727	-1.07441	0.000199644	0.847301	-1.32853
123710613	rs12276313	1.65764e-10	-1.41715	-1.40144	1.4986e-05	-1.17147	-1.49773	3.00789e-05	-0.920779	-1.45316
123710711	rs10502272	2.0317e-10	-1.09863	-1.51648	5.79934e-05	-0.241573	-1.07441	0.000189834	0.796911	-1.32853
123710902	rs80297504	4.86115e-10	-1.74271	-4.00431e-10	4.63455e-05	-1.54019	-4.00431e-10	7.30233e-05	-1.48699	-4.00431e-10
123711807	rs2186743	1.62746e-10	-1.43823	-1.39873	1.45996e-05	-1.19933	-1.49598	2.91559e-05	-0.954187	-1.45092
123711887	rs76687530	1.17042e-10	-1.73665	-1.42998	9.60656e-06	-1.59221	-1.52166	1.64715e-05	-1.4908	-1.48534
123711892	rs61908461	1.28977e-10	-1.54654	-1.52298	1.04923e-05	-1.50204	-1.52363	1.70947e-05	-1.40421	-1.53479
123712153	rs4936852	1.26925e-10	-1.72598	-1.35957	1.92206e-05	-1.60652	-0.813813	2.51742e-05	-1.44728	-1.10467
123712660	rs7126738	1.26925e-10	-1.72598	-1.35957	1.92206e-05	-1.60652	-0.813813	2.51742e-05	-1.44728	-1.10467
123712700	rs112643155	6.17141e-10	-1.50406	-4.00431e-10	6.73534e-05	-1.16636	-4.00431e-10	0.000101204	-1.16063	-4.00431e-10
123712725	rs7126541	2.05904e-10	-1.08527	-1.51648	5.91819e-05	-0.221286	-1.07441	0.000194899	0.823246	-1.32853
123712757	rs35354060	1.3709e-10	-1.48649	-1.52203	1.1217e-05	-1.4362	-1.52268	1.84776e-05	-1.32723	-1.53397
123713011	rs4936853	1.38438e-10	-1.70815	-1.29058	2.07915e-05	-1.58177	-0.760002	2.28901e-05	-1.58956	-1.0575
123713020	rs7126836	1.26925e-10	-1.72598	-1.35957	1.92206e-05	-1.60652	-0.813813	2.51742e-05	-1.44728	-1.10467
123713248	rs12803203	4.83446e-10	-1.74821	-4.00431e-10	3.99028e-05	-1.68986	-4.00431e-10	6.14582e-05	-1.65941	-4.00431e-10
123713250	rs11219316	1.65909e-10	-1.42185	-1.39586	1.49035e-05	-1.18059	-1.49412	2.99503e-05	-0.929686	-1.44854
123713388	rs10893092	1.38506e-10	-1.70907	-1.28917	2.05374e-05	-1.59251	-0.761557	2.25863e-05	-1.6013	-1.05913
123713454	rs11219318	2.09278e-10	-1.23209	-1.35341	1.9924e-05	-0.926483	-1.4579	4.52041e-05	-0.545924	-1.42065
123713465	rs11219319	1.26925e-10	-1.72598	-1.35957	1.92206e-05	-1.60652	-0.813813	2.51742e-05	-1.44728	-1.10467
123713498	rs11219320	1.01059e-10	-1.74814	-1.56531	8.05029e-06	-1.7324	-1.5582	1.32789e-05	-1.62901	-1.56257
123713565	rs11219321	1.01059e-10	-1.74814	-1.56531	8.05029e-06	-1.7324	-1.5582	1.32789e-05	-1.62901	-1.56257
123713624	rs12288009	2.09243e-10	-1.23209	-1.35357	1.99801e-05	-0.926483	-1.45509	4.52834e-05	-0.545924	-1.4189
123713740	rs12281910	1.68783e-10	-1.32598	-1.47457	1.75967e-05	-0.959056	-1.54954	5.65576e-05	-0.211022	-1.53148
123713836	rs12288122	1.68783e-10	-1.32598	-1.47457	1.75967e-05	-0.959056	-1.54954	5.65576e-05	-0.211022	-1.53148
123713896	rs12288134	2.22388e-10	-1.18058	-1.34416	2.14593e-05	-0.861891	-1.44826	4.93339e-05	-0.468105	-1.41105
123714050	rs17683143	1.01055e-10	-1.74814	-1.56535	8.0567e-06	-1.7324	-1.5574	1.32837e-05	-1.62901	-1.56222
123714558	rs12574929	1.98414e-10	-1.12051	-1.51829	5.57916e-05	-0.274531	-1.08016	0.00018261	0.762103	-1.33252
123714860	rs1940186	1.01029e-10	-1.74892	-1.56483	8.02377e-06	-1.73423	-1.55967	1.32049e-05	-1.63367	-1.56351
123714925	rs1940187	1.92059e-10	-1.16321	-1.50814	4.00723e-05	-0.559334	-1.12629	6.98364e-05	-0.177115	-1.3545
123714986	rs189007922	5.32297e-10	-1.65195	-4.00431e-10	5.8543e-05	-1.30655	-4.00431e-10	9.65024e-05	-1.2082	-4.00431e-10
123715014	rs10502273	1.41921e-10	-1.44861	-1.52528	1.16511e-05	-1.395	-1.52591	1.93245e-05	-1.27965	-1.53674
123715305	rs12278537	2.52277e-10	-1.05785	-1.34078	2.32633e-05	-0.783638	-1.4458	4.91247e-05	-0.475179	-1.40823
123715541	rs10502274	2.30818e-10	-1.13371	-1.35382	2.10607e-05	-0.873636	-1.45527	4.38079e-05	-0.578848	-1.4191
123715765	rs75213980	1.81293e-10	-1.34321	-1.38583	1.56713e-05	-1.13692	-1.48756	2.89308e-05	-0.97268	-1.44018
123716249	rs1939915	1.66604e-10	-1.33498	-1.47856	1.75669e-05	-0.959397	-1.5509	5.5524e-05	-0.227724	-1.53323
123716340	rs2155359	2.16509e-10	-1.22238	-1.32914	1.87489e-05	-1.00792	-1.43726	3.88013e-05	-0.720848	-1.39846
123716374	rs2155360	1.40282e-10	-1.45844	-1.52706	1.15071e-05	-1.40567	-1.52768	1.90598e-05	-1.29194	-1.53824
123716916	rs34435469	1.6529e-10	-1.33498	-1.48648	1.75114e-05	-0.959397	-1.55406	5.52601e-05	-0.227724	-1.53799
123716973	rs2155361	1.28502e-10	-1.57413	-1.49908	1.34294e-05	-1.21909	-1.55977	3.58403e-05	-0.651168	-1.54752
123717041	rs78210180	6.95512e-10	-1.38451	-4.00431e-10	5.7579e-05	-1.32315	-4.00431e-10	8.23749e-05	-1.36649	-4.00431e-10
123717248	rs2155363	1.72123e-10	-1.29198	-1.48896	1.72359e-05	-0.974308	-1.55501	5.54638e-05	-0.222579	-1.53946
123717398	rs2186745	1.34429e-10	-1.7081	-1.32002	1.94787e-05	-1.59745	-0.809538	2.1736e-05	-1.59967	-1.09913
123718038	rs11219322	1.67288e-10	-1.3136	-1.49584	1.79716e-05	-0.930029	-1.55749	5.72398e-05	-0.1871	-1.54342
123718152	rs4387357	1.66987e-10	-1.3136	-1.49764	1.79606e-05	-0.930029	-1.5581	5.71818e-05	-0.1871	-1.54443
123718266	rs4400826	1.34429e-10	-1.7081	-1.32002	1.94787e-05	-1.59745	-0.809538	2.1736e-05	-1.59967	-1.09913
123718482	rs12274215	1.72024e-10	-1.28053	-1.50099	1.87678e-05	-0.884964	-1.5592	6.07232e-05	-0.125147	-1.54629
123718601	rs12281269	1.6825e-10	-1.30271	-1.50099	1.82098e-05	-0.915143	-1.5592	5.82584e-05	-0.166585	-1.54629
123719211	rs11219323	6.44815e-10	-1.46019	-4.00431e-10	0.000108333	-0.6911	-4.00431e-10	0.000137119	-0.856915	-4.00431e-10
123719359	rs4121463	1.01171e-10	-1.75033	-1.56201	8.13233e-06	-1.74346	-1.537	1.34587e-05	-1.63164	-1.5465
123719695	rs75344474	1.1133e-09	-1.26002e-10	-0.914069	7.75888e-05	-1.26002e-10	-1.02489	0.000128019	-1.26002e-10	-0.92559
123719712	rs76473701	5.31329e-10	-1.65377	-4.00431e-10	5.2182e-05	-1.42157	-4.00431e-10	8.80797e-05	-1.29952	-4.00431e-10
123719858	rs75810679	5.69502e-10	-0.641386	-0.943006	4.89756e-05	-0.586468	-0.89852	9.46896e-05	-0.28052	-0.946642
123720058	rs34582915	1.37346e-10	-1.48183	-1.52482	1.12429e-05	-1.43112	-1.52545	1.85426e-05	-1.32135	-1.53634
123720075	rs12276568	1.66987e-10	-1.3136	-1.49764	1.79606e-05	-0.930029	-1.5581	5.71818e-05	-0.1871	-1.54443
123720105	rs75444328	1.00998e-10	-1.7504	-1.56365	8.12389e-06	-1.7396	-1.5419	1.3527e-05	-1.62261	-1.55047
123720207	rs7927203	1.59979e-10	-1.35581	-1.4983	1.69208e-05	-0.988224	-1.55954	5.25989e-05	-0.267805	-1.54727
123720209	rs77040415	2.06366e-10	-1.25015	-1.34935	1.76647e-05	-1.05649	-1.44826	3.35744e-05	-0.866047	-1.39796
123720255	rs7927316	1.59873e-10	-1.35536	-1.49941	1.72389e-05	-0.970447	-1.55869	5.43139e-05	-0.237565	-1.54542
123720256	rs7927317	1.59549e-10	-1.35581	-1.50099	1.69265e-05	-0.988224	-1.5592	5.26501e-05	-0.267805	-1.54629
123720311	rs7927035	1.64246e-10	-1.3136	-1.51419	1.78743e-05	-0.930029	-1.56292	5.66825e-05	-0.1871	-1.5532
123720451	rs7930045	1.64246e-10	-1.3136	-1.51419	1.78743e-05	-0.930029	-1.56292	5.66825e-05	-0.1871	-1.5532
123720544	rs7930177	1.60524e-10	-1.33498	-1.51574	1.73508e-05	-0.959397	-1.56327	5.43848e-05	-0.227724	-1.55396
123720698	rs145643955	1.48165e-09	-0.628242	-4.00431e-10	0.000220275	0.0185657	-4.00431e-10	0.0352556	4.69261	-4.00431e-10
123720800	rs57063490	1.6036e-10	-1.33498	-1.51676	1.73602e-05	-0.959397	-1.56274	5.44648e-05	-0.227724	-1.55249
123720841	rs35795440	1.6036e-10	-1.33498	-1.51676	1.73602e-05	-0.959397	-1.56274	5.44648e-05	-0.227724	-1.55249
123721210	rs11219324	1.61992e-10	-1.32436	-1.51726	1.76004e-05	-0.94478	-1.56361	5.54562e-05	-0.20748	-1.55469
123721748	rs4409843	1.35418e-10	-1.7081	-1.31269	1.973e-05	-1.59745	-0.796717	2.19562e-05	-1.59967	-1.08905
123721902	rs75980773	1.30225e-10	-1.66772	-1.39217	1.09984e-05	-1.47945	-1.4991	1.83549e-05	-1.41217	-1.4557
123722392	rs7937848	2.11353e-10	-1.09651	-1.47912	6.48258e-05	-0.237942	-0.966665	0.000207207	0.809765	-1.25381
123722696	rs4936854	2.09334e-10	-1.10857	-1.47666	6.40578e-05	-0.256291	-0.960233	0.000203258	0.785879	-1.24917
123722712	rs79151512	4.87877e-10	-1.73909	-4.00431e-10	4.34699e-05	-1.60424	-4.00431e-10	6.04655e-05	-1.67569	-4.00431e-10
123722730	rs4935850	2.09334e-10	-1.10857	-1.47666	6.40578e-05	-0.256291	-0.960233	0.000203258	0.785879	-1.24917
123722855	rs138014983	6.62967e-10	-1.43243	-4.00431e-10	5.74226e-05	-1.32587	-4.00431e-10	9.25099e-05	-1.25045	-4.00431e-10
123723510	rs79461941	6.04725e-10	-0.609297	-0.915086	5.20955e-05	-0.5536	-0.869631	0.000101023	-0.243618	-0.918802
123723833	rs12283915	1.02812e-10	-1.74973	-1.54653	8.38753e-06	-1.74469	-1.50487	1.37665e-05	-1.63642	-1.51911
123723920	rs78932563	2.1184e-10	-1.23362	-1.33971	1.7868e-05	-1.03705	-1.45625	3.42069e-05	-0.844127	-1.40121
123723946	rs12283877	1.0279e-10	-1.75033	-1.54613	8.41399e-06	-1.74346	-1.50296	1.38585e-05	-1.63164	-1.51722
123724347	rs7110337	1.3537e-10	-1.71337	-1.30778	1.9596e-05	-1.60748	-0.793504	2.18396e-05	-1.60962	-1.08442
123724527	rs12285555	1.51506e-10	-1.37611	-1.53242	1.63471e-05	-1.01651	-1.56575	4.98591e-05	-0.307344	-1.56122
123725097	rs2096791	1.36595e-10	-1.7081	-1.30403	1.99219e-05	-1.59745	-0.787038	2.2171e-05	-1.59967	-1.07931
123725829	rs76279571	2.0973e-10	-1.25015	-1.33318	1.76041e-05	-1.05649	-1.45169	3.36523e-05	-0.866047	-1.39564
123726346	rs75138946	2.0973e-10	-1.25015	-1.33318	1.76041e-05	-1.05649	-1.45169	3.36523e-05	-0.866047	-1.39564
123726515	rs75261499	1.02561e-10	-1.74903	-1.54967	8.33048e-06	-1.74582	-1.51056	1.36343e-05	-1.6411	-1.52407
123726938	rs56317131	2.10145e-10	-1.24986	-1.33149	1.72463e-05	-1.0782	-1.45051	3.27578e-05	-0.89443	-1.39419
123727956	rs111826020	1.02256e-10	-1.74976	-1.55191	8.32044e-06	-1.74281	-1.51478	1.37508e-05	-1.62894	-1.52773
123727987	rs12805176	1.37691e-10	-1.4724	-1.53174	1.12812e-05	-1.42085	-1.53232	1.86554e-05	-1.30947	-1.54216
123728065	rs1940195	1.37739e-10	-1.71078	-1.29302	2.01998e-05	-1.60251	-0.768131	2.23927e-05	-1.60469	-1.06434
123728176	rs7937718	2.07094e-10	-1.1197	-1.47628	6.43825e-05	-0.249447	-0.96202	0.000205997	0.799507	-1.24941
123728394	rs71468786	4.81674e-10	-1.75189	-4.00431e-10	3.76824e-05	-1.74712	-4.00431e-10	5.60742e-05	-1.75109	-4.00431e-10
123728637	rs1893065	2.07094e-10	-1.1197	-1.47628	6.43825e-05	-0.249447	-0.96202	0.000205997	0.799507	-1.24941
123729245	rs147728469	2.28219e-09	-0.196266	-4.00431e-10	0.000440121	0.71074	-4.00431e-10	0.000949904	1.07859	-4.00431e-10
123729262	rs147467318	5.52688e-10	-1.61436	-4.00431e-10	4.08417e-05	-1.66661	-4.00431e-10	6.39368e-05	-1.61987	-4.00431e-10
123729397	rs2212474	2.07094e-10	-1.1197	-1.47628	6.43825e-05	-0.249447	-0.96202	0.000205997	0.799507	-1.24941
123729454	rs2000582	2.10127e-10	-1.25831	-1.32313	1.75594e-05	-1.0661	-1.44462	3.35768e-05	-0.876905	-1.38703
123729472	rs2000581	1.57454e-10	-1.34835	-1.52167	1.67991e-05	-0.99051	-1.56447	5.2636e-05	-0.257612	-1.55675
123729957	rs34820456	1.39681e-10	-1.45844	-1.53136	1.14582e-05	-1.40567	-1.53194	1.89912e-05	-1.29194	-1.54185
123730054	rs115793027	1.48831e-10	-1.44582	-1.48052	1.35229e-05	-1.40117	-1.37075	8.59047e-05	0.0806718	-1.4052
123730650	rs56005168	1.02105e-10	-1.74827	-1.55489	8.26014e-06	-1.74527	-1.51959	1.35659e-05	-1.63851	-1.5317
123731314	rs79009705	2.09847e-10	-1.26641	-1.31637	1.74761e-05	-1.07565	-1.43982	3.34101e-05	-0.887694	-1.38121
123732227	rs10736533	2.0372e-10	-1.13097	-1.48144	6.47451e-05	-0.247257	-0.958595	0.000207134	0.798568	-1.24297
123732587	rs75766343	5.66386e-10	-1.58988	-4.00431e-10	6.66321e-05	-1.17712	-4.00431e-10	9.91007e-05	-1.18163	-4.00431e-10
123733108	rs948159	1.4033e-10	-1.70251	-1.28265	2.09938e-05	-1.58709	-0.744994	2.31095e-05	-1.58938	-1.04814
123733862	rs76503826	1.32236e-10	-1.67864	-1.36592	1.09619e-05	-1.49941	-1.48248	1.83323e-05	-1.4345	-1.43461
123734304	rs17683381	2.05918e-10	-1.29733	-1.30434	1.69935e-05	-1.11224	-1.43124	3.23881e-05	-0.929124	-1.37085
123734380	rs36091826	1.59413e-10	-1.34835	-1.50931	1.6817e-05	-0.99051	-1.56341	5.27346e-05	-0.257612	-1.55488
123734583	rs7951825	7.53799e-10	-1.30403	-4.00431e-10	3.80225e-05	-1.73813	-4.00431e-10	5.6196e-05	-1.74892	-4.00431e-10
123734692	rs17745685	1.0178e-10	-1.74738	-1.55896	8.23454e-06	-1.74636	-1.52161	1.34928e-05	-1.64314	-1.53247
123735055	rs4936855	1.38587e-10	-1.69958	-1.29807	2.05555e-05	-1.58178	-0.771399	2.27505e-05	-1.58411	-1.06907
123735541	rs113339420	4.86275e-10	-1.74238	-4.00431e-10	3.97348e-05	-1.69408	-4.00431e-10	5.83257e-05	-1.71172	-4.00431e-10
123735708	rs17745727	4.85639e-10	-1.74369	-4.00431e-10	3.89291e-05	-1.71457	-4.00431e-10	5.63553e-05	-1.74609	-4.00431e-10
123735761	rs78163774	8.44555e-10	-1.26002e-10	-1.19035	0.000146534	-1.26002e-10	-0.389052	9.28796e-05	-1.26002e-10	-1.24646
123735825	rs17683495	1.32276e-10	-1.50391	-1.54035	1.08074e-05	-1.45522	-1.54085	1.77996e-05	-1.34935	-1.54924
123735843	rs79820101	5.99643e-10	-1.26002e-10	-1.53282	4.55184e-05	-1.26002e-10	-1.55819	6.8198e-05	-1.26002e-10	-1.55535
123736119	rs151308198	1.01778e-10	-1.74738	-1.55899	8.22787e-06	-1.74789	-1.52089	1.33963e-05	-1.65141	-1.53138
123736172	rs111917555	1.01735e-10	-1.7464	-1.56038	8.18213e-06	-1.74978	-1.52458	1.32092e-05	-1.66226	-1.53459
123736520	rs112330847	2.12513e-10	-1.24111	-1.32904	1.82129e-05	-1.02539	-1.44879	3.50485e-05	-0.828936	-1.3921
123736522	rs7952126	2.62328e-10	-1.04235	-1.31721	2.33418e-05	-0.797642	-1.42842	5.00184e-05	-0.476972	-1.3884
123736707	rs111989366	2.13604e-10	-1.22443	-1.3406	1.84288e-05	-1.00553	-1.45687	3.54892e-05	-0.806562	-1.40198
123736849	rs61908499	2.85294e-10	-0.952322	-1.32331	2.63035e-05	-0.673654	-1.43295	5.62932e-05	-0.353637	-1.39356
123736901	rs7484238	1.23928e-10	-1.56376	-1.5457	1.01435e-05	-1.51334	-1.54614	1.6375e-05	-1.42852	-1.55349
123737050	rs4429069	2.58503e-10	-1.04311	-1.33114	2.34486e-05	-0.782772	-1.43873	4.94962e-05	-0.475731	-1.40014
123737337	rs10790603	2.83457e-10	-0.780631	-1.50146	8.6026e-05	0.63429	-1.55595	0.000260874	1.34729	-1.56102
123737479	rs4322405	1.19785e-10	-1.59943	-1.54403	9.54148e-06	-1.57373	-1.54694	1.5379e-05	-1.49174	-1.55302
123737536	rs113520583	2.45064e-10	-1.08539	-1.34225	2.31212e-05	-0.777545	-1.45802	4.52658e-05	-0.561832	-1.40338
123738152	rs34332315	1.26911e-10	-1.54353	-1.54214	1.01761e-05	-1.51365	-1.54262	1.65607e-05	-1.42005	-1.55068
123738210	rs35886617	2.9916e-10	-0.902845	-1.32533	2.89401e-05	-0.576636	-1.43445	6.32073e-05	-0.236089	-1.39526
123738639	rs12418512	1.38362e-10	-1.70943	-1.28985	1.97303e-05	-1.60583	-0.788319	2.18002e-05	-1.61437	-1.08147
123738658	rs138225108	6.47376e-10	-1.26002e-10	-1.45623	4.58536e-05	-1.26002e-10	-1.55086	6.80423e-05	-1.26002e-10	-1.55764
123738694	rs12418513	1.36076e-10	-1.71868	-1.29726	1.99942e-05	-1.5886	-0.792263	2.21739e-05	-1.59507	-1.08379
123738733	rs12421338	1.37831e-10	-1.70943	-1.29369	1.96032e-05	-1.60583	-0.794782	2.16893e-05	-1.61437	-1.08657
123738747	rs147258369	1.79063e-09	-0.438832	-4.00431e-10	0.000107465	-0.699145	-4.00431e-10	0.000180159	-0.583926	-4.00431e-10
123739005	rs35679831	2.86977e-10	-0.900452	-1.3693	2.75555e-05	-0.593741	-1.46637	5.99924e-05	-0.251612	-1.43194
123739251	rs144849728	5.40409e-10	-1.63683	-4.00431e-10	4.61009e-05	-1.54548	-4.00431e-10	6.43493e-05	-1.61344	-4.00431e-10
123739700	rs10893097	1.29322e-10	-1.75192	-1.31493	1.91816e-05	-1.69323	-0.729131	2.46663e-05	-1.53424	-1.03809
123740056	rs11219332	1.29313e-10	-1.75185	-1.31507	1.96965e-05	-1.68929	-0.706581	2.53649e-05	-1.52671	-1.01769
123740247	rs113562207	1.24987e-10	-1.75165	-1.3493	1.75169e-05	-1.68522	-0.827926	2.37551e-05	-1.51905	-1.09092
123740266	rs61908530	2.4509e-10	-0.887551	-1.53998	1.77834e-05	-0.964859	-1.53319	3.35691e-05	-0.722274	-1.54189
123740418	rs35097365	2.59368e-10	-0.861359	-1.50955	1.8921e-05	-0.936319	-1.49972	3.56346e-05	-0.692068	-1.51238
123740422	rs149075273	1.48578e-09	-0.625463	-4.00431e-10	9.17463e-05	-0.857283	-4.00431e-10	0.000162197	-0.688952	-4.00431e-10
123740998	rs61908532	1.89042e-10	-1.14981	-1.53737	4.85926e-05	-0.345964	-1.14688	0.000157554	0.660817	-1.37882
123741081	rs61908533	2.57413e-10	-0.871717	-1.50676	1.87911e-05	-0.946229	-1.4967	3.53301e-05	-0.70337	-1.50966
123741451	rs118040963	4.8636e-10	-1.74221	-4.00431e-10	3.81307e-05	-1.73529	-4.00431e-10	5.67109e-05	-1.7398	-4.00431e-10
123741489	rs71490092	2.52037e-10	-0.892246	-1.50733	1.84143e-05	-0.965866	-1.49732	3.45275e-05	-0.725788	-1.51022
123741562	rs11600339	2.96805e-10	-0.772797	-1.46328	9.02593e-05	0.668658	-1.54228	0.000264815	1.36685	-1.56558
123742298	rs4936856	1.39023e-10	-1.65627	-1.33824	2.04263e-05	-1.49302	-0.866469	2.30233e-05	-1.5002	-1.14106
123742426	rs12272852	1.05266e-10	-1.71178	-1.56089	8.25322e-06	-1.74546	-1.52024	1.25469e-05	-1.71656	-1.53173
123742547	rs75116684	8.46846e-10	-1.26002e-10	-1.18764	0.000147238	-1.26002e-10	-0.384259	9.3112e-05	-1.26002e-10	-1.24396
123742731	rs4572149	1.39941e-10	-1.67045	-1.31749	2.02257e-05	-1.53893	-0.830426	2.25477e-05	-1.54926	-1.11287
123742913	rs12273131	1.04283e-10	-1.71895	-1.5631	8.17073e-06	-1.74813	-1.52762	1.25603e-05	-1.70915	-1.53807
123743161	rs35875746	1.21906e-10	-1.58519	-1.54072	9.74487e-06	-1.55836	-1.54121	1.5721e-05	-1.47324	-1.54953
123743216	rs79948028	1.48578e-09	-0.625463	-4.00431e-10	9.17463e-05	-0.857283	-4.00431e-10	0.000162197	-0.688952	-4.00431e-10
123743296	rs74878198	1.46408e-09	-0.64017	-4.00431e-10	9.05522e-05	-0.870384	-4.00431e-10	0.000159897	-0.703237	-4.00431e-10
123743737	rs12274847	1.04907e-10	-1.71402	-1.56206	8.24549e-06	-1.74269	-1.52395	1.24204e-05	-1.72349	-1.53493
123744051	rs12417791	1.64557e-10	-1.43328	-1.39261	2.94692e-05	-1.11046	-0.882509	6.12548e-05	-0.51741	-1.14531
123744252	rs12787173	2.27495e-10	-0.988923	-1.51311	1.70113e-05	-1.03885	-1.50358	3.03242e-05	-0.849972	-1.51585
123744362	rs4936857	1.38802e-10	-1.66125	-1.33485	2.08463e-05	-1.47859	-0.860542	2.35575e-05	-1.48189	-1.13644
123744647	rs12786898	1.22309e-10	-1.58153	-1.54108	9.77988e-06	-1.55441	-1.54157	1.57909e-05	-1.46851	-1.54982
123744951	rs74433644	1.35655e-09	-0.716454	-4.00431e-10	8.4618e-05	-0.938163	-4.00431e-10	0.000148484	-0.777286	-4.00431e-10
123745523	rs10790604	1.24482e-10	-1.75081	-1.35419	1.82735e-05	-1.67151	-0.799345	2.42906e-05	-1.49296	-1.09472
123745822	rs4366500	1.2503e-10	-1.75021	-1.35039	1.84907e-05	-1.66691	-0.792132	2.46297e-05	-1.48475	-1.08906
123746408	rs117349694	1.44352e-09	-0.654312	-4.00431e-10	0.000142771	-0.415066	-4.00431e-10	0.00016794	-0.654158	-4.00431e-10
123746775	rs113853304	1.4156e-10	-1.71781	-1.25862	1.09787e-05	-1.57123	-1.40912	1.83787e-05	-1.52108	-1.34549
123746898	rs147856800	1.58975e-09	-0.557821	-4.00431e-10	0.000158781	-0.308787	-4.00431e-10	0.000184954	-0.55766	-4.00431e-10
123747013	rs7121265	1.24014e-10	-1.75081	-1.35795	1.81428e-05	-1.67151	-0.806523	2.41544e-05	-1.49296	-1.10034
123747283	rs1812428	2.48687e-10	-0.897752	-1.51521	1.80989e-05	-0.974591	-1.50587	3.40034e-05	-0.73341	-1.51789
123747289	rs118181288	6.58518e-10	-1.43916	-4.00431e-10	6.114e-05	-1.26314	-4.00431e-10	9.12035e-05	-1.26467	-4.00431e-10
123747350	rs7124726	1.8479e-10	-1.16137	-1.54857	4.56121e-05	-0.36365	-1.19249	0.000149465	0.637631	-1.40833
123747611	rs1939913	1.24014e-10	-1.75081	-1.35795	1.81428e-05	-1.67151	-0.806523	2.41544e-05	-1.49296	-1.10034
123747654	rs77658906	1.04294e-10	-1.71665	-1.56529	8.0765e-06	-1.74396	-1.54339	1.22412e-05	-1.72113	-1.55183
123747790	rs11219333	1.84594e-10	-1.16137	-1.54963	4.53848e-05	-0.36365	-1.19748	0.000148982	0.637631	-1.41157
123748043	rs76524449	1.31126e-10	-1.70008	-1.35292	1.073e-05	-1.52926	-1.47401	1.79367e-05	-1.46688	-1.42403
123748466	rs60134279	8.56868e-10	-1.26002e-10	-1.17587	0.000150321	-1.26002e-10	-0.363534	9.41287e-05	-1.26002e-10	-1.2331
123748720	rs10502284	1.22237e-10	-1.57782	-1.54537	9.77727e-06	-1.55043	-1.54582	1.58123e-05	-1.46374	-1.55324
123748754	rs7129450	1.6717e-10	-1.38765	-1.42249	2.96871e-05	-1.04496	-0.94064	6.34595e-05	-0.431235	-1.19613
123749320	rs7130197	1.2154e-10	-1.75021	-1.3787	1.72005e-05	-1.66691	-0.864457	2.32988e-05	-1.48475	-1.14461
123749508	rs12808043	2.47175e-10	-0.897752	-1.52131	1.79789e-05	-0.974591	-1.51252	3.38024e-05	-0.73341	-1.52382
123749658	rs12276179	1.04763e-10	-1.71665	-1.5608	8.21058e-06	-1.74396	-1.52692	1.24073e-05	-1.72113	-1.53835
123750301	rs10893098	1.63804e-10	-1.40489	-1.42559	2.87529e-05	-1.07043	-0.947144	6.12232e-05	-0.462113	-1.20113
123751578	rs34449273	4.8785e-10	-1.73915	-4.00431e-10	3.82811e-05	-1.73135	-4.00431e-10	5.69036e-05	-1.73641	-4.00431e-10
123752017	rs12799399	2.64325e-10	-0.818973	-1.533	1.9951e-05	-0.857629	-1.5254	3.7553e-05	-0.616854	-1.53516
123752023	rs12800512	2.51607e-10	-0.877289	-1.524	1.82794e-05	-0.955065	-1.51547	3.44756e-05	-0.711077	-1.52644
123752210	rs12799157	2.53851e-10	-0.866966	-1.52544	1.84312e-05	-0.94521	-1.51705	3.48172e-05	-0.699818	-1.52784
123752258	rs12805527	1.25654e-10	-1.54718	-1.54844	1.00734e-05	-1.51755	-1.54886	1.64033e-05	-1.42467	-1.55562
123752340	rs74857358	1.06324e-10	-1.70244	-1.56022	8.31012e-06	-1.73898	-1.51985	1.24036e-05	-1.72896	-1.53082
123752462	rs7938156	1.74662e-10	-1.31538	-1.45093	3.13479e-05	-0.926528	-1.00463	7.2129e-05	-0.255235	-1.24408
123752568	rs12804559	5.89397e-10	-0.856581	-0.693475	3.74895e-05	-0.935293	-0.816957	7.46626e-05	-0.688497	-0.776289
123753265	rs10502283	1.3498e-10	-1.62829	-1.39574	1.92788e-05	-1.44689	-0.970408	2.23378e-05	-1.45034	-1.22114
123753686	rs1054041	1.74826e-10	-1.31538	-1.44999	3.11093e-05	-0.926528	-1.01227	7.16204e-05	-0.255235	-1.25115
123753803	rs1939928	2.61368e-10	-0.818973	-1.54425	1.97009e-05	-0.857629	-1.53801	3.71483e-05	-0.616854	-1.54599
123753937	rs1939927	2.12615e-10	-1.00518	-1.56449	1.90137e-05	-0.921562	-1.50959	2.52326e-05	-0.996536	-1.55309
123753958	rs35551906	1.24483e-10	-1.55119	-1.55379	9.97741e-06	-1.52185	-1.55413	1.62552e-05	-1.42975	-1.5596
123754073	rs4587739	2.09358e-10	-1.02713	-1.55798	5.46965e-05	-0.128166	-1.24634	0.000200117	0.963625	-1.44249
123754078	rs61908536	2.71085e-10	-0.798996	-1.52773	1.96908e-05	-0.876593	-1.51957	3.74716e-05	-0.624131	-1.53005
123754204	rs7121426	1.75329e-10	-1.31538	-1.44711	3.14899e-05	-0.926528	-1.00011	7.23764e-05	-0.255235	-1.24065
123754529	rs117704000	1.37572e-10	-1.54933	-1.45568	1.21497e-05	-1.53941	-1.33959	6.73142e-05	-0.193862	-1.37453
123755600	rs728178	2.71966e-10	-0.798996	-1.52448	1.97612e-05	-0.876593	-1.516	3.75897e-05	-0.624131	-1.52691
123755719	rs728177	3.99247e-10	-0.551869	-1.38771	0.000139551	1.05513	-1.493	0.000422861	1.82515	-1.55587
123756587	rs6590016	1.1848e-10	-1.74385	-1.41056	1.71389e-05	-1.6349	-0.900064	2.41638e-05	-1.42403	-1.16888
123756623	rs10502281	1.28405e-10	-1.7118	-1.36216	1.05254e-05	-1.54247	-1.48005	1.74866e-05	-1.48477	-1.43156
123756885	rs7941883	1.19252e-10	-1.74389	-1.40403	1.74694e-05	-1.62925	-0.886608	2.46117e-05	-1.41607	-1.15848
123757112	rs12277373	2.68945e-10	-0.808305	-1.52634	2.03094e-05	-0.847183	-1.51804	3.82433e-05	-0.605089	-1.52871
123757690	rs35201121	2.56665e-10	-0.856581	-1.5248	1.8628e-05	-0.935293	-1.51635	3.52355e-05	-0.688497	-1.52722
123758150	rs78636693	1.51096e-09	-0.608654	-4.00431e-10	9.31317e-05	-0.842296	-4.00431e-10	0.000164868	-0.672621	-4.00431e-10
123758306	rs7946585	2.01206e-10	-1.07892	-1.54591	5.24486e-05	-0.229405	-1.18707	0.000183054	0.827967	-1.39595
123758685	rs17683920	1.23933e-10	-1.55911	-1.5503	9.92725e-06	-1.53033	-1.55069	1.6134e-05	-1.4398	-1.55703
123758955	rs17683944	1.72107e-09	-0.478456	-4.00431e-10	0.000194569	-0.105521	-4.00431e-10	0.0470895	4.98204	-4.00431e-10
123759014	rs11219335	1.74203e-09	-0.466347	-4.00431e-10	0.0001268	-0.533696	-4.00431e-10	0.000163774	-0.679277	-4.00431e-10
123759155	rs10893100	1.25052e-10	-1.75019	-1.35024	1.86949e-05	-1.66056	-0.787501	2.53702e-05	-1.46938	-1.07481
123760037	rs76031878	4.82174e-10	-1.75085	-4.00431e-10	3.7562e-05	-1.75032	-4.00431e-10	5.62335e-05	-1.74825	-4.00431e-10
123760351	rs1982460	1.50508e-10	-1.58007	-1.33506	2.41538e-05	-1.36084	-0.831024	2.72632e-05	-1.36215	-1.11007
123761352	rs1598017	1.26461e-10	-1.7465	-1.34272	1.9353e-05	-1.6402	-0.773267	2.65739e-05	-1.43435	-1.06349
123761570	rs1453632	8.59718e-10	-1.26002e-10	-1.17255	0.00014976	-1.26002e-10	-0.367273	9.41783e-05	-1.26002e-10	-1.23258
123761571	rs1453633	1.08657e-10	-1.68231	-1.55864	8.45488e-06	-1.72498	-1.51659	1.22798e-05	-1.74167	-1.52814
123762082	rs17127891	7.13869e-10	-1.35846	-4.00431e-10	6.25063e-05	-1.24104	-4.00431e-10	0.000101395	-1.15875	-4.00431e-10
123762271	rs17746262	1.42502e-10	-1.71232	-1.25748	1.11617e-05	-1.55551	-1.40831	1.88506e-05	-1.49669	-1.34453
123762716	rs17127899	2.50061e-10	-0.861359	-1.54609	1.81955e-05	-0.936319	-1.53882	3.43454e-05	-0.692068	-1.54923
123762718	rs7131308	1.70979e-10	-1.72576	-1.06186	2.95631e-05	-1.35654	-0.633238	1.66142e-05	-1.74063	-1.22688
123762855	rs73020736	2.03328e-10	-1.08057	-1.53376	6.52562e-05	0.367351	-1.56534	8.18854e-05	0.15952	-1.53197
123763480	rs112565818	5.0184e-10	-1.71087	-4.00431e-10	4.22543e-05	-1.6326	-4.00431e-10	6.15055e-05	-1.65864	-4.00431e-10
123763568	rs138631568	1.57379e-09	-0.567911	-4.00431e-10	9.65822e-05	-0.805915	-4.00431e-10	0.000171527	-0.633025	-4.00431e-10
123764699	rs2315026	1.5804e-10	-1.56864	-1.29767	2.62386e-05	-1.34368	-0.765396	2.92142e-05	-1.34502	-1.05809
123764717	rs12285115	1.08021e-10	-1.6824	-1.56443	8.27372e-06	-1.7279	-1.53532	1.21067e-05	-1.73976	-1.54425
123765031	rs1453634	1.55167e-10	-1.71801	-1.16664	2.64888e-05	-1.32789	-0.771696	1.53207e-05	-1.73537	-1.31319
123765600	rs17127907	2.32036e-10	-0.931022	-1.55124	1.68433e-05	-1.00631	-1.54604	3.16687e-05	-0.76977	-1.55267
123765995	rs1453635	1.73966e-10	-1.72579	-1.04451	3.00501e-05	-1.35666	-0.616785	1.67581e-05	-1.74065	-1.21824
123766151	rs34957133	2.31725e-10	-0.931022	-1.55258	1.68169e-05	-1.00631	-1.54761	3.16284e-05	-0.76977	-1.55394
123766538	rs75815719	1.60195e-09	-0.550179	-4.00431e-10	9.8126e-05	-0.790058	-4.00431e-10	0.00017451	-0.615785	-4.00431e-10
123766736	rs113972098	1.76072e-10	-1.72757	-1.03069	2.94924e-05	-1.36369	-0.628487	1.68363e-05	-1.74181	-1.21242
123766747	rs80233230	1.18263e-10	-1.59481	-1.56143	9.44921e-06	-1.56874	-1.56164	1.52941e-05	-1.48572	-1.56457
123767100	rs113666162	1.70835e-10	-1.7226	-1.06585	2.95505e-05	-1.34455	-0.645662	1.65042e-05	-1.73853	-1.23562
123767154	rs73020738	2.0281e-10	-1.09335	-1.52354	6.47875e-05	0.360625	-1.56582	8.03207e-05	0.149303	-1.54104
123767977	rs77467592	1.08988e-10	-1.67445	-1.56347	8.43367e-06	-1.71274	-1.53134	1.2056e-05	-1.74732	-1.54088
123768039	rs118073528	9.88508e-10	-1.03296	-4.00431e-10	7.55144e-05	-1.05199	-4.00431e-10	0.000135353	-0.869882	-4.00431e-10
123768121	rs17127908	7.53778e-10	-1.30406	-4.00431e-10	7.11427e-05	-1.11162	-4.00431e-10	7.83434e-05	-1.41666	-4.00431e-10
123768313	rs7114772	2.03726e-10	-1.0924	-1.51998	6.38648e-05	0.346287	-1.56583	7.9638e-05	0.139519	-1.53979
123768341	rs17127917	1.69965e-09	-0.490975	-4.00431e-10	0.000103471	-0.737017	-4.00431e-10	0.000184854	-0.558201	-4.00431e-10
123769217	rs17746441	1.47193e-10	-1.48254	-1.45488	1.30234e-05	-1.47112	-1.33844	8.04178e-05	-0.0170548	-1.37348
123770186	rs2315027	1.00777e-10	-1.75188	-1.56436	9.80891e-06	-1.55736	-1.53566	1.42429e-05	-1.68832	-1.43318
123770200	rs2315028	1.95492e-10	-1.16571	-1.48792	5.37628e-05	0.15902	-1.55075	6.46326e-05	-0.045834	-1.56321
123770615	rs12799256	2.70115e-10	-0.96887	-1.36144	2.50241e-05	-0.69572	-1.46075	5.35118e-05	-0.372431	-1.42543
123770625	rs34492530	1.94958e-10	-1.11852	-1.53785	5.93653e-05	0.271347	-1.56395	7.5176e-05	0.0645432	-1.52248
123770768	rs34140701	2.68235e-10	-0.96887	-1.36842	2.48995e-05	-0.69572	-1.46574	5.32035e-05	-0.372431	-1.43121
123771332	rs12803758	2.72047e-10	-0.931207	-1.39198	2.61752e-05	-0.6292	-1.4823	5.65145e-05	-0.292738	-1.45053
123771759	rs17684261	5.17596e-10	-1.67996	-4.00431e-10	3.75267e-05	-1.75126	-4.00431e-10	5.61387e-05	-1.74994	-4.00431e-10
123771775	rs10502280	1.73523e-10	-1.21084	-1.56201	1.29671e-05	-1.25474	-1.55916	2.33579e-05	-1.06411	-1.56272
123771837	rs12288419	3.27178e-10	-0.575661	-1.56299	2.60579e-05	-0.555516	-1.56047	5.47519e-05	-0.211355	-1.5636
123772110	rs35809626	2.48695e-10	-0.853752	-1.55918	2.04062e-05	-0.817761	-1.54271	4.03588e-05	-0.525856	-1.5541
123772374	rs17127923	7.48087e-10	-1.31164	-4.00431e-10	7.19894e-05	-1.09979	-4.00431e-10	0.000117189	-1.01398	-4.00431e-10
123772576	rs10502279	2.84643e-10	-1.13155	-1.14636	2.16552e-05	-1.1181	-1.18297	3.80644e-05	-0.943098	-1.19539
123772664	rs9804424	2.18733e-10	-1.02098	-1.52032	1.68885e-05	-0.988619	-1.56106	3.01282e-05	-0.827245	-1.54506
123772716	rs10502278	2.16017e-10	-0.987992	-1.56581	1.89257e-05	-0.931608	-1.50418	3.20478e-05	-0.769549	-1.54099
123772914	rs76590618	9.14803e-10	-1.26002e-10	-1.11045	9.93845e-05	-1.26002e-10	-0.777314	0.0001669	-1.26002e-10	-0.660372
123773527	rs2315029	3.94234e-10	-0.626703	-1.32551	2.84968e-05	-0.590016	-1.4365	5.45401e-05	-0.397959	-1.38087
123773612	rs1563126	3.95386e-10	-0.670633	-1.27866	3.11748e-05	-0.53512	-1.40158	6.00951e-05	-0.342321	-1.33952
123773633	rs2167938	3.87914e-10	-0.685915	-1.28246	3.05856e-05	-0.551335	-1.40445	5.88565e-05	-0.359778	-1.34289
123773640	rs140818585	6.20274e-10	-1.49899	-4.00431e-10	7.85451e-05	-1.01264	-4.00431e-10	0.000128839	-0.919201	-4.00431e-10
123774021	rs9804524	1.38996e-10	-1.4473	-1.54741	8.46381e-06	-1.73749	-1.50302	1.24886e-05	-1.68716	-1.5658
123774170	rs34366557	1.13239e-10	-1.75161	-1.44804	1.16763e-05	-1.74867	-1.17007	1.44386e-05	-1.74519	-1.36267
123774364	rs11828180	1.03621e-10	-1.72286	-1.56555	1.19922e-05	-1.38263	-1.50942	1.23007e-05	-1.73509	-1.53302
123774473	rs11219340	1.95238e-10	-1.1083	-1.54664	1.07056e-05	-1.62292	-1.38262	1.36097e-05	-1.61509	-1.5519
123774476	rs10750247	3.85079e-10	-0.670633	-1.30507	3.0563e-05	-0.53512	-1.4214	5.87065e-05	-0.342321	-1.36289
123774481	rs10750248	3.79239e-10	-0.685915	-1.30507	3.00714e-05	-0.551335	-1.4214	5.76906e-05	-0.359778	-1.36289
123774725	rs10790605	1.39873e-10	-1.60141	-1.38701	1.16554e-05	-1.38147	-1.53907	1.8347e-05	-1.39768	-1.47061
123774891	rs10790606	1.40163e-10	-1.60141	-1.38494	1.17134e-05	-1.38147	-1.53411	1.85103e-05	-1.39768	-1.46175
123775036	rs10790607	3.54043e-10	-0.747451	-1.31229	2.80183e-05	-0.616696	-1.42676	5.34253e-05	-0.43023	-1.36925
123775313	rs10790608	3.54043e-10	-0.747451	-1.31229	2.80183e-05	-0.616696	-1.42676	5.34253e-05	-0.43023	-1.36925
123775334	rs10790609	3.48864e-10	-0.762185	-1.31229	2.75827e-05	-0.632364	-1.42676	5.25295e-05	-0.44714	-1.36925
123775491	rs1377602	3.48864e-10	-0.762185	-1.31229	2.75827e-05	-0.632364	-1.42676	5.25295e-05	-0.44714	-1.36925
123775519	rs11219343	2.03271e-10	-1.11743	-1.49718	1.06261e-05	-1.68588	-1.32711	1.74905e-05	-1.49833	-1.41779
123775742	rs1377603	3.48153e-10	-0.778754	-1.29776	2.78653e-05	-0.632985	-1.41594	5.30094e-05	-0.450861	-1.35644
123775759	rs1377604	3.46854e-10	-0.776813	-1.30344	2.74033e-05	-0.647924	-1.41772	5.21538e-05	-0.463943	-1.35963
123775782	rs1377605	3.48153e-10	-0.778754	-1.29776	2.78653e-05	-0.632985	-1.41594	5.30094e-05	-0.450861	-1.35644
123776120	rs10893101	1.89038e-10	-1.50948	-1.17773	5.96244e-05	-0.107594	-1.18065	3.68675e-05	-0.814637	-1.3558
123776756	rs76789350	1.05867e-10	-1.70276	-1.5642	1.26617e-05	-1.31773	-1.52	1.23992e-05	-1.71917	-1.54096
123776891	rs79215440	5.8166e-10	-1.26002e-10	-1.56327	4.59519e-05	-1.26002e-10	-1.54872	6.80757e-05	-1.26002e-10	-1.55715
123777049	rs10750249	3.36985e-10	-0.793259	-1.31586	2.70685e-05	-0.648543	-1.4294	5.13021e-05	-0.467642	-1.37239
123777217	rs143176427	6.52918e-10	-1.26002e-10	-1.4477	4.73411e-05	-1.26002e-10	-1.51893	7.24299e-05	-1.26002e-10	-1.49515
123777302	rs17127947	1.03373e-10	-1.72628	-1.56453	1.12838e-05	-1.43481	-1.51814	1.21533e-05	-1.74058	-1.53959
123777412	rs17127950	1.04066e-10	-1.71976	-1.56437	1.15239e-05	-1.41281	-1.51907	1.21992e-05	-1.73612	-1.54028
123777497	rs10750250	1.34731e-10	-1.61952	-1.40635	1.12641e-05	-1.40848	-1.54621	1.76894e-05	-1.42022	-1.48457
123777498	rs10893102	1.8226e-10	-1.54938	-1.17435	4.71118e-05	-0.322172	-1.20161	3.19671e-05	-0.937559	-1.3755
123777502	rs61907183	3.09325e-09	0.107822	-4.00431e-10	0.000143514	-0.409875	-4.00431e-10	0.000296217	-0.0866729	-4.00431e-10
123777536	rs7926767	3.1848e-10	-0.84974	-1.31586	2.50607e-05	-0.725612	-1.4294	4.73423e-05	-0.547969	-1.37239
123777736	rs10790610	1.83347e-10	-1.54826	-1.16952	4.76301e-05	-0.315891	-1.19695	3.22214e-05	-0.933009	-1.37213
123777861	rs61748875	1.03717e-10	-1.72405	-1.56343	1.1062e-05	-1.44919	-1.52361	1.20884e-05	-1.74192	-1.5436
123777986	rs7942047	1.34781e-10	-1.62476	-1.40074	1.10472e-05	-1.42992	-1.54421	1.73553e-05	-1.44331	-1.48056
123778031	rs7927385	3.19619e-10	-0.84974	-1.31229	2.5127e-05	-0.725612	-1.42676	4.74913e-05	-0.547969	-1.36925
123778173	rs7120581	3.24296e-10	-0.84974	-1.29776	2.54001e-05	-0.725612	-1.41594	4.81038e-05	-0.547969	-1.35644
123778409	rs7107555	3.13095e-10	-0.877575	-1.30507	2.45226e-05	-0.755315	-1.4214	4.62802e-05	-0.580157	-1.36289
123779281	rs77578727	1.04357e-10	-1.71665	-1.56468	1.16307e-05	-1.40547	-1.5172	1.22414e-05	-1.73406	-1.53889
123779321	rs150487898	2.77851e-09	0.000513632	-4.00431e-10	0.000159147	-0.306482	-4.00431e-10	0.00026989	-0.179753	-4.00431e-10
123779680	rs80113132	1.04373e-10	-1.71665	-1.56453	1.16197e-05	-1.40547	-1.51814	1.22328e-05	-1.73406	-1.53959
123780045	rs181425131	1.08579e-08	-1.26002e-10	1.36349	0.00205651	-1.26002e-10	2.25246	0.00234084	-1.26002e-10	1.9805
123780418	rs11219346	1.74893e-10	-1.2206	-1.54438	1.03824e-05	-1.67023	-1.36596	1.30371e-05	-1.66397	-1.54599
123780532	rs117841376	9.28296e-10	-1.09581	-4.00431e-10	7.47233e-05	-1.06252	-4.00431e-10	0.000132672	-0.889883	-4.00431e-10
123780809	rs10893103	1.80871e-10	-1.54151	-1.18986	4.88384e-05	-0.285655	-1.20214	3.2871e-05	-0.910751	-1.37442
123780906	rs78399114	5.97653e-10	-1.26002e-10	-1.53615	4.54255e-05	-1.26002e-10	-1.56024	6.86231e-05	-1.26002e-10	-1.54914
123780926	rs7925715	3.05035e-10	-0.8785	-1.33023	2.44318e-05	-0.740463	-1.43996	4.58524e-05	-0.567327	-1.38501
123780984	rs12806096	1.1516e-10	-1.75135	-1.43149	1.19944e-05	-1.75169	-1.14018	1.46784e-05	-1.7503	-1.34109
123781044	rs6590017	3.01039e-10	-0.8785	-1.34342	2.44249e-05	-0.740463	-1.44024	4.59241e-05	-0.567327	-1.38345
123781079	rs117922264	5.89071e-10	-1.26002e-10	-1.55061	4.89702e-05	-1.26002e-10	-1.4851	7.18811e-05	-1.26002e-10	-1.50275
123781120	rs7939021	7.60909e-10	-1.26002e-10	-1.29464	0.000103299	-1.26002e-10	-0.738679	8.45137e-05	-1.26002e-10	-1.34085
123781284	rs7939359	7.58409e-10	-1.26002e-10	-1.29793	0.000102706	-1.26002e-10	-0.744435	8.42608e-05	-1.26002e-10	-1.34385
123781791	rs144453469	2.7819e-09	0.00173477	-4.00431e-10	0.00033413	0.435221	-4.00431e-10	0.13516	6.03645	-4.00431e-10
123782042	rs1584825	1.3257e-10	-1.63836	-1.40369	1.07969e-05	-1.45178	-1.54527	1.69521e-05	-1.4647	-1.48267
123782690	rs79828413	4.84466e-10	-1.74611	-4.00431e-10	3.7619e-05	-1.7488	-4.00431e-10	5.60481e-05	-1.75156	-4.00431e-10
123783150	rs11219348	1.63467e-10	-1.31153	-1.52101	1.0239e-05	-1.71733	-1.33278	1.25459e-05	-1.71552	-1.53285
123783226	rs7126113	1.68952e-10	-1.62781	-1.17174	2.57354e-05	-1.13082	-0.997626	3.43101e-05	-0.994848	-1.24748
123783842	rs78853707	1.65716e-10	-1.29504	-1.52384	1.02656e-05	-1.71259	-1.33492	1.25832e-05	-1.71067	-1.53474
123783957	rs7951061	3.28105e-10	-0.792405	-1.34342	2.71407e-05	-0.635033	-1.44024	5.23773e-05	-0.435844	-1.38345
123784143	rs116962164	1.31801e-09	-0.74528	-4.00431e-10	0.000119162	-0.595828	-4.00431e-10	0.000165765	-0.667193	-4.00431e-10
123784212	rs61907184	8.67305e-10	-1.16377	-4.00431e-10	5.87536e-05	-1.30296	-4.00431e-10	0.00010145	-1.1582	-4.00431e-10
123784417	rs34644375	1.14511e-10	-1.74681	-1.44168	1.17864e-05	-1.75089	-1.15848	1.44625e-05	-1.75187	-1.35434
123784588	rs1947408	2.91835e-10	-0.81891	-1.43406	1.46124e-05	-1.31338	-1.38106	1.69634e-05	-1.50457	-1.44214
123784724	rs61907185	3.17442e-09	0.133726	-4.00431e-10	0.000156357	-0.324167	-4.00431e-10	0.000325929	0.00891448	-4.00431e-10
123785516	rs78934954	2.66694e-10	-0.793791	-1.54926	1.64792e-05	-1.02492	-1.54929	3.25979e-05	-0.738409	-1.55511
123785566	rs35726568	1.81794e-10	-1.53456	-1.19172	5.03522e-05	-0.267406	-1.18986	3.35901e-05	-0.896915	-1.36662
123785780	rs2100412	1.83613e-10	-1.53456	-1.18177	5.08573e-05	-0.267406	-1.17988	3.38356e-05	-0.896915	-1.35934
123785867	rs2084996	1.81476e-10	-1.54151	-1.18652	4.97e-05	-0.285655	-1.18465	3.32546e-05	-0.910751	-1.36282
123785950	rs1453657	3.60852e-10	-0.685848	-1.35484	3.0443e-05	-0.520291	-1.44016	5.92712e-05	-0.311529	-1.38411
123786095	rs368293839	1.13539e-09	-1.26002e-10	-0.894428	8.55948e-05	-1.26002e-10	-0.926686	0.000120077	-1.26002e-10	-0.989631
123786324	rs11219350	1.74175e-10	-1.24374	-1.52536	1.03941e-05	-1.69658	-1.33849	1.27742e-05	-1.6943	-1.53604
123786849	rs141676766	1.02049e-09	-1.26002e-10	-1.00112	9.98719e-05	-1.26002e-10	-0.772421	0.0001364	-1.26002e-10	-0.862172
123786898	rs150750889	7.48448e-10	-1.26002e-10	-1.31115	5.90381e-05	-1.26002e-10	-1.29813	8.30099e-05	-1.26002e-10	-1.35881
123787275	rs58269424	3.21946e-10	-0.72256	-1.43221	1.5656e-05	-1.24658	-1.37888	1.78786e-05	-1.45381	-1.44035
123787427	rs7945138	1.02141e-10	-1.73809	-1.56471	1.07557e-05	-1.50607	-1.4948	1.22968e-05	-1.75162	-1.51681
123788294	rs7946445	1.01971e-10	-1.74086	-1.5636	1.06088e-05	-1.52733	-1.48729	1.23717e-05	-1.75182	-1.51053
123788314	rs7946454	1.01971e-10	-1.74086	-1.5636	1.06088e-05	-1.52733	-1.48729	1.23717e-05	-1.75182	-1.51053
123788676	rs61907187	2.87411e-09	0.0343416	-4.00431e-10	0.000143429	-0.410472	-4.00431e-10	0.000296097	-0.0870791	-4.00431e-10
123788781	rs75010135	1.01898e-10	-1.74086	-1.56432	1.056e-05	-1.52733	-1.4919	1.23241e-05	-1.75182	-1.51439
123788861	rs61907188	2.91051e-09	0.0469284	-4.00431e-10	0.000145002	-0.399561	-4.00431e-10	0.000299717	-0.0749268	-4.00431e-10
123789131	rs12274148	1.88958e-10	-1.16079	-1.52684	1.06672e-05	-1.6671	-1.34203	1.31466e-05	-1.66429	-1.53731
123789278	rs12275512	1.81787e-10	-1.19801	-1.52831	1.04549e-05	-1.68083	-1.34842	1.29423e-05	-1.67825	-1.53902
123789414	rs2000895	3.85535e-10	-0.607489	-1.36704	3.22558e-05	-0.436171	-1.46644	6.28048e-05	-0.220673	-1.41706
123789574	rs76322036	1.93217e-10	-1.1415	-1.52384	1.10471e-05	-1.63922	-1.33492	1.35444e-05	-1.63706	-1.53474
123789877	rs78056098	1.38383e-10	-1.46886	-1.53028	8.59062e-06	-1.74437	-1.48127	1.26259e-05	-1.67811	-1.56391
123789974	rs76504360	7.19907e-10	-1.26002e-10	-1.35003	6.32731e-05	-1.26002e-10	-1.22885	9.23128e-05	-1.26002e-10	-1.25258
123790959	rs1545529	2.78618e-10	-0.754797	-1.54452	1.29803e-05	-1.42481	-1.38806	1.6969e-05	-1.39433	-1.55204
123791202	rs1545530	3.55669e-10	-0.672016	-1.38314	1.71809e-05	-1.21098	-1.32153	1.9274e-05	-1.42633	-1.39268
123792642	rs10893105	1.74759e-10	-1.5275	-1.23825	4.89479e-05	-0.249046	-1.23651	3.29385e-05	-0.882968	-1.40016
123792656	rs12281247	1.8386e-10	-1.17955	-1.53543	1.03692e-05	-1.67412	-1.36335	1.29586e-05	-1.67142	-1.54458
123792759	rs35330087	1.11184e-10	-1.74759	-1.47038	1.11685e-05	-1.75122	-1.212	1.3922e-05	-1.75192	-1.39237
123793011	rs10790611	1.75063e-10	-1.5275	-1.23651	4.8389e-05	-0.249046	-1.24799	3.27052e-05	-0.882968	-1.40727
123793150	rs190531923	2.61315e-09	-0.0608427	-4.00431e-10	0.000311556	0.365269	-4.00431e-10	0.118386	5.90394	-4.00431e-10
123793194	rs921660	1.88897e-10	-1.15034	-1.53761	1.04244e-05	-1.66312	-1.36904	1.30806e-05	-1.66024	-1.5464
123793708	rs12283169	3.46204e-10	-0.659508	-1.42262	1.6554e-05	-1.20212	-1.36756	1.86766e-05	-1.41945	-1.43105
123794324	rs80026897	7.78649e-10	-1.26002e-10	-1.2716	0.000109052	-1.26002e-10	-0.684488	8.64486e-05	-1.26002e-10	-1.31822
123794655	rs11219353	1.81945e-10	-1.51304	-1.21241	5.07052e-05	-0.211991	-1.23829	3.38279e-05	-0.854738	-1.40174
123794954	rs10893106	1.78436e-10	-1.5275	-1.21743	4.86252e-05	-0.249046	-1.24312	3.27742e-05	-0.882968	-1.40516
123795056	rs11219354	3.33467e-10	-0.659508	-1.4601	1.59002e-05	-1.20212	-1.40786	1.81013e-05	-1.41945	-1.46233
123795372	rs10893107	9.84542e-10	-0.0864077	-0.950571	0.000346601	1.39099	-0.919129	0.000108736	0.12283	-1.21167
123795443	rs12286706	3.36075e-10	-0.659508	-1.45231	1.61176e-05	-1.20212	-1.39428	1.8286e-05	-1.41945	-1.45218
123795969	rs12287080	3.37232e-10	-0.659508	-1.44888	1.61858e-05	-1.20212	-1.39006	1.8349e-05	-1.41945	-1.44874
123796199	rs2084995	7.9747e-10	-1.26002e-10	-1.24771	0.000113615	-1.26002e-10	-0.643494	8.83669e-05	-1.26002e-10	-1.29627
123796413	rs1453655	3.83245e-10	-0.569389	-1.41109	3.21361e-05	-0.413464	-1.49286	6.25426e-05	-0.192322	-1.4496
123796924	rs2045070	3.88263e-10	-0.553308	-1.41416	3.26218e-05	-0.396359	-1.49497	6.35386e-05	-0.173861	-1.45226
123797007	rs2045071	3.65515e-10	-0.581078	-1.44677	6.18451e-05	0.305692	-1.55737	4.61177e-05	-0.414653	-1.53192
123797014	rs12226080	1.72829e-10	-1.54618	-1.23067	4.73305e-05	-0.268371	-1.25078	3.21246e-05	-0.897421	-1.41072
123797120	rs17684986	1.75261e-10	-1.55507	-1.20781	4.56327e-05	-0.321821	-1.23387	3.12203e-05	-0.938089	-1.39861
123797894	rs2078440	3.38555e-10	-0.646929	-1.45754	1.61579e-05	-1.19318	-1.40072	1.83176e-05	-1.41249	-1.45741
123798571	rs10790612	9.64415e-10	-0.106878	-0.950755	0.000338583	1.36285	-0.91439	0.00010661	0.101107	-1.2097
123798647	rs1901879	7.94626e-10	-1.26002e-10	-1.25128	0.000112925	-1.26002e-10	-0.649583	8.8077e-05	-1.26002e-10	-1.29956
123798774	rs12282739	3.32376e-10	-0.659508	-1.46338	1.58988e-05	-1.20212	-1.40795	1.80846e-05	-1.41945	-1.46326
123798849	rs1901878	3.80126e-10	-0.587485	-1.40117	3.23379e-05	-0.414068	-1.486	6.28308e-05	-0.196346	-1.44097
123798908	rs12099152	1.73499e-10	-1.54204	-1.23094	4.6801e-05	-0.274285	-1.25612	3.18494e-05	-0.902454	-1.41429
123799006	rs11219355	3.32915e-10	-0.659508	-1.46176	1.59308e-05	-1.20212	-1.40594	1.8114e-05	-1.41945	-1.46163
123799433	rs10750251	3.79038e-10	-0.587485	-1.40403	3.22736e-05	-0.414068	-1.48799	6.26743e-05	-0.196346	-1.44347
123799710	rs1453648	1.61221e-10	-1.62793	-1.21845	3.63358e-05	-0.520756	-1.26275	2.6431e-05	-1.08661	-1.41662
123799992	rs61907223	2.80654e-09	0.010552	-4.00431e-10	0.000140504	-0.431077	-4.00431e-10	0.000289375	-0.110043	-4.00431e-10
123800054	rs78143027	1.02855e-10	-1.73115	-1.56468	1.07211e-05	-1.51222	-1.49188	1.23327e-05	-1.75189	-1.51362
123800063	rs1453647	8.77528e-10	0.0204649	-1.17251	0.000281662	1.47564	-1.21125	9.54184e-05	0.189199	-1.40869
123800109	rs6590018	1.0264e-10	-1.73293	-1.565	1.06261e-05	-1.51833	-1.49467	1.23036e-05	-1.75192	-1.51595
123800288	rs58643149	6.96446e-10	-1.26002e-10	-1.38316	7.85586e-05	-1.26002e-10	-1.01247	7.41945e-05	-1.26002e-10	-1.47108
123801005	rs10790613	2.86179e-10	-0.834383	-1.43816	2.81642e-05	-0.532166	-1.50609	5.12991e-05	-0.375938	-1.46415
123801078	rs78677464	3.01949e-09	0.0836875	-4.00431e-10	0.000149702	-0.367664	-4.00431e-10	0.000310548	-0.0394283	-4.00431e-10
123801374	rs7130616	2.94753e-10	-0.76472	-1.4783	4.58373e-05	0.0135552	-1.56477	3.58918e-05	-0.64734	-1.54992
123801490	rs7130730	1.41971e-10	-1.62644	-1.34709	3.17895e-05	-0.568297	-1.34888	2.39603e-05	-1.1212	-1.48016
123801600	rs7130744	5.40188e-10	-0.322175	-1.31506	8.35907e-05	0.533892	-1.48427	0.000129538	0.511661	-1.42546
123801677	rs77072870	5.49775e-10	-1.61965	-4.00431e-10	4.34628e-05	-1.60441	-4.00431e-10	6.91733e-05	-1.54115	-4.00431e-10
123801731	rs1453646	5.14328e-10	-0.359948	-1.32635	7.91801e-05	0.486064	-1.49065	0.000122482	0.464068	-1.43387
123802102	rs970586	3.32975e-10	-0.594615	-1.52647	1.4448e-05	-1.15581	-1.54995	1.70268e-05	-1.38323	-1.55975
123802241	rs970585	3.32975e-10	-0.594615	-1.52647	1.4448e-05	-1.15581	-1.54995	1.70268e-05	-1.38323	-1.55975
123802354	rs148239383	6.1372e-10	-1.50962	-4.00431e-10	6.24063e-05	-1.24264	-4.00431e-10	0.000107529	-1.10001	-4.00431e-10
123802399	rs970584	1.86863e-10	-1.13539	-1.5634	8.54977e-06	-1.66496	-1.56545	1.26002e-05	-1.68015	-1.5639
123802746	rs12574963	6.73286e-10	-1.26002e-10	-1.41698	7.40742e-05	-1.26002e-10	-1.07124	7.22608e-05	-1.26002e-10	-1.49748
123802818	rs1377607	3.32308e-10	-0.594615	-1.52848	1.44297e-05	-1.15581	-1.55121	1.70137e-05	-1.38323	-1.56052
123802845	rs1377606	3.32639e-10	-0.594615	-1.52748	1.44387e-05	-1.15581	-1.55059	1.70201e-05	-1.38323	-1.56014
123802873	rs77473021	6.76091e-10	-1.26002e-10	-1.41283	7.46358e-05	-1.26002e-10	-1.06369	7.24653e-05	-1.26002e-10	-1.49466
123802939	rs12574984	6.79934e-10	-1.26002e-10	-1.40716	7.54029e-05	-1.26002e-10	-1.05346	7.27472e-05	-1.26002e-10	-1.49078
123803092	rs6590019	1.04374e-10	-1.73527	-1.54591	1.08091e-05	-1.55528	-1.44064	1.48167e-05	-1.51714	-1.56488
123803226	rs4936858	1.51296e-10	-1.54762	-1.3623	3.90866e-05	-0.357558	-1.35297	2.79913e-05	-0.964111	-1.48176
123803465	rs1598018	3.32308e-10	-0.594615	-1.52848	1.44297e-05	-1.15581	-1.55121	1.70137e-05	-1.38323	-1.56052
123803937	rs59636433	1.93276e-10	-1.13112	-1.53392	1.08569e-05	-1.65564	-1.33587	1.32947e-05	-1.65264	-1.53776
123804070	rs58927919	6.64489e-10	-1.26002e-10	-1.43014	7.23014e-05	-1.26002e-10	-1.09547	7.16267e-05	-1.26002e-10	-1.5063
123804419	rs10893109	2.88684e-10	-0.780374	-1.48345	4.40296e-05	-0.026279	-1.56517	3.4764e-05	-0.677386	-1.5518
123804604	rs12421718	1.93165e-10	-1.13112	-1.53449	1.08055e-05	-1.65564	-1.34061	1.3278e-05	-1.65264	-1.53902
123804680	rs12418918	7.28367e-10	-1.26002e-10	-1.33835	8.49081e-05	-1.26002e-10	-0.934741	7.64202e-05	-1.26002e-10	-1.44152
123804836	rs113977160	3.3174e-10	-0.594615	-1.53019	1.43916e-05	-1.15581	-1.55386	1.69972e-05	-1.38323	-1.56149
123805120	rs186888149	6.2155e-10	-1.26002e-10	-1.49694	4.77366e-05	-1.26002e-10	-1.51061	7.11851e-05	-1.26002e-10	-1.51248
123805189	rs191761665	6.44706e-10	-1.26002e-10	-1.46036	4.93458e-05	-1.26002e-10	-1.47746	7.35479e-05	-1.26002e-10	-1.47983
123805192	rs116646501	6.61498e-10	-1.26002e-10	-1.43465	7.16943e-05	-1.26002e-10	-1.1039	7.14139e-05	-1.26002e-10	-1.50927
123805388	rs80315493	6.60027e-10	-1.26002e-10	-1.43687	7.13948e-05	-1.26002e-10	-1.10809	7.13098e-05	-1.26002e-10	-1.51073
123805768	rs78629713	1.19582e-10	-1.71259	-1.43256	1.11027e-05	-1.43027	-1.53885	1.46744e-05	-1.56898	-1.52268
123806214	rs12576706	6.58717e-10	-1.26002e-10	-1.43886	7.11275e-05	-1.26002e-10	-1.11184	7.12174e-05	-1.26002e-10	-1.51203
123806257	rs12577802	6.57275e-10	-1.26002e-10	-1.44105	7.08329e-05	-1.26002e-10	-1.11599	7.11162e-05	-1.26002e-10	-1.51345
123806265	rs12576708	1.90927e-10	-1.14077	-1.5365	1.07402e-05	-1.65942	-1.3429	1.32118e-05	-1.65648	-1.54018
123807033	rs10736534	3.36802e-10	-0.613066	-1.49659	5.48698e-05	0.194488	-1.56584	4.12272e-05	-0.501777	-1.55689
123807759	rs4935851	1.90688e-10	-1.14077	-1.53775	1.0703e-05	-1.65942	-1.34637	1.31964e-05	-1.65648	-1.54135
123807825	rs11219358	1.34077e-10	-1.63737	-1.39338	2.93201e-05	-0.612802	-1.38523	2.26908e-05	-1.15277	-1.50304
123807875	rs11219359	1.90688e-10	-1.14077	-1.53775	1.0703e-05	-1.65942	-1.34637	1.31964e-05	-1.65648	-1.54135
123808147	rs11219360	1.34207e-10	-1.63737	-1.39241	2.93377e-05	-0.612802	-1.38463	2.26959e-05	-1.15277	-1.50281
123808480	rs1840215	3.28943e-10	-0.594615	-1.53866	1.43424e-05	-1.15581	-1.55728	1.6957e-05	-1.38323	-1.56386
123808575	rs74449751	1.19637e-10	-1.69024	-1.45445	1.16715e-05	-1.37099	-1.54817	1.51711e-05	-1.52366	-1.53472
123809098	rs74891634	1.39124e-10	-1.62275	-1.37104	1.21594e-05	-1.63513	-1.24307	4.59459e-05	-0.689596	-1.26071
123809186	rs141071785	7.32579e-10	-1.26002e-10	-1.33258	6.46623e-05	-1.26002e-10	-1.20713	9.42674e-05	-1.26002e-10	-1.23163
123809198	rs77785597	1.30883e-09	-1.26002e-10	-0.752266	0.00012732	-1.26002e-10	-0.529604	0.000210454	-1.26002e-10	-0.428497
123809393	rs79378241	3.46941e-10	-0.541113	-1.53889	1.49045e-05	-1.11724	-1.55741	1.74804e-05	-1.35277	-1.56392
123809419	rs7111954	1.32257e-10	-1.65684	-1.38757	2.75513e-05	-0.676157	-1.3841	2.17101e-05	-1.19847	-1.50152
123809523	rs113231310	3.28103e-10	-0.594615	-1.54121	1.43223e-05	-1.15581	-1.55868	1.69461e-05	-1.38323	-1.5645
123809660	rs35895451	1.06985e-10	-1.74228	-1.51419	1.02489e-05	-1.74416	-1.30498	1.30233e-05	-1.7487	-1.46233
123809755	rs12280058	3.32111e-10	-0.581675	-1.54201	1.44499e-05	-1.14651	-1.55911	1.70675e-05	-1.37591	-1.56468
123810492	rs77776318	4.91934e-10	-1.73081	-4.00431e-10	3.79588e-05	-1.73981	-4.00431e-10	5.75752e-05	-1.72467	-4.00431e-10
123810502	rs149721746	9.46913e-10	-1.26002e-10	-1.07595	0.000102531	-1.26002e-10	-0.746149	0.000128266	-1.26002e-10	-0.923663
123811013	rs17127996	6.45265e-10	-1.26002e-10	-1.45949	6.83503e-05	-1.26002e-10	-1.15166	7.02897e-05	-1.26002e-10	-1.52514
123811344	rs11219362	1.90005e-10	-1.14077	-1.54133	1.05939e-05	-1.65942	-1.35661	1.31524e-05	-1.65648	-1.54469
123811435	rs17128001	6.44103e-10	-1.26002e-10	-1.4613	6.81071e-05	-1.26002e-10	-1.15523	7.02115e-05	-1.26002e-10	-1.52625
123811512	rs11219363	3.40549e-10	-0.554272	-1.54432	1.47205e-05	-1.12676	-1.56031	1.73278e-05	-1.36031	-1.56515
123811663	rs41469648	3.40808e-10	-0.554272	-1.54357	1.47262e-05	-1.12676	-1.55993	1.73302e-05	-1.36031	-1.56501
123812151	rs76029656	6.42826e-10	-1.26002e-10	-1.46328	6.78392e-05	-1.26002e-10	-1.15917	7.01261e-05	-1.26002e-10	-1.52747
123812322	rs118081269	6.06838e-10	-1.26002e-10	-1.52089	4.80634e-05	-1.26002e-10	-1.50379	7.20189e-05	-1.26002e-10	-1.50084
123812472	rs76721319	6.41564e-10	-1.26002e-10	-1.46525	6.75736e-05	-1.26002e-10	-1.16309	7.00422e-05	-1.26002e-10	-1.52867
123812495	rs79393275	6.39207e-10	-1.26002e-10	-1.46893	6.70755e-05	-1.26002e-10	-1.17049	6.98866e-05	-1.26002e-10	-1.53089
123812537	rs11219364	3.45322e-10	-0.541113	-1.54357	1.4867e-05	-1.11724	-1.55993	1.74614e-05	-1.35277	-1.56501
123812605	rs75969952	9.356e-10	-1.08797	-4.00431e-10	7.5326e-05	-1.05448	-4.00431e-10	0.000133869	-0.880903	-4.00431e-10
123812614	rs7110848	1.38894e-10	-1.59301	-1.40243	3.31653e-05	-0.480737	-1.39407	2.49033e-05	-1.05599	-1.50677
123812770	rs11219365	3.45322e-10	-0.541113	-1.54357	1.4867e-05	-1.11724	-1.55993	1.74614e-05	-1.35277	-1.56501
123813057	rs4935852	6.42101e-10	-1.26002e-10	-1.46441	6.64268e-05	-1.26002e-10	-1.18021	6.96932e-05	-1.26002e-10	-1.53366
123813453	rs41364544	1.46161e-10	-1.54097	-1.40347	1.32734e-05	-1.5053	-1.28524	6.10742e-05	-0.364015	-1.30166
123813482	rs75868888	6.40317e-10	-1.26002e-10	-1.46719	6.73104e-05	-1.26002e-10	-1.167	6.99596e-05	-1.26002e-10	-1.52985
123813556	rs76898395	6.39207e-10	-1.26002e-10	-1.46893	6.70755e-05	-1.26002e-10	-1.17049	6.98866e-05	-1.26002e-10	-1.53089
123813795	rs7937317	6.32223e-10	-1.26002e-10	-1.47991	6.55813e-05	-1.26002e-10	-1.19302	6.94361e-05	-1.26002e-10	-1.53736
123813823	rs7129884	1.43068e-10	-1.5634	-1.40243	3.56033e-05	-0.409804	-1.39407	2.60071e-05	-1.01263	-1.50677
123813940	rs7130003	1.46527e-10	-1.5364	-1.40555	3.80835e-05	-0.339267	-1.39726	2.73601e-05	-0.960042	-1.50864
123814261	rs6590020	6.33371e-10	-1.26002e-10	-1.4781	6.5829e-05	-1.26002e-10	-1.18925	6.9509e-05	-1.26002e-10	-1.53631
123814356	rs6590021	6.33371e-10	-1.26002e-10	-1.4781	6.5829e-05	-1.26002e-10	-1.18925	6.9509e-05	-1.26002e-10	-1.53631
123814439	rs140244798	1.00906e-09	-1.01238	-4.00431e-10	8.13897e-05	-0.977062	-4.00431e-10	0.000145933	-0.79462	-4.00431e-10
123814478	rs6590022	6.33371e-10	-1.26002e-10	-1.4781	6.5829e-05	-1.26002e-10	-1.18925	6.9509e-05	-1.26002e-10	-1.53631
123814489	rs4936859	1.42623e-10	-1.5634	-1.40555	3.54898e-05	-0.409804	-1.39726	2.59586e-05	-1.01263	-1.50864
123814555	rs7926144	6.32223e-10	-1.26002e-10	-1.47991	6.55813e-05	-1.26002e-10	-1.19302	6.94361e-05	-1.26002e-10	-1.53736
123814742	rs61907224	3.8508e-10	-0.441639	-1.53407	2.54298e-05	-0.789629	-1.35076	4.48245e-05	-0.505281	-1.46973
123814847	rs61907225	3.94101e-10	-0.418483	-1.53407	2.59398e-05	-0.76977	-1.35076	4.58486e-05	-0.482692	-1.46973
123814865	rs77012571	6.33371e-10	-1.26002e-10	-1.4781	6.5829e-05	-1.26002e-10	-1.18925	6.9509e-05	-1.26002e-10	-1.53631
123814972	rs12574876	6.33371e-10	-1.26002e-10	-1.4781	6.5829e-05	-1.26002e-10	-1.18925	6.9509e-05	-1.26002e-10	-1.53631
123814996	rs12574892	6.32223e-10	-1.26002e-10	-1.47991	6.55813e-05	-1.26002e-10	-1.19302	6.94361e-05	-1.26002e-10	-1.53736
123815019	rs80268381	2.17203e-09	-0.245739	-4.00431e-10	0.00020501	-0.0532528	-4.00431e-10	0.00039982	0.213248	-4.00431e-10
123815083	rs12576092	6.32223e-10	-1.26002e-10	-1.47991	6.55813e-05	-1.26002e-10	-1.19302	6.94361e-05	-1.26002e-10	-1.53736
123815155	rs4300403	1.37886e-10	-1.51501	-1.48772	1.26804e-05	-1.27229	-1.56396	1.93754e-05	-1.28406	-1.5297
123815185	rs140999954	6.16044e-10	-1.26002e-10	-1.50584	4.52793e-05	-1.26002e-10	-1.56346	6.80752e-05	-1.26002e-10	-1.55715
123815357	rs12577270	6.33157e-10	-1.26002e-10	-1.47844	6.65028e-05	-1.26002e-10	-1.17907	6.97804e-05	-1.26002e-10	-1.53241
123816039	rs991535	6.31088e-10	-1.26002e-10	-1.48171	6.53357e-05	-1.26002e-10	-1.19677	6.93646e-05	-1.26002e-10	-1.53839
123816214	rs1476202	1.36654e-10	-1.51501	-1.49669	1.26657e-05	-1.27229	-1.56512	1.92591e-05	-1.28406	-1.53572
123816215	rs76530795	6.3445e-10	-1.26002e-10	-1.4764	6.56894e-05	-1.26002e-10	-1.19137	6.95248e-05	-1.26002e-10	-1.53608
123816302	rs117517375	3.22941e-09	0.150899	-4.00431e-10	0.000154173	-0.338235	-4.00431e-10	0.000322635	-0.0012458	-4.00431e-10
123816483	rs143002721	8.56874e-10	-1.26002e-10	-1.17586	5.42917e-05	-1.26002e-10	-1.38194	8.99971e-05	-1.26002e-10	-1.27799
123816567	rs76380199	6.34297e-10	-1.26002e-10	-1.47664	6.5657e-05	-1.26002e-10	-1.19187	6.95152e-05	-1.26002e-10	-1.53622
123816893	rs79423485	6.34297e-10	-1.26002e-10	-1.47664	6.5657e-05	-1.26002e-10	-1.19187	6.95152e-05	-1.26002e-10	-1.53622
123816906	rs77303708	6.33257e-10	-1.26002e-10	-1.47828	6.54362e-05	-1.26002e-10	-1.19523	6.94497e-05	-1.26002e-10	-1.53716
123816929	rs1453644	2.18744e-10	-1.18403	-1.35722	3.40833e-05	-0.493367	-1.35414	3.16317e-05	-0.841457	-1.48215
123817092	rs4936860	6.34297e-10	-1.26002e-10	-1.47664	6.5657e-05	-1.26002e-10	-1.19187	6.95152e-05	-1.26002e-10	-1.53622
123817141	rs1453643	3.51511e-10	-0.514276	-1.55264	1.48785e-05	-1.11427	-1.56212	1.75381e-05	-1.34767	-1.56572
123817214	rs1453642	2.17977e-10	-1.18403	-1.36073	3.39628e-05	-0.493367	-1.35768	3.15615e-05	-0.841457	-1.48437
123817237	rs11219369	2.19402e-10	-1.17403	-1.36422	3.43507e-05	-0.478498	-1.36119	3.18934e-05	-0.828803	-1.48656
123817401	rs4936861	1.32384e-10	-1.53532	-1.50813	1.26231e-05	-1.27498	-1.56581	1.89652e-05	-1.2914	-1.54376
123817407	rs4936862	1.31581e-10	-1.54141	-1.50813	1.25094e-05	-1.28403	-1.56581	1.87973e-05	-1.30029	-1.54376
123817491	rs113544136	1.3195e-10	-1.62647	-1.42026	1.41104e-05	-1.19622	-1.53317	1.78048e-05	-1.38273	-1.51556
123817515	rs112830185	1.33201e-10	-1.62245	-1.41485	1.41464e-05	-1.18779	-1.53906	1.78138e-05	-1.37585	-1.52194
123817668	rs6590023	1.33722e-10	-1.52058	-1.51281	1.27105e-05	-1.26805	-1.56582	1.90891e-05	-1.28203	-1.54662
123817763	rs6590024	1.39267e-10	-1.48149	-1.51127	1.36526e-05	-1.19654	-1.56584	2.04464e-05	-1.21427	-1.54569
123817907	rs114042872	6.24394e-10	-1.26002e-10	-1.49237	6.39926e-05	-1.26002e-10	-1.21754	6.91716e-05	-1.26002e-10	-1.54118
123817936	rs114595416	6.24394e-10	-1.26002e-10	-1.49237	6.39926e-05	-1.26002e-10	-1.21754	6.91716e-05	-1.26002e-10	-1.54118
123819041	rs7128735	1.34646e-10	-1.58867	-1.43784	3.18219e-05	-0.479451	-1.43671	2.41413e-05	-1.06416	-1.52968
123819165	rs11219371	1.06942e-10	-1.71312	-1.54375	8.59493e-06	-1.72989	-1.49525	1.2137e-05	-1.75192	-1.52959
123819413	rs9651700	1.10312e-10	-1.75082	-1.47503	1.05851e-05	-1.75189	-1.26498	1.33905e-05	-1.75095	-1.43227
123819480	rs117626070	9.57876e-10	-1.06444	-4.00431e-10	4.18131e-05	-1.6431	-4.00431e-10	6.417e-05	-1.61623	-4.00431e-10
123819508	rs9651701	1.10776e-10	-1.75139	-1.47026	1.07182e-05	-1.74802	-1.25635	1.35584e-05	-1.74427	-1.42649
123819661	rs7102269	1.37526e-10	-1.47955	-1.52579	1.30932e-05	-1.23956	-1.56467	1.94811e-05	-1.25425	-1.55407
123819721	rs7102193	2.03937e-10	-1.25562	-1.35572	3.59822e-05	-0.552397	-1.24089	3.17056e-05	-0.865754	-1.45552
123820555	rs79949546	1.06493e-10	-1.71445	-1.54663	8.59331e-06	-1.73312	-1.49221	1.21734e-05	-1.75188	-1.52663
123820636	rs74810801	1.02298e-10	-1.73543	-1.56584	7.8567e-06	-1.75191	-1.56303	1.24753e-05	-1.69896	-1.55505
123820699	rs10893111	1.31321e-10	-1.56545	-1.48606	1.19163e-05	-1.35589	-1.54251	1.81931e-05	-1.35868	-1.51804
123821021	rs78257166	1.02303e-10	-1.73543	-1.56579	7.86131e-06	-1.75191	-1.56245	1.24894e-05	-1.69896	-1.55393
123821046	rs77881142	1.98605e-10	-1.54668	-1.09116	2.06875e-05	-1.43333	-0.913447	0.000113567	-0.102865	-0.942509
123821264	rs12279094	1.06911e-10	-1.70991	-1.54725	8.59082e-06	-1.73219	-1.49342	1.21629e-05	-1.75186	-1.52752
123821281	rs78326048	1.89491e-09	-1.26002e-10	-0.382226	0.000131286	-1.26002e-10	-0.498935	0.000174245	-1.26002e-10	-0.617305
123821415	rs41367144	6.20337e-10	-1.26002e-10	-1.49889	6.30795e-05	-1.26002e-10	-1.23191	6.89152e-05	-1.26002e-10	-1.54489
123821480	rs78738773	5.12983e-10	-1.68891	-4.00431e-10	3.77168e-05	-1.74621	-4.00431e-10	5.6369e-05	-1.74585	-4.00431e-10
123821655	rs7933073	1.07268e-10	-1.70658	-1.54725	8.57212e-06	-1.73437	-1.49342	1.21653e-05	-1.75166	-1.52752
123821688	rs7932987	1.06475e-10	-1.71312	-1.54812	8.59574e-06	-1.72989	-1.49516	1.21468e-05	-1.75192	-1.52878
123822292	rs6590025	1.3456e-10	-1.56456	-1.46259	1.16611e-05	-1.39094	-1.52912	1.79321e-05	-1.39164	-1.49953
123822328	rs60388873	1.06128e-10	-1.74848	-1.51603	1.03551e-05	-1.69043	-1.34841	1.47129e-05	-1.70179	-1.38726
123822399	rs11219373	1.14036e-10	-1.75147	-1.44117	1.12741e-05	-1.74826	-1.20555	1.40327e-05	-1.7446	-1.39177
123822611	rs10893112	1.33148e-10	-1.59437	-1.44332	2.95807e-05	-0.546971	-1.44222	2.29223e-05	-1.11309	-1.53257
123822876	rs77778631	3.11732e-09	0.115574	-4.00431e-10	0.000144053	-0.406132	-4.00431e-10	0.000297188	-0.0834014	-4.00431e-10
123823147	rs10790614	2.17328e-10	-1.13003	-1.41772	3.17052e-05	-0.509289	-1.41054	3.01722e-05	-0.855123	-1.51572
123823374	rs76033534	6.15752e-10	-1.26002e-10	-1.50631	6.20262e-05	-1.26002e-10	-1.24875	6.86364e-05	-1.26002e-10	-1.54894
123823385	rs79290866	4.81666e-10	-1.7519	-4.00431e-10	4.41905e-05	-1.5878	-4.00431e-10	6.30873e-05	-1.63325	-4.00431e-10
123823661	rs117702649	1.08536e-09	-0.939488	-4.00431e-10	7.66131e-05	-1.03754	-4.00431e-10	0.000120586	-0.985406	-4.00431e-10
123823964	rs4486646	1.12015e-10	-1.71312	-1.4974	9.40998e-06	-1.72989	-1.40465	1.30556e-05	-1.75192	-1.45663
123824223	rs4486647	1.34083e-10	-1.63267	-1.39803	2.79745e-05	-0.638284	-1.40673	2.19177e-05	-1.1767	-1.51377
123824282	rs4519104	1.37895e-10	-1.61657	-1.38609	2.94525e-05	-0.590143	-1.40339	2.27802e-05	-1.14196	-1.50991
123824920	rs112139114	1.29905e-10	-1.63577	-1.42658	1.48591e-05	-1.14341	-1.53429	1.85297e-05	-1.34064	-1.51775
123825137	rs7124306	1.45935e-10	-1.52999	-1.416	1.1954e-05	-1.36215	-1.5331	1.90629e-05	-1.37056	-1.45946
123825169	rs148386714	1.00929e-09	-1.01216	-4.00431e-10	7.15739e-05	-1.10558	-4.00431e-10	0.000112373	-1.05594	-4.00431e-10
123825239	rs7124447	1.49694e-10	-1.36753	-1.55303	2.10678e-05	-0.8094	-1.51916	2.29907e-05	-1.07695	-1.56572
123826045	rs55771049	1.07466e-10	-1.75187	-1.50011	1.03709e-05	-1.62515	-1.41215	1.36264e-05	-1.70842	-1.45734
123826089	rs7128649	1.43217e-10	-1.55389	-1.4109	1.16066e-05	-1.39404	-1.53069	1.85507e-05	-1.4021	-1.45515
123826425	rs1453649	1.46357e-10	-1.39305	-1.55006	2.03497e-05	-0.849604	-1.51364	2.22327e-05	-1.11091	-1.56529
123826565	rs4936863	1.32936e-10	-1.4818	-1.55749	3.63192e-05	-0.228688	-1.55527	3.01152e-05	-0.871889	-1.50085
123826704	rs10893113	1.32936e-10	-1.4818	-1.55749	3.63192e-05	-0.228688	-1.55527	3.01152e-05	-0.871889	-1.50085
123826718	rs4315090	6.09014e-10	-1.26002e-10	-1.51731	6.04313e-05	-1.26002e-10	-1.2748	6.85352e-05	-1.26002e-10	-1.55042
123826830	rs2084994	1.47552e-10	-1.38491	-1.55006	2.06134e-05	-0.836729	-1.51364	2.24754e-05	-1.10005	-1.56529
123826947	rs12794540	1.57848e-10	-1.75069	-1.11683	1.04411e-05	-1.75191	-1.27865	1.75061e-05	-1.75107	-1.16415
123827516	rs145219100	6.36673e-10	-1.26002e-10	-1.4729	5.13376e-05	-1.26002e-10	-1.43789	7.7222e-05	-1.26002e-10	-1.43108
123827732	rs6590027	1.50958e-10	-1.36753	-1.54462	2.13881e-05	-0.8094	-1.50408	2.30313e-05	-1.07695	-1.56396
123828187	rs7114486	1.32845e-10	-1.4818	-1.55818	3.6291e-05	-0.228688	-1.55605	3.00565e-05	-0.871889	-1.5028
123828212	rs6590028	1.158e-10	-1.61308	-1.56421	1.06669e-05	-1.46969	-1.53947	1.56364e-05	-1.46844	-1.55973
123828513	rs12419370	6.07693e-10	-1.26002e-10	-1.51949	6.01892e-05	-1.26002e-10	-1.27882	6.84027e-05	-1.26002e-10	-1.55235
123828710	rs12224081	1.29829e-10	-1.50545	-1.55749	3.43099e-05	-0.285601	-1.55527	2.88439e-05	-0.915018	-1.50085
123829025	rs7118507	1.49582e-10	-1.37669	-1.54462	2.1083e-05	-0.823765	-1.50408	2.27533e-05	-1.0891	-1.56396
123829238	rs1584824	1.4476e-10	-1.55389	-1.40018	1.16671e-05	-1.39404	-1.52549	1.87201e-05	-1.4021	-1.44606
123829304	rs79633186	3.06622e-10	-0.645983	-1.55756	1.41193e-05	-1.17731	-1.55146	1.70851e-05	-1.39792	-1.54164
123829322	rs61907242	1.08591e-10	-1.75187	-1.4897	1.05352e-05	-1.62515	-1.39644	1.38084e-05	-1.70842	-1.44407
123829841	rs11219376	1.49759e-10	-1.37669	-1.54344	2.11254e-05	-0.823765	-1.50207	2.27615e-05	-1.0891	-1.56359
123830041	rs10893114	1.32255e-10	-1.4818	-1.56263	3.61046e-05	-0.228688	-1.5612	2.96228e-05	-0.871889	-1.51733
123830370	rs1598014	6.03153e-10	-1.26002e-10	-1.52698	5.90473e-05	-1.26002e-10	-1.29797	6.81369e-05	-1.26002e-10	-1.55625
123830512	rs7126609	2.32922e-10	-1.70981	-0.76864	2.31518e-05	-1.66495	-0.569288	7.56433e-05	-0.866987	-0.584751
123830633	rs145905025	5.50847e-10	-1.6177	-4.00431e-10	4.35492e-05	-1.60242	-4.00431e-10	7.0873e-05	-1.51688	-4.00431e-10
123831083	rs140713354	4.96447e-10	-1.72168	-4.00431e-10	5.18743e-05	-1.42749	-4.00431e-10	5.70721e-05	-1.73345	-4.00431e-10
123831233	rs61907243	1.07871e-10	-1.75187	-1.49636	1.05635e-05	-1.62515	-1.39376	1.38595e-05	-1.70842	-1.44038
123831243	rs2123713	1.15668e-10	-1.61308	-1.56535	1.06071e-05	-1.46969	-1.54509	1.55968e-05	-1.46844	-1.56226
123831419	rs183392910	5.41018e-10	-1.6357	-4.00431e-10	4.82839e-05	-1.49921	-4.00431e-10	7.84059e-05	-1.41587	-4.00431e-10
123831942	rs59751774	6.10931e-10	-1.26002e-10	-1.51417	6.09773e-05	-1.26002e-10	-1.26581	6.86036e-05	-1.26002e-10	-1.54942
123832012	rs10790618	1.4842e-10	-1.54804	-1.38106	1.18737e-05	-1.3862	-1.51579	1.91766e-05	-1.39435	-1.42973
123832058	rs56224738	6.10931e-10	-1.26002e-10	-1.51417	6.09773e-05	-1.26002e-10	-1.26581	6.86036e-05	-1.26002e-10	-1.54942
123832318	rs1453658	1.06652e-10	-1.75122	-1.50837	1.00026e-05	-1.64855	-1.42492	1.33297e-05	-1.71975	-1.46802
123832494	rs111707182	4.82825e-10	-1.7495	-4.00431e-10	3.79045e-05	-1.74124	-4.00431e-10	5.70408e-05	-1.734	-4.00431e-10
123832813	rs7104862	6.01011e-10	-1.26002e-10	-1.53054	5.84901e-05	-1.26002e-10	-1.30745	6.80195e-05	-1.26002e-10	-1.55797
123833301	rs7943298	1.32592e-10	-1.4818	-1.56008	3.62953e-05	-0.228688	-1.55593	3.00906e-05	-0.871889	-1.50166
123833808	rs61245896	2.1986e-10	-1.71118	-0.824981	2.27418e-05	-1.66692	-0.585185	7.29776e-05	-0.873303	-0.614311
123834136	rs56156475	3.15981e-10	-0.620605	-1.55287	1.44672e-05	-1.15897	-1.54545	1.74662e-05	-1.3835	-1.534
123834374	rs118032969	5.8042e-10	-1.26002e-10	-1.5654	4.5362e-05	-1.26002e-10	-1.56164	6.74882e-05	-1.26002e-10	-1.56581
123834382	rs57517335	1.07667e-10	-1.75168	-1.49843	1.03391e-05	-1.63079	-1.40959	1.36112e-05	-1.71169	-1.45518
123834418	rs7112950	1.4712e-10	-1.55966	-1.37825	1.1707e-05	-1.40181	-1.51432	1.89286e-05	-1.40978	-1.42731
123834884	rs7935772	6.08425e-10	-1.26002e-10	-1.51828	6.03689e-05	-1.26002e-10	-1.27584	6.84473e-05	-1.26002e-10	-1.5517
123835074	rs6590029	1.51532e-10	-1.53609	-1.37227	1.21205e-05	-1.37025	-1.51116	1.96294e-05	-1.37858	-1.42216
123835714	rs75966366	3.08592e-10	-0.645983	-1.55115	1.42348e-05	-1.17731	-1.54331	1.7262e-05	-1.39792	-1.53134
123835799	rs79451923	1.24198e-10	-1.65503	-1.45225	1.39895e-05	-1.19218	-1.54582	1.73279e-05	-1.39315	-1.53229
123836428	rs11537155	1.32603e-10	-1.4818	-1.56	3.62159e-05	-0.228688	-1.55812	2.98932e-05	-0.871889	-1.50825
123836538	rs60043958	6.02527e-10	-1.26002e-10	-1.52802	5.88858e-05	-1.26002e-10	-1.30071	6.8102e-05	-1.26002e-10	-1.55676
123836561	rs1453651	1.54703e-10	-1.52999	-1.35766	1.23159e-05	-1.36215	-1.50327	2.00387e-05	-1.37056	-1.40954
123836593	rs11560863	1.31558e-10	-1.49031	-1.5594	3.55119e-05	-0.249005	-1.55744	2.94902e-05	-0.887315	-1.50639
123836839	rs10893116	1.54703e-10	-1.52999	-1.35766	1.23159e-05	-1.36215	-1.50327	2.00387e-05	-1.37056	-1.40954
123836955	rs11501181	1.70935e-10	-1.75139	-1.03648	1.11442e-05	-1.75166	-1.21373	1.8908e-05	-1.75021	-1.08797
123837242	rs139474694	6.02527e-10	-1.26002e-10	-1.52802	5.88858e-05	-1.26002e-10	-1.30071	6.8102e-05	-1.26002e-10	-1.55676
123837609	rs185233547	9.23004e-10	-1.26002e-10	-1.10152	9.89458e-05	-1.26002e-10	-0.781738	0.000166181	-1.26002e-10	-0.664691
123838115	rs60560049	6.01814e-10	-1.26002e-10	-1.52921	5.87006e-05	-1.26002e-10	-1.30386	6.80629e-05	-1.26002e-10	-1.55733
123838640	rs55832412	1.28846e-10	-1.74169	-1.32885	1.61921e-05	-1.54813	-1.04366	1.86336e-05	-1.75148	-1.10132
123839061	rs183705603	9.67459e-10	-1.26002e-10	-1.05448	6.44468e-05	-1.26002e-10	-1.21047	0.000102067	-1.26002e-10	-1.15214
123839299	rs11821086	1.30349e-10	-1.74292	-1.31602	1.64094e-05	-1.55375	-1.0247	1.89758e-05	-1.75118	-1.08342
123839519	rs60791561	6.01113e-10	-1.26002e-10	-1.53037	5.85172e-05	-1.26002e-10	-1.30699	6.8025e-05	-1.26002e-10	-1.55789
123839648	rs59027003	5.97327e-10	-1.26002e-10	-1.53669	5.8024e-05	-1.26002e-10	-1.31545	6.7965e-05	-1.26002e-10	-1.55877
123839676	rs112303912	1.30634e-10	-1.74514	-1.31161	1.63352e-05	-1.56477	-1.01822	1.91084e-05	-1.75034	-1.0773
123839732	rs144843420	7.55571e-10	-1.26002e-10	-1.30168	6.14255e-05	-1.26002e-10	-1.25849	8.81314e-05	-1.26002e-10	-1.29894
123839765	rs4936865	1.33181e-10	-1.48072	-1.55673	3.53988e-05	-0.257971	-1.55166	2.97005e-05	-0.895226	-1.49138
123839781	rs61907249	3.94043e-09	0.34989	-4.00431e-10	0.000175939	-0.206175	-4.00431e-10	0.000371009	0.138459	-4.00431e-10
123839815	rs75812385	1.01747e-10	-1.74997	-1.5567	7.99624e-06	-1.74763	-1.54971	1.31642e-05	-1.66193	-1.53833
123840238	rs4335558	1.55464e-10	-1.41043	-1.47231	4.13889e-05	-0.135936	-1.51736	3.0738e-05	-0.800044	-1.55222
123840593	rs7102069	1.09062e-10	-1.75158	-1.48566	1.05468e-05	-1.64334	-1.37715	1.39407e-05	-1.71681	-1.42614
123841467	rs4517534	1.09461e-10	-1.75185	-1.48174	1.09316e-05	-1.6135	-1.37116	1.42293e-05	-1.70148	-1.42098
123841699	rs1598019	1.08628e-10	-1.75192	-1.48931	1.08271e-05	-1.6115	-1.38277	1.41108e-05	-1.69985	-1.43097
123842370	rs7124936	2.46865e-10	-1.70397	-0.716348	2.60215e-05	-1.65663	-0.46076	8.52183e-05	-0.840858	-0.491692
123842604	rs11219379	1.34413e-10	-1.47394	-1.5543	3.71322e-05	-0.210102	-1.55172	3.08025e-05	-0.857748	-1.49242
123843552	rs192298002	5.03991e-10	-1.7066	-4.00431e-10	4.31544e-05	-1.61153	-4.00431e-10	6.87084e-05	-1.54789	-4.00431e-10
123843786	rs11501183	1.75892e-10	-1.75072	-1.00857	1.13988e-05	-1.7519	-1.1909	1.94004e-05	-1.75104	-1.06143
123843814	rs34239418	1.74328e-10	-1.74109	-1.02713	1.12738e-05	-1.74773	-1.20609	1.90743e-05	-1.75035	-1.07908
123843835	rs58051506	1.12842e-10	-1.75185	-1.45132	1.14698e-05	-1.6135	-1.32309	1.48129e-05	-1.70148	-1.38078
123843906	rs79726442	1.01769e-10	-1.75192	-1.55453	8.07859e-06	-1.74022	-1.54687	1.35797e-05	-1.63453	-1.53466
123843935	rs117502825	7.02794e-10	-1.26002e-10	-1.37409	4.9994e-05	-1.26002e-10	-1.46441	8.00859e-05	-1.26002e-10	-1.39467
123844054	rs79665309	1.26474e-10	-1.62558	-1.46353	1.48747e-05	-1.12414	-1.55251	1.81769e-05	-1.33829	-1.53932
123844205	rs190173998	4.81779e-10	-1.75167	-4.00431e-10	3.75381e-05	-1.75095	-4.00431e-10	5.68591e-05	-1.73719	-4.00431e-10
123844886	rs79563269	1.01795e-10	-1.7511	-1.55509	8.07385e-06	-1.74008	-1.5476	1.3522e-05	-1.63785	-1.5356
123844961	rs78207343	1.02217e-10	-1.75185	-1.55021	8.11105e-06	-1.74171	-1.54137	1.36086e-05	-1.63935	-1.52771
123845257	rs111624708	4.82942e-10	-1.74926	-4.00431e-10	3.80015e-05	-1.73868	-4.00431e-10	5.75871e-05	-1.72447	-4.00431e-10
123845626	rs9326268	1.77091e-10	-1.75043	-1.00206	1.14596e-05	-1.75192	-1.18556	1.95167e-05	-1.75126	-1.05524
123845786	rs79042562	1.02156e-10	-1.74929	-1.55337	8.02393e-06	-1.74851	-1.54537	1.31823e-05	-1.66615	-1.53275
123845896	rs71490099	1.74192e-10	-1.74187	-1.02713	1.12684e-05	-1.74821	-1.20609	1.90688e-05	-1.75064	-1.07908
123846052	rs12285209	1.77589e-10	-1.73803	-1.01165	1.14401e-05	-1.74575	-1.19343	1.93819e-05	-1.74906	-1.06436
123846626	rs763641	5.98391e-10	-1.26002e-10	-1.53491	5.77886e-05	-1.26002e-10	-1.31952	6.78845e-05	-1.26002e-10	-1.55996
123846633	rs7941292	1.49807e-10	-1.73899	-1.18082	2.03489e-05	-1.53663	-0.826654	2.27912e-05	-1.75185	-0.899539
123846833	rs763640	1.0235e-10	-1.74929	-1.55147	8.09197e-06	-1.74851	-1.53693	1.33382e-05	-1.66615	-1.52099
123846864	rs723488	1.50672e-10	-1.73598	-1.17807	2.0669e-05	-1.52482	-0.822854	2.28724e-05	-1.75191	-0.895931
123846896	rs71490100	1.73024e-10	-1.74225	-1.03347	1.12076e-05	-1.74844	-1.21128	1.89516e-05	-1.75077	-1.08511
123847077	rs12416791	5.94205e-10	-1.26002e-10	-1.54193	5.66086e-05	-1.26002e-10	-1.34015	6.76943e-05	-1.26002e-10	-1.56276
123847392	rs10893117	1.42019e-10	-1.42443	-1.54877	4.18925e-05	-0.096257	-1.54495	3.40771e-05	-0.770567	-1.47857
123847473	rs55944888	3.02436e-10	-0.68978	-1.52751	1.41852e-05	-1.20875	-1.51536	1.74126e-05	-1.42251	-1.49806
123848064	rs17759447	4.81743e-10	-1.75174	-4.00431e-10	3.75641e-05	-1.75026	-4.00431e-10	5.6313e-05	-1.74684	-4.00431e-10
123848121	rs17686210	1.02237e-10	-1.75099	-1.55087	8.05364e-06	-1.74798	-1.5422	1.32985e-05	-1.66137	-1.52875
123848212	rs17759513	1.02444e-10	-1.75099	-1.54885	8.07403e-06	-1.74798	-1.53967	1.33404e-05	-1.66137	-1.5256
123848493	rs11219385	1.75467e-10	-1.74401	-1.01769	1.13415e-05	-1.74946	-1.19838	1.92274e-05	-1.75132	-1.07011
123848516	rs35674999	2.84867e-10	-0.751067	-1.52607	1.38837e-05	-1.22443	-1.52116	1.7066e-05	-1.43889	-1.50179
123848598	rs7127903	1.76895e-10	-1.41971	-1.33389	1.49174e-05	-1.1907	-1.48308	2.42634e-05	-1.20667	-1.38213
123848794	rs17686304	1.07386e-10	-1.70618	-1.54654	1.32984e-05	-1.22639	-1.56228	1.57163e-05	-1.54391	-1.47915
123848982	rs10893118	1.45905e-10	-1.39817	-1.54803	4.4619e-05	-0.0378403	-1.54031	3.60206e-05	-0.725476	-1.4682
123849101	rs144696481	5.00461e-10	-1.71363	-4.00431e-10	4.26141e-05	-1.62412	-4.00431e-10	6.76687e-05	-1.56314	-4.00431e-10
123849258	rs10893119	1.47663e-10	-1.38829	-1.54593	4.57104e-05	-0.0161715	-1.53781	3.68076e-05	-0.708692	-1.46337
123849351	rs74788753	2.84576e-10	-0.751067	-1.52709	1.38687e-05	-1.22443	-1.52224	1.70438e-05	-1.43889	-1.50309
123849600	rs76245195	5.99151e-10	-1.26002e-10	-1.53364	5.79946e-05	-1.26002e-10	-1.31596	6.79226e-05	-1.26002e-10	-1.5594
123849932	rs76865899	1.7112e-10	-1.74401	-1.04278	1.11116e-05	-1.74946	-1.21886	1.87745e-05	-1.75132	-1.09395
123850965	rs10893120	1.7301e-10	-1.44906	-1.32674	1.45174e-05	-1.22904	-1.47192	2.36881e-05	-1.24446	-1.36833
123851398	rs111419155	1.03358e-10	-1.75166	-1.5393	8.19296e-06	-1.746	-1.52704	1.37232e-05	-1.65261	-1.50607
123852029	rs117110179	4.11714e-09	0.393758	-4.00431e-10	0.000465247	0.766259	-4.00431e-10	0.000508392	0.453487	-4.00431e-10
123852144	rs116091686	6.00425e-10	-1.26002e-10	-1.53152	5.83354e-05	-1.26002e-10	-1.3101	6.79885e-05	-1.26002e-10	-1.55843
123852373	rs73024719	1.61156e-10	-1.72706	-1.11972	2.30934e-05	-1.4939	-0.742866	2.47106e-05	-1.75066	-0.819875
123852381	rs11219389	1.28228e-10	-1.52627	-1.54907	2.05272e-05	-0.812408	-1.54215	2.26816e-05	-1.09073	-1.56548
123852690	rs76332739	1.12617e-10	-1.7503	-1.45487	1.15999e-05	-1.59408	-1.33123	1.48164e-05	-1.68881	-1.39322
123852826	rs61907251	3.99507e-09	0.363662	-4.00431e-10	0.000178029	-0.194361	-4.00431e-10	0.000375887	0.151521	-4.00431e-10
123852848	rs2123711	1.48145e-10	-1.36998	-1.56099	4.65741e-05	0.0235689	-1.55883	3.62047e-05	-0.677833	-1.51074
123852965	rs2123710	1.73966e-10	-1.44906	-1.32123	1.44661e-05	-1.22904	-1.47546	2.36286e-05	-1.24446	-1.37085
123853591	rs143212467	5.80844e-10	-1.26002e-10	-1.56467	4.52905e-05	-1.26002e-10	-1.56321	6.8367e-05	-1.26002e-10	-1.55288
123853970	rs11530582	1.47895e-10	-1.36901	-1.56364	4.80757e-05	0.0585916	-1.56212	3.68556e-05	-0.64986	-1.5209
123854432	rs116978925	9.12231e-10	-1.26002e-10	-1.11326	9.74455e-05	-1.26002e-10	-0.797017	0.00016348	-1.26002e-10	-0.681076
123854473	rs115028828	6.02527e-10	-1.26002e-10	-1.52802	5.88858e-05	-1.26002e-10	-1.30071	6.8102e-05	-1.26002e-10	-1.55676
123854493	rs115175326	6.04663e-10	-1.26002e-10	-1.52448	5.94326e-05	-1.26002e-10	-1.29147	6.8223e-05	-1.26002e-10	-1.55498
123854667	rs112528708	3.04681e-10	-1.72822	-0.481666	3.15216e-05	-1.70677	-0.218868	8.51075e-05	-1.06801	-0.265846
123854744	rs10893121	1.76746e-10	-1.46323	-1.29121	1.4465e-05	-1.24772	-1.45686	2.38305e-05	-1.26285	-1.34395
123854840	rs79672755	1.03512e-10	-1.75184	-1.53763	8.21893e-06	-1.74485	-1.52502	1.382e-05	-1.64808	-1.50357
123855588	rs150489370	5.55019e-09	0.692432	-4.00431e-10	0.000304533	0.342469	-4.00431e-10	0.0005284	0.492088	-4.00431e-10
123855651	rs79323255	1.01226e-10	-1.75135	-1.56045	7.87262e-06	-1.74822	-1.5647	1.28047e-05	-1.66211	-1.56584
123856264	rs1598020	3.49626e-10	-1.15663	-0.915667	2.23213e-05	-1.08675	-1.18402	3.87743e-05	-1.13757	-0.982434
123856595	rs73024782	3.93819e-10	-1.73125	-0.222015	3.77023e-05	-1.69805	-0.0485357	0.000100817	-1.09769	-0.0667725
123856811	rs12276629	1.2458e-10	-1.7246	-1.37961	1.24527e-05	-1.56899	-1.28538	1.72179e-05	-1.66544	-1.26637
123856980	rs4936870	3.61974e-10	-1.1755	-0.862081	2.2803e-05	-1.10671	-1.14271	4.00207e-05	-1.15675	-0.931618
123857201	rs17759675	1.01031e-10	-1.75133	-1.5624	7.90884e-06	-1.74255	-1.56578	1.31112e-05	-1.641	-1.5633
123857539	rs71490102	4.81736e-10	-1.75176	-4.00431e-10	3.75282e-05	-1.75122	-4.00431e-10	5.6177e-05	-1.74926	-4.00431e-10
123857634	rs17128060	7.42751e-10	-1.26002e-10	-1.31879	9.66004e-05	-1.26002e-10	-0.805727	8.14639e-05	-1.26002e-10	-1.37761
123857731	rs73024785	4.11678e-10	-1.72699	-0.181921	3.9609e-05	-1.6913	-0.00595141	0.000107626	-1.07466	-0.0244431
123857988	rs80094008	7.67206e-10	-1.26002e-10	-1.2864	0.000105498	-1.26002e-10	-0.71762	8.43375e-05	-1.26002e-10	-1.34294
123858525	rs111795511	5.07476e-10	-1.69971	-4.00431e-10	3.77043e-05	-1.74654	-4.00431e-10	5.63632e-05	-1.74595	-4.00431e-10
123858780	rs112250539	1.04727e-10	-1.75122	-1.52658	1.09263e-05	-1.41993	-1.56521	1.40672e-05	-1.56818	-1.56574
123858820	rs12574443	7.62195e-10	-1.26002e-10	-1.29295	0.000104297	-1.26002e-10	-0.729064	8.38458e-05	-1.26002e-10	-1.34879
123859538	rs34825132	7.53712e-10	-1.26002e-10	-1.30414	0.000102264	-1.26002e-10	-0.748751	8.30141e-05	-1.26002e-10	-1.35876
123860104	rs17128065	1.04453e-10	-1.7516	-1.52882	8.49624e-06	-1.67781	-1.55888	1.22726e-05	-1.74168	-1.52871
123860840	rs17128069	4.57152e-10	-1.72114	-0.0829952	4.43861e-05	-1.68235	0.0989708	0.000122997	-1.04547	0.0798655
123860844	rs1453656	1.27768e-10	-1.52667	-1.55227	3.81098e-05	-0.201381	-1.53446	2.83405e-05	-0.868011	-1.56546
123861081	rs4391827	1.35443e-10	-1.56402	-1.45658	1.95715e-05	-0.849716	-1.55252	2.40121e-05	-1.08473	-1.51448
123861737	rs79146706	7.59751e-10	-1.26002e-10	-1.29616	0.000100474	-1.26002e-10	-0.766407	8.30943e-05	-1.26002e-10	-1.35779
123861875	rs10893123	1.23614e-10	-1.5535	-1.55849	3.6042e-05	-0.244916	-1.54671	2.71717e-05	-0.910045	-1.56555
123862805	rs79273287	3.87227e-09	0.332441	-4.00431e-10	0.000191259	-0.122684	-4.00431e-10	0.000404357	0.224532	-4.00431e-10
123863011	rs11826200	5.1743e-10	-1.72114	0.0408629	5.06033e-05	-1.68235	0.230061	0.000140122	-1.04547	0.210215
123863017	rs139690028	5.80446e-10	-1.26002e-10	-1.56536	4.51727e-05	-1.26002e-10	-1.56582	6.77121e-05	-1.26002e-10	-1.5625
123863229	rs75270614	3.97465e-09	0.358536	-4.00431e-10	0.000195724	-0.0996036	-4.00431e-10	0.000414764	0.249944	-4.00431e-10
123863636	rs10750252	1.32915e-10	-1.47476	-1.56468	1.1048e-05	-1.47065	-1.50341	1.23027e-05	-1.71673	-1.55122
123863820	rs17759886	1.00678e-10	-1.75139	-1.56583	7.95022e-06	-1.74018	-1.56293	1.33624e-05	-1.63206	-1.55326
123863989	rs10790620	1.1874e-10	-1.58756	-1.56466	2.21968e-05	-0.756924	-1.51944	2.30901e-05	-1.07512	-1.56324
123864112	rs10790621	1.29464e-10	-1.63669	-1.42906	2.35834e-05	-1.06284	-1.15293	1.88307e-05	-1.56012	-1.28216
123864216	rs1453654	2.8035e-10	-1.2455	-1.04762	1.76232e-05	-1.1809	-1.3262	2.9618e-05	-1.22791	-1.16147
123864221	rs11219395	8.77638e-10	-1.26002e-10	-1.15192	6.21507e-05	-1.26002e-10	-1.24675	0.000101856	-1.26002e-10	-1.15421
123864430	rs73024802	1.01979e-09	-1.0018	-4.00431e-10	4.4102e-05	-1.58981	-4.00431e-10	7.18945e-05	-1.50257	-4.00431e-10
123864665	rs17128083	1.6005e-10	-1.74919	-1.10448	1.13449e-05	-1.75176	-1.19579	1.81224e-05	-1.75178	-1.12884
123864746	rs61908587	3.94637e-09	0.351395	-4.00431e-10	0.000176132	-0.205075	-4.00431e-10	0.000371087	0.13867	-4.00431e-10
123864948	rs17128086	5.10392e-10	-1.74008	0.0461006	4.62439e-05	-1.71305	0.170669	0.000119327	-1.15299	0.15709
123865086	rs7944434	2.73489e-10	-1.21827	-1.09962	1.90299e-05	-1.13209	-1.29821	3.16421e-05	-1.17832	-1.14496
123865235	rs17128087	2.42527e-09	-0.135456	-4.00431e-10	0.000180801	-0.178914	-4.00431e-10	0.000311721	-0.0356575	-4.00431e-10
123865305	rs10790622	1.25333e-10	-1.55102	-1.54717	3.54222e-05	-0.281328	-1.52764	2.66261e-05	-0.931454	-1.56442
123865815	rs7127148	7.86055e-10	-1.26002e-10	-1.26213	0.000110581	-1.26002e-10	-0.67056	8.79148e-05	-1.26002e-10	-1.3014
123865917	rs71491803	1.63246e-10	-1.74958	-1.08432	1.17256e-05	-1.75184	-1.1627	1.88473e-05	-1.75167	-1.08973
123866036	rs78898518	4.82567e-10	-1.75004	-4.00431e-10	4.14005e-05	-1.65302	-4.00431e-10	5.94532e-05	-1.69258	-4.00431e-10
123866247	rs112465310	7.96385e-10	-1.24907	-4.00431e-10	7.94124e-05	-1.00165	-4.00431e-10	0.000124938	-0.949948	-4.00431e-10
123866275	rs145827642	5.13961e-10	-1.68701	-4.00431e-10	4.67927e-05	-1.53058	-4.00431e-10	7.04936e-05	-1.52224	-4.00431e-10
123866637	rs1823822	2.60538e-10	-0.806934	-1.55947	1.37921e-05	-1.1886	-1.56362	1.6303e-05	-1.42058	-1.56584
123866982	rs78817789	1.14686e-09	-0.88437	-4.00431e-10	0.000131831	-0.494792	-4.00431e-10	0.000214245	-0.410647	-4.00431e-10
123866998	rs61908588	8.09516e-10	-1.23272	-4.00431e-10	5.48429e-05	-1.37184	-4.00431e-10	9.29722e-05	-1.24547	-4.00431e-10
123867229	rs56225134	1.76318e-10	-1.67369	-1.08317	5.83291e-05	-0.570963	-0.739245	2.91495e-05	-1.15279	-1.25254
123867819	rs10750253	3.24739e-10	-1.1745	-0.971635	2.14333e-05	-1.08498	-1.22639	3.64905e-05	-1.13296	-1.04775
123867830	rs11219397	1.33221e-10	-1.52318	-1.51397	3.93013e-05	-0.20755	-1.4975	2.84295e-05	-0.876118	-1.55422
123867853	rs11219398	1.67582e-10	-1.68415	-1.12353	5.32269e-05	-0.612682	-0.789064	2.73442e-05	-1.1824	-1.28686
123868074	rs60224746	1.34189e-10	-1.51594	-1.51397	4.0044e-05	-0.188827	-1.4975	2.88336e-05	-0.862005	-1.55422
123868208	rs12577664	1.44814e-10	-1.44599	-1.50772	1.14941e-05	-1.37857	-1.5559	1.72875e-05	-1.40035	-1.52743
123868223	rs12575798	7.88819e-10	-1.26002e-10	-1.25862	0.000104673	-1.26002e-10	-0.725469	8.62928e-05	-1.26002e-10	-1.32002
123868425	rs11219399	1.28404e-10	-1.53645	-1.53752	3.73149e-05	-0.230736	-1.52618	2.76424e-05	-0.894772	-1.56364
123868449	rs11219400	3.33707e-10	-1.1281	-0.990796	2.25472e-05	-1.03517	-1.22553	3.80573e-05	-1.08495	-1.05372
123868450	rs79220827	8.25957e-10	-1.26002e-10	-1.21261	0.00012095	-1.26002e-10	-0.580936	9.13976e-05	-1.26002e-10	-1.26255
123868651	rs17128094	4.87224e-10	-1.73592	-0.00451129	4.41971e-05	-1.70577	0.118123	0.000116417	-1.12534	0.104751
123869062	rs4936872	1.14242e-10	-1.65707	-1.53377	9.53581e-06	-1.56065	-1.56061	1.83382e-05	-1.34346	-1.52532
123869246	rs117792458	5.68752e-10	-1.58571	-4.00431e-10	4.64374e-05	-1.53821	-4.00431e-10	7.63904e-05	-1.44191	-4.00431e-10
123869252	rs10790623	1.97085e-10	-1.49294	-1.15258	2.83309e-05	-1.09639	-0.935969	3.7558e-05	-0.977525	-1.17435
123869583	rs61908589	1.22944e-10	-1.58252	-1.53491	3.29661e-05	-0.357722	-1.52311	2.51658e-05	-0.989405	-1.56288
123869784	rs147183065	9.85359e-10	-1.03615	-4.00431e-10	6.66225e-05	-1.17727	-4.00431e-10	8.82841e-05	-1.29721	-4.00431e-10
123869811	rs61908590	1.20514e-10	-1.60116	-1.53623	3.11693e-05	-0.412217	-1.52466	2.41655e-05	-1.02956	-1.56327
123870119	rs12576274	8.31341e-10	-1.26002e-10	-1.20612	0.000121537	-1.26002e-10	-0.576088	9.26467e-05	-1.26002e-10	-1.24897
123870133	rs118068896	6.77908e-10	-1.26002e-10	-1.41014	6.02144e-05	-1.26002e-10	-1.2784	8.7564e-05	-1.26002e-10	-1.3054
123870195	rs4936873	1.39826e-10	-1.50435	-1.4844	1.08898e-05	-1.44337	-1.54511	1.6552e-05	-1.46314	-1.50812
123870227	rs4936874	1.20774e-10	-1.58926	-1.54598	3.2049e-05	-0.377181	-1.53186	2.47614e-05	-1.00378	-1.5647
123871094	rs35865025	1.75891e-10	-1.50671	-1.25258	2.59524e-05	-1.09191	-1.02813	3.46782e-05	-0.981971	-1.24969
123871602	rs61908592	1.18536e-10	-1.59527	-1.55868	3.10464e-05	-0.394755	-1.54607	2.44211e-05	-1.01673	-1.56559
123871650	rs17128104	5.98744e-10	-1.26002e-10	-1.53432	4.59495e-05	-1.26002e-10	-1.54877	6.81775e-05	-1.26002e-10	-1.55565
123871828	rs74526358	5.11973e-10	-1.69088	-4.00431e-10	4.06587e-05	-1.6711	-4.00431e-10	6.72297e-05	-1.56965	-4.00431e-10
123872339	rs80001429	8.15019e-10	-1.26002e-10	-1.22594	0.000117583	-1.26002e-10	-0.609164	9.094e-05	-1.26002e-10	-1.26757
123872530	rs10893124	1.87828e-10	-1.50671	-1.18692	2.83542e-05	-1.09191	-0.939622	3.70882e-05	-0.981971	-1.1825
123872824	rs11219403	5.83987e-10	-1.26002e-10	-1.55928	4.5661e-05	-1.26002e-10	-1.55507	6.75094e-05	-1.26002e-10	-1.5655
123872835	rs17093013	7.89802e-10	-1.26002e-10	-1.25737	0.000111486	-1.26002e-10	-0.662408	8.83059e-05	-1.26002e-10	-1.29696
123872869	rs11600075	2.775e-10	-1.74809	-0.555248	4.15681e-05	-1.53023	-0.118747	4.64555e-05	-1.75107	-0.188202
123873178	rs7120473	7.37457e-10	-1.73025	0.404301	6.81451e-05	-1.69644	0.541772	0.000183547	-1.09211	0.526809
123873743	rs4936875	1.15126e-10	-1.62553	-1.5576	2.90244e-05	-0.47922	-1.52895	2.30528e-05	-1.07515	-1.56482
123873881	rs73026818	7.64666e-10	-1.72827	0.438551	7.02549e-05	-1.70137	0.577192	0.000189314	-1.09646	0.562103
123873905	rs73026820	2.73911e-10	-1.74322	-0.573132	3.93087e-05	-1.5647	-0.140164	4.54613e-05	-1.75181	-0.209096
123874036	rs11219404	6.70316e-10	-1.26002e-10	-1.42141	5.63901e-05	-1.26002e-10	-1.34402	8.8623e-05	-1.26002e-10	-1.29337
123874175	rs10893125	2.09188e-10	-1.48804	-1.09789	3.57544e-05	-1.04775	-0.751885	4.50521e-05	-0.932677	-1.03727
123874283	rs17687161	2.82002e-10	-1.73918	-0.548065	4.06176e-05	-1.60574	-0.0663664	4.88225e-05	-1.74842	-0.141159
123874762	rs11603189	2.86093e-10	-1.7447	-0.528137	4.13578e-05	-1.56771	-0.0863397	4.79239e-05	-1.75157	-0.156577
123874768	rs10750254	2.08572e-10	-1.4986	-1.09026	3.37497e-05	-1.09209	-0.765249	4.28092e-05	-0.971262	-1.04975
123874968	rs10750255	2.16332e-10	-1.47128	-1.08106	3.75632e-05	-1.02055	-0.729739	4.72296e-05	-0.903352	-1.01939
123875591	rs4936876	2.28908e-10	-1.44779	-1.04804	3.78199e-05	-1.01151	-0.731968	4.83676e-05	-0.883817	-1.01512
123875900	rs78423671	4.82435e-10	-1.75031	-4.00431e-10	3.75827e-05	-1.74977	-4.00431e-10	5.62928e-05	-1.7472	-4.00431e-10
123876110	rs4936877	1.84223e-09	1.027	-1.43742	0.00185521	3.54191	-1.39246	0.00119361	2.72156	-1.41459
123876233	rs4936878	2.20595e-10	-1.49046	-1.04237	3.56075e-05	-1.07898	-0.724775	4.52177e-05	-0.957007	-1.00927
123876352	rs181972715	1.15744e-09	-1.26002e-10	-0.875186	0.000156182	-1.26002e-10	-0.325288	0.000197273	-1.26002e-10	-0.493176
123877240	rs695022	5.07479e-10	-1.6997	-4.00431e-10	4.10248e-05	-1.66213	-4.00431e-10	5.8191e-05	-1.71404	-4.00431e-10
123877696	rs7102393	1.21163e-10	-1.58915	-1.54287	3.206e-05	-0.406776	-1.50192	2.43921e-05	-1.02625	-1.55726
123877757	rs7102719	1.24033e-10	-1.5698	-1.53881	3.40411e-05	-0.352181	-1.49656	2.54486e-05	-0.986005	-1.5551
123877979	rs1947406	2.34865e-10	-1.44074	-1.0294	4.29275e-05	-0.95449	-0.662307	5.39815e-05	-0.824496	-0.964629
123878492	rs9787913	2.3522e-10	-1.69176	-0.776879	1.46862e-05	-1.634	-1.0554	2.6291e-05	-1.67141	-0.837126
123878985	rs11600498	3.09736e-10	-1.73927	-0.454167	4.41447e-05	-1.59057	0.00173641	5.23207e-05	-1.74979	-0.0705865
123879063	rs10750256	2.25934e-10	-1.47377	-1.03514	3.86357e-05	-1.05237	-0.669761	4.83733e-05	-0.928113	-0.970706
123879321	rs75269916	1.17655e-09	-0.858811	-4.00431e-10	9.72968e-05	-0.798544	-4.00431e-10	0.000121092	-0.981214	-4.00431e-10
123879799	rs61908593	3.97725e-09	0.359191	-4.00431e-10	0.000168713	-0.248113	-4.00431e-10	0.000355639	0.09615	-4.00431e-10
123879861	rs10893126	2.28663e-10	-1.48218	-1.01473	3.82903e-05	-1.06574	-0.665376	4.82451e-05	-0.942624	-0.958847
123879952	rs35316117	1.54301e-10	-1.75174	-1.13851	1.11664e-05	-1.75125	-1.21215	1.79005e-05	-1.74933	-1.14361
123879982	rs10790624	2.30004e-10	-1.48218	-1.00888	3.85773e-05	-1.06574	-0.657907	4.85421e-05	-0.942624	-0.952712
123880223	rs11607713	2.30004e-10	-1.48218	-1.00888	3.85773e-05	-1.06574	-0.657907	4.85421e-05	-0.942624	-0.952712
123880482	rs11601573	3.10304e-10	-1.74685	-0.44475	4.6225e-05	-1.5557	0.0129149	5.27835e-05	-1.7519	-0.0596685
123880561	rs61908594	2.44065e-09	-0.129137	-4.00431e-10	0.000361852	0.514925	-4.00431e-10	0.000366839	0.127158	-4.00431e-10
123880581	rs17760637	1.25323e-10	-1.55675	-1.54152	3.49552e-05	-0.316392	-1.50585	2.60661e-05	-0.959473	-1.55766
123880596	rs17128126	9.54132e-10	-1.7148	0.646447	8.87577e-05	-1.68238	0.791983	0.000250111	-1.03202	0.776155
123880613	rs11219406	1.60548e-10	-1.72389	-1.12667	1.15582e-05	-1.72754	-1.20137	1.83541e-05	-1.73607	-1.13184
123880685	rs55700020	3.07892e-10	-1.74077	-0.458638	4.41564e-05	-1.585	-0.0035735	5.20195e-05	-1.75038	-0.0757724
123880722	rs4936879	1.18027e-10	-1.66064	-1.49761	9.87561e-06	-1.55823	-1.52801	1.95391e-05	-1.33918	-1.46618
123881593	rs7119447	9.57068e-10	-1.73326	0.66798	8.8386e-05	-1.70881	0.814211	0.000233239	-1.12401	0.798309
123881784	rs4935854	1.18393e-10	-1.66177	-1.49338	1.00336e-05	-1.54551	-1.52486	1.98735e-05	-1.32729	-1.46109
123881859	rs4935855	1.18215e-10	-1.66326	-1.49338	9.86897e-06	-1.56206	-1.52486	1.9529e-05	-1.34478	-1.46109
123881921	rs4935856	1.18968e-10	-1.65692	-1.49338	1.01072e-05	-1.53821	-1.52486	2.00822e-05	-1.31684	-1.46109
123882090	rs150692768	1.49882e-09	-0.616722	-4.00431e-10	0.000103867	-0.733203	-4.00431e-10	0.000165115	-0.671122	-4.00431e-10
123882316	rs7106094	1.04593e-10	-1.73331	-1.54577	1.59378e-05	-1.04328	-1.56434	1.34668e-05	-1.69052	-1.48702
123882380	rs75351630	8.15273e-10	-1.26002e-10	-1.22563	8.67854e-05	-1.26002e-10	-0.912872	0.000142906	-1.26002e-10	-0.81558
123882441	rs7123574	1.20432e-10	-1.64684	-1.49123	1.02764e-05	-1.52323	-1.52323	2.05672e-05	-1.29557	-1.4585
123882687	rs11602793	1.04172e-10	-1.7464	-1.53672	1.01856e-05	-1.49227	-1.56307	1.32924e-05	-1.62505	-1.56553
123882818	rs6590033	1.04365e-10	-1.74438	-1.53689	1.42574e-05	-1.1533	-1.56573	1.33322e-05	-1.71736	-1.47022
123882859	rs6590034	1.04285e-10	-1.73875	-1.54328	1.49077e-05	-1.10932	-1.56512	1.33388e-05	-1.7062	-1.48089
123883260	rs12273623	1.03442e-10	-1.74438	-1.54577	1.42773e-05	-1.1533	-1.56434	1.31102e-05	-1.71736	-1.48702
123883333	rs61908595	1.3646e-09	0.315711	-1.02625	6.63966e-05	-0.263673	-0.916992	0.000145242	0.0776073	-0.876974
123883589	rs191668128	1.16289e-09	-1.26002e-10	-0.870493	0.000157167	-1.26002e-10	-0.319	0.00019843	-1.26002e-10	-0.487328
123883839	rs78121493	8.2072e-10	-1.26002e-10	-1.21897	0.000120951	-1.26002e-10	-0.580924	9.26296e-05	-1.26002e-10	-1.24916
123884240	rs10893127	1.03989e-10	-1.74438	-1.5405	1.42612e-05	-1.1533	-1.56547	1.3231e-05	-1.71736	-1.47784
123884423	rs6590035	2.20702e-10	-1.70686	-0.825484	1.41168e-05	-1.65558	-1.07337	2.49737e-05	-1.68905	-0.870888
123884856	rs57094086	9.19387e-10	-1.71844	0.61299	8.40119e-05	-1.67811	0.732759	0.000231663	-1.03391	0.701428
123884981	rs10502277	4.31194e-09	0.439989	-4.00431e-10	0.000191652	-0.120627	-4.00431e-10	0.000401673	0.217871	-4.00431e-10
123885082	rs7925793	2.3656e-10	-1.70922	-0.753736	1.4689e-05	-1.65245	-1.03676	2.64516e-05	-1.68757	-0.814877
123885303	rs73028904	9.03217e-10	-1.71587	0.592682	8.25895e-05	-1.67433	0.711899	0.000229584	-1.02221	0.680711
123885338	rs6590036	3.41047e-10	-0.823946	-1.27319	2.11578e-05	-0.942944	-1.38136	3.82669e-05	-0.846921	-1.28626
123885355	rs7928970	1.33032e-10	-1.61839	-1.42017	9.54243e-06	-1.59708	-1.52348	1.43797e-05	-1.74761	-1.36433
123885574	rs73028906	4.41443e-10	-1.39596	-0.443144	3.02952e-05	-1.75082	-0.214497	4.01355e-05	-1.7233	-0.362205
123886080	rs78900177	1.8083e-09	-0.429014	-4.00431e-10	0.000152621	-0.348349	-4.00431e-10	0.000174353	-0.616682	-4.00431e-10
123886120	rs73028907	9.88608e-10	-1.7286	0.695739	8.71994e-05	-1.72584	0.817732	0.000207044	-1.23066	0.785825
123886155	rs66605425	1.33125e-10	-1.59177	-1.4461	9.1355e-06	-1.62727	-1.53688	1.39106e-05	-1.75006	-1.39505
123886822	rs1893764	8.22933e-10	-1.26002e-10	-1.21628	0.000114016	-1.26002e-10	-0.639967	9.03733e-05	-1.26002e-10	-1.27382
123886865	rs4084209	5.00238e-10	-0.671828	-1.04224	3.06964e-05	-0.800531	-1.15163	5.81582e-05	-0.696626	-1.01797
123886984	rs4936880	1.35118e-10	-1.57877	-1.44424	9.04762e-06	-1.63826	-1.53555	1.39482e-05	-1.75118	-1.39124
123887164	rs4936881	1.33543e-10	-1.58509	-1.44964	8.97146e-06	-1.64405	-1.53822	1.38524e-05	-1.75158	-1.39772
123887175	rs61908597	4.51689e-09	0.486423	-4.00431e-10	0.000192094	-0.118327	-4.00431e-10	0.00041	0.23839	-4.00431e-10
123887184	rs4936882	3.88375e-10	-0.714192	-1.25299	2.34367e-05	-0.856752	-1.36526	4.28948e-05	-0.752501	-1.26651
123887257	rs150059707	5.01573e-10	-1.71141	-4.00431e-10	5.28847e-05	-1.4082	-4.00431e-10	5.78635e-05	-1.71968	-4.00431e-10
123887534	rs144810572	5.50681e-10	-1.618	-4.00431e-10	4.47574e-05	-1.57505	-4.00431e-10	7.30484e-05	-1.48664	-4.00431e-10
123887754	rs78325497	8.38093e-10	-1.26002e-10	-1.19803	0.000117437	-1.26002e-10	-0.610404	9.18956e-05	-1.26002e-10	-1.25711
123888303	rs7358357	8.35199e-10	-1.26002e-10	-1.20149	0.000116784	-1.26002e-10	-0.615984	9.16049e-05	-1.26002e-10	-1.26028
123888496	rs114130111	6.00545e-10	-1.26002e-10	-1.53132	6.10784e-05	-1.26002e-10	-1.26415	6.87833e-05	-1.26002e-10	-1.5468
123888498	rs114568511	6.08138e-10	-1.26002e-10	-1.51875	6.22091e-05	-1.26002e-10	-1.24581	6.92786e-05	-1.26002e-10	-1.53963
123888500	rs117667308	6.05098e-10	-1.26002e-10	-1.52376	6.1388e-05	-1.26002e-10	-1.2591	6.90226e-05	-1.26002e-10	-1.54333
123888518	rs200033174	5.91157e-10	-1.26002e-10	-1.54707	5.64384e-05	-1.26002e-10	-1.34316	6.78362e-05	-1.26002e-10	-1.56067
123888765	rs11219409	8.48227e-10	-1.26002e-10	-1.18601	0.000123747	-1.26002e-10	-0.558072	9.41617e-05	-1.26002e-10	-1.23275
123888913	rs7935095	8.48227e-10	-1.26002e-10	-1.18601	0.000123747	-1.26002e-10	-0.558072	9.41617e-05	-1.26002e-10	-1.23275
123888976	rs7948619	8.48227e-10	-1.26002e-10	-1.18601	0.000123747	-1.26002e-10	-0.558072	9.41617e-05	-1.26002e-10	-1.23275
123889420	rs7951833	8.57667e-10	-1.26002e-10	-1.17494	0.000121863	-1.26002e-10	-0.573409	9.38628e-05	-1.26002e-10	-1.23593
123889528	rs7938723	8.64199e-10	-1.26002e-10	-1.16735	0.000123343	-1.26002e-10	-0.561341	9.45197e-05	-1.26002e-10	-1.22896
123889541	rs7952148	8.57667e-10	-1.26002e-10	-1.17494	0.000121863	-1.26002e-10	-0.573409	9.38628e-05	-1.26002e-10	-1.23593
123889607	rs61908598	4.0866e-09	0.386314	-4.00431e-10	0.000164248	-0.274935	-4.00431e-10	0.000346901	0.0712731	-4.00431e-10
123889673	rs4935857	8.57667e-10	-1.26002e-10	-1.17494	0.000121863	-1.26002e-10	-0.573409	9.38628e-05	-1.26002e-10	-1.23593
123889857	rs4935858	8.54274e-10	-1.26002e-10	-1.1789	0.000121096	-1.26002e-10	-0.57973	9.35218e-05	-1.26002e-10	-1.23957
123890006	rs78294880	1.35918e-10	-1.51954	-1.49756	9.20198e-06	-1.71765	-1.43924	1.35175e-05	-1.69463	-1.47915
123890220	rs78158860	1.36981e-10	-1.5041	-1.50522	9.02693e-06	-1.72324	-1.45286	1.3251e-05	-1.70193	-1.49177
123890745	rs10893128	1.20171e-10	-1.68524	-1.45501	2.20552e-05	-0.978402	-1.30436	2.28525e-05	-1.22348	-1.42523
123891073	rs12290321	8.6102e-10	-1.26002e-10	-1.17104	0.000121467	-1.26002e-10	-0.576668	9.39291e-05	-1.26002e-10	-1.23523
123891099	rs76287230	8.77969e-10	-1.26002e-10	-1.15154	0.000126466	-1.26002e-10	-0.536333	9.59047e-05	-1.26002e-10	-1.21441
123891654	rs76415383	8.81217e-10	-1.26002e-10	-1.14785	0.000127204	-1.26002e-10	-0.530517	9.62315e-05	-1.26002e-10	-1.21101
123891799	rs75674325	8.4461e-10	-1.26002e-10	-1.19028	0.00011891	-1.26002e-10	-0.597945	9.25504e-05	-1.26002e-10	-1.25001
123892491	rs1318750	3.6874e-10	-0.714205	-1.30486	2.28002e-05	-0.841986	-1.40756	4.12761e-05	-0.739937	-1.31754
123892506	rs11219411	3.84424e-10	-1.40258	-0.574828	2.62973e-05	-1.75126	-0.355583	3.54197e-05	-1.72725	-0.483245
123892725	rs76190553	8.32012e-10	-1.26002e-10	-1.20531	0.000116065	-1.26002e-10	-0.622163	9.12848e-05	-1.26002e-10	-1.26378
123892797	rs58869593	8.50913e-10	-1.26002e-10	-1.18285	0.000120335	-1.26002e-10	-0.586031	9.31838e-05	-1.26002e-10	-1.24319
123893148	rs58505150	8.35199e-10	-1.26002e-10	-1.20149	0.000116784	-1.26002e-10	-0.615984	9.16049e-05	-1.26002e-10	-1.26028
123893286	rs2076941	1.18044e-10	-1.69575	-1.46234	2.03481e-05	-1.03949	-1.32383	2.16142e-05	-1.26967	-1.43474
123893566	rs73028922	9.48223e-10	-1.69962	0.625055	8.73808e-05	-1.65118	0.745151	0.000253952	-0.954355	0.713735
123893745	rs79715120	8.86063e-10	-1.26002e-10	-1.14237	0.000121831	-1.26002e-10	-0.573676	9.44408e-05	-1.26002e-10	-1.22979
123893987	rs28734900	1.59909e-10	-1.51622	-1.33833	1.07069e-05	-1.72394	-1.28148	1.54127e-05	-1.7013	-1.34128
123894234	rs11219413	1.15602e-10	-1.71786	-1.46114	1.86594e-05	-1.12527	-1.32469	2.01065e-05	-1.33976	-1.43696
123894246	rs79669172	8.62132e-10	-1.26002e-10	-1.16975	0.000113548	-1.26002e-10	-0.644083	9.10908e-05	-1.26002e-10	-1.26591
123894317	rs77206991	8.65235e-10	-1.26002e-10	-1.16615	0.000114172	-1.26002e-10	-0.638607	9.13761e-05	-1.26002e-10	-1.26278
123894339	rs12363627	4.84951e-10	-1.74511	-4.00431e-10	3.76537e-05	-1.74788	-4.00431e-10	5.69414e-05	-1.73574	-4.00431e-10
123894402	rs12221656	1.16476e-10	-1.71508	-1.45639	1.90778e-05	-1.11351	-1.31427	2.04879e-05	-1.33022	-1.42771
123894553	rs61908612	1.21903e-09	0.306424	-1.12977	5.45718e-05	-0.345751	-1.03104	0.000116561	-0.0246971	-0.994656
123894556	rs12574086	3.51003e-09	1.29749	-1.06327	0.000494285	1.28033	-0.453526	0.000294646	1.04208	-1.13407
```
