## Supplementary material for "Characterization of shared and ancestry-specific signals driving complex traits using multi-ancestry fine-mapping": susiex_nc3.cs80.summary

```
# chr11:122894636-123894636
CS_ID	CS_LENGTH	CS_PURITY	MAX_PIP_SNP	BP	REF_ALLELE	ALT_ALLELE	REF_FRQ	BETA	SE	-LOG10P	MAX_PIP	POST-HOC_PROB_POP1	POST-HOC_PROB_POP2
1	3	0.976955	rs77502336	123394636	C,C	G,G	0.699801,0.563492	0.0244904,0.0294413	0.00431368,0.00861912	7.86401,3.1966	0.385659	0.999949	0.981377
2	259	0	rs116416443	123577400	T,T	C,C	0.977137,0.866071	0.0471151,0.016151	0.0132281,0.0125513	3.43368,0.702971	0.0202765	0.615966	0.414574
3	530	0	rs144453469	123781791	T,NA	C,NA	0.987078,NA	-0.0605493,NA	0.0175062,NA	3.26544,NA	0.13516	0.51106	0.418391
```
