## Supplementary material for "Characterization of shared and ancestry-specific signals driving complex traits using multi-ancestry fine-mapping": s1.afreq

```
#CHROM	ID	REF	ALT	ALT_FREQS	OBS_CT
11	rs2466664	A	G	0.552684	1006
11	rs3109809	A	G	0.553678	1006
11	rs2466663	C	G	0.552684	1006
11	rs2512273	A	G	0.552684	1006
11	rs2512270	A	T	0.552684	1006
11	rs2512267	G	A	0.889662	1006
11	rs2512262	G	T	0.956262	1006
11	rs2512224	G	A	0.552684	1006
11	rs2512217	G	A	0.552684	1006
11	rs2466661	A	T	0.552684	1006
11	rs11219526	C	T	0.32008	1006
11	rs2512307	C	T	0.553678	1006
11	rs149212836	A	G	0.0109344	1006
11	rs17771860	G	C	0.32008	1006
11	rs2466660	G	C	0.552684	1006
11	rs17128611	T	A	0.889662	1006
11	rs2512276	C	G	0.552684	1006
11	rs11219527	G	A	0.552684	1006
11	rs2466659	C	T	0.552684	1006
11	rs11219528	G	A	0.552684	1006
11	rs12289384	A	G	0.552684	1006
11	rs12276326	C	T	0.552684	1006
11	rs76280891	A	C	0.144135	1006
11	rs12785484	C	T	0.399602	1006
11	rs10790658	A	C	0.408549	1006
11	rs2466638	A	G	0.552684	1006
11	rs2512231	G	A	0.144135	1006
11	rs2512232	T	G	0.552684	1006
11	rs2466639	C	G	0.144135	1006
11	rs2512233	T	C	0.144135	1006
11	rs12363393	A	T	0.406561	1006
11	rs2466640	C	T	0.552684	1006
11	rs2512234	G	C	0.552684	1006
11	rs2512235	T	C	0.553678	1006
11	rs2466641	G	A	0.553678	1006
11	rs2512236	T	A	0.552684	1006
11	rs2466642	A	G	0.889662	1006
11	rs11219530	C	T	0.408549	1006
11	rs76475393	A	G	0.0168986	1006
11	rs2466643	C	T	0.554672	1006
11	rs2466644	G	T	0.554672	1006
11	rs11219532	C	T	0.32008	1006
11	rs2466645	A	G	0.552684	1006
11	rs10893188	G	T	0.0168986	1006
11	rs79573026	A	C	0.144135	1006
11	rs7946143	G	A	0.552684	1006
11	rs7946063	A	G	0.552684	1006
11	rs77517923	A	G	0.0168986	1006
11	rs11219533	T	A	0.408549	1006
11	rs11219534	G	A	0.408549	1006
11	rs10893189	A	T	0.552684	1006
11	rs11219535	G	A	0.407555	1006
11	rs2466702	A	G	0.552684	1006
11	rs2466703	C	T	0.552684	1006
11	rs2466704	G	A	0.144135	1006
11	rs10893190	T	C	0.0168986	1006
11	rs2512239	A	G	0.889662	1006
11	rs2512240	A	C	0.144135	1006
11	rs12099154	T	C	0.32008	1006
11	rs4268525	G	C	0.552684	1006
11	rs2466706	A	C	0.552684	1006
11	rs10893191	C	A	0.406561	1006
11	rs2512241	T	A	0.552684	1006
11	rs2512242	T	C	0.552684	1006
11	rs2466707	A	G	0.552684	1006
11	rs2466708	G	A	0.553678	1006
11	rs2512243	G	A	0.553678	1006
11	rs2512244	T	C	0.552684	1006
11	rs2466709	T	C	0.552684	1006
11	rs2512246	C	T	0.552684	1006
11	rs2466710	C	T	0.144135	1006
11	rs2466711	T	G	0.552684	1006
11	rs2466712	A	G	0.552684	1006
11	rs11219536	T	C	0.32008	1006
11	rs138069467	A	G	0.0238569	1006
11	rs2466713	A	T	0.552684	1006
11	rs2466714	G	C	0.552684	1006
11	rs2466715	T	A	0.144135	1006
11	rs2466716	C	T	0.552684	1006
11	rs11599947	A	G	0.406561	1006
11	rs4556547	A	G	0.406561	1006
11	rs2466717	A	G	0.552684	1006
11	rs12224218	C	A	0.32008	1006
11	rs2466718	G	A	0.552684	1006
11	rs2512247	T	C	0.552684	1006
11	rs11606880	T	C	0.406561	1006
11	rs2512248	T	C	0.552684	1006
11	rs2466719	A	G	0.552684	1006
11	rs2512196	A	G	0.552684	1006
11	rs2466720	C	T	0.552684	1006
11	rs2466721	A	G	0.552684	1006
11	rs10502286	T	C	0.32008	1006
11	rs2512194	C	T	0.552684	1006
11	rs2512193	G	C	0.889662	1006
11	rs11219538	G	C	0.0168986	1006
11	rs2466723	A	G	0.552684	1006
11	rs2512192	G	T	0.144135	1006
11	rs2466724	T	G	0.552684	1006
11	rs142493078	G	A	0.00994036	1006
11	rs2512191	C	T	0.889662	1006
11	rs2466681	C	T	0.552684	1006
11	rs2466680	C	T	0.552684	1006
11	rs2512190	T	G	0.552684	1006
11	rs2466679	A	G	0.552684	1006
11	rs2466677	T	C	0.889662	1006
11	rs2466676	T	C	0.552684	1006
11	rs2466675	A	G	0.552684	1006
11	rs2466674	A	G	0.552684	1006
11	rs2512186	T	A	0.552684	1006
11	rs2512185	C	T	0.552684	1006
11	rs12807551	A	G	0.408549	1006
11	rs4935875	G	C	0.409543	1006
11	rs2466673	T	G	0.553678	1006
11	rs2466672	C	T	0.552684	1006
11	rs2512184	G	A	0.552684	1006
11	rs2466671	C	T	0.552684	1006
11	rs2512183	G	A	0.889662	1006
11	rs2512182	C	T	0.889662	1006
11	rs2512181	T	C	0.552684	1006
11	rs2466670	G	A	0.552684	1006
11	rs11219541	G	A	0.408549	1006
11	rs2954986	T	A	0.552684	1006
11	rs2954985	G	A	0.552684	1006
11	rs2466669	A	G	0.552684	1006
11	rs2512180	G	A	0.553678	1006
11	rs2512179	G	A	0.553678	1006
11	rs2512178	A	G	0.552684	1006
11	rs66595435	A	G	0.32008	1006
11	rs2512177	G	A	0.552684	1006
11	rs118128984	G	A	0.00795229	1006
11	rs2512176	G	A	0.889662	1006
11	rs2512175	A	T	0.543738	1006
11	rs117357055	G	A	0.0516899	1006
11	rs11219543	T	C	0.552684	1006
11	rs12574995	A	G	0.552684	1006
11	rs2512172	T	C	0.553678	1006
11	rs2512170	A	T	0.553678	1006
11	rs2512169	G	A	0.552684	1006
11	rs2466635	G	A	0.552684	1006
11	rs2466636	C	T	0.552684	1006
11	rs7931968	G	A	0.407555	1006
11	rs2466637	G	A	0.552684	1006
11	rs2512168	G	A	0.552684	1006
11	rs62622835	C	T	0.0109344	1006
11	rs11219544	T	G	0.0168986	1006
11	rs2512167	G	A	0.552684	1006
11	rs2466701	C	T	0.552684	1006
11	rs141463061	A	C	0.0238569	1006
11	rs2512166	A	G	0.144135	1006
11	rs10893192	A	G	0.0168986	1006
11	rs2466700	A	G	0.55169	1006
11	rs2512165	G	A	0.553678	1006
11	rs2466699	A	C	0.553678	1006
11	rs2512164	G	A	0.552684	1006
11	rs2512163	T	C	0.552684	1006
11	rs2466698	A	G	0.889662	1006
11	rs2512162	G	T	0.552684	1006
11	rs11219545	G	T	0.0168986	1006
11	rs11219546	C	T	0.0168986	1006
11	rs4245050	C	T	0.406561	1006
11	rs2512161	C	G	0.552684	1006
11	rs3109811	A	C	0.889662	1006
11	rs111377775	T	C	0.860835	1006
11	rs2466697	C	T	0.552684	1006
11	rs138359145	C	T	0.0178926	1006
11	rs7130169	C	G	0.406561	1006
11	rs2466696	T	C	0.552684	1006
11	rs2466695	C	T	0.552684	1006
11	rs2512198	G	A	0.552684	1006
11	rs2466694	C	T	0.552684	1006
11	rs11599989	T	C	0.0139165	1006
11	rs2466693	T	G	0.889662	1006
11	rs2466692	T	C	0.552684	1006
11	rs3133314	A	G	0.552684	1006
11	rs113859901	G	A	0.00894632	1006
11	rs2512199	G	A	0.146123	1006
11	rs150028836	C	T	0.00497018	1006
11	rs2466691	T	A	0.552684	1006
11	rs2512200	A	G	0.552684	1006
11	rs2466690	T	G	0.552684	1006
11	rs2466689	T	C	0.146123	1006
11	rs10893193	C	T	0.406561	1006
11	rs74480991	G	A	0.028827	1006
11	rs2466688	G	A	0.889662	1006
11	rs4936912	T	G	0.406561	1006
11	rs2512202	A	G	0.889662	1006
11	rs2466687	T	C	0.552684	1006
11	rs2466686	T	C	0.889662	1006
11	rs2512203	C	T	0.552684	1006
11	rs2466685	C	G	0.552684	1006
11	rs2512204	C	T	0.553678	1006
11	rs2512205	G	A	0.552684	1006
11	rs2466684	A	T	0.55169	1006
11	rs2512206	A	C	0.552684	1006
11	rs2466683	A	G	0.889662	1006
11	rs11219547	G	A	0.0168986	1006
11	rs10893194	T	C	0.406561	1006
11	rs7120833	A	T	0.32008	1006
11	rs2512208	C	G	0.552684	1006
11	rs12049867	A	T	0.0168986	1006
11	rs6590052	A	C	0.0168986	1006
11	rs2466682	A	G	0.144135	1006
11	rs77143753	T	C	0.0168986	1006
11	rs2512210	G	T	0.147117	1006
11	rs11219548	G	A	0.423459	1006
11	rs3109810	T	C	0.144135	1006
11	rs10893195	G	A	0.550696	1006
11	rs4486637	T	C	0.889662	1006
11	rs11219549	C	A	0.0168986	1006
11	rs112253578	C	T	0.144135	1006
11	rs12362996	T	C	0.0178926	1006
11	rs2466634	C	T	0.144135	1006
11	rs2512211	C	T	0.144135	1006
11	rs7103273	C	T	0.0168986	1006
11	rs11219550	T	C	0.406561	1006
11	rs2466632	G	A	0.146123	1006
11	rs7103798	A	G	0.336978	1006
11	rs10790660	A	G	0.406561	1006
11	rs76050622	T	C	0.0258449	1006
11	rs7131307	T	C	0.336978	1006
11	rs2466630	C	A	0.889662	1006
11	rs4331103	T	C	0.406561	1006
11	rs7938018	C	G	0.745527	1006
11	rs12360542	C	T	0.0168986	1006
11	rs7941270	A	G	0.745527	1006
11	rs142111734	C	T	0.0109344	1006
11	rs2466629	G	A	0.144135	1006
11	rs10893196	G	A	0.336978	1006
11	rs10893197	A	G	0.408549	1006
11	rs7945717	C	T	0.336978	1006
11	rs11219552	A	C	0.0168986	1006
11	rs4128819	C	A	0.0168986	1006
11	rs73019653	A	T	0.0337972	1006
11	rs139791126	A	G	0.0467197	1006
11	rs11219554	C	G	0.32008	1006
11	rs151065581	G	A	0.0109344	1006
11	rs11219555	C	T	0.0168986	1006
11	rs11537156	A	G	0.32008	1006
11	rs10893198	C	A	0.745527	1006
11	rs7929241	G	T	0.408549	1006
11	rs2512269	G	A	0.889662	1006
11	rs61907298	C	A	0.32008	1006
11	rs4936915	T	C	0.745527	1006
11	rs12223329	C	T	0.301193	1006
11	rs11530584	C	T	0.32008	1006
11	rs11534469	G	C	0.32008	1006
11	rs11559532	A	G	0.32008	1006
11	rs11559533	A	C	0.745527	1006
11	rs12226556	A	G	0.32008	1006
11	rs10790662	A	G	0.745527	1006
11	rs10790663	T	C	0.745527	1006
11	rs78162400	G	T	0.0168986	1006
11	rs7924537	T	C	0.408549	1006
11	rs10893199	T	C	0.336978	1006
11	rs61907299	C	G	0.32008	1006
11	rs7941779	A	G	0.745527	1006
11	rs2466627	G	T	0.889662	1006
11	rs80015436	G	A	0.0168986	1006
11	rs4586180	G	T	0.745527	1006
11	rs4298918	T	C	0.408549	1006
11	rs4354702	T	G	0.408549	1006
11	rs4936916	G	A	0.406561	1006
11	rs2512308	G	C	0.889662	1006
11	rs189805061	C	T	0.00497018	1006
11	rs74990966	T	C	0.026839	1006
11	rs143426300	A	T	0.00994036	1006
11	rs10790664	T	A	0.745527	1006
11	rs11219559	C	T	0.336978	1006
11	rs4601798	A	G	0.728628	1006
11	rs11219560	C	T	0.406561	1006
11	rs11219561	C	T	0.32008	1006
11	rs7952230	A	G	0.32008	1006
11	rs77501084	G	A	0.0168986	1006
11	rs78417484	G	A	0.0168986	1006
11	rs146784845	T	C	0.00894632	1006
11	rs11219562	A	G	0.425447	1006
11	rs4606489	A	T	0.425447	1006
11	rs2466626	C	G	0.889662	1006
11	rs182611738	G	T	0.00795229	1006
11	rs12282624	C	T	0.406561	1006
11	rs4280005	C	A	0.745527	1006
11	rs2466625	A	T	0.889662	1006
11	rs10893201	A	C	0.406561	1006
11	rs10893202	G	A	0.406561	1006
11	rs11219567	T	C	0.406561	1006
11	rs2512306	A	T	0.143141	1006
11	rs11219569	T	C	0.406561	1006
11	rs11602170	G	C	0.406561	1006
11	rs11602188	G	A	0.406561	1006
11	rs11604309	T	G	0.406561	1006
11	rs61907300	A	G	0.32008	1006
11	rs7112726	A	G	0.406561	1006
11	rs73019683	A	G	0.0675944	1006
11	rs59650091	T	C	0.32008	1006
11	rs6590056	G	A	0.404573	1006
11	rs12795997	G	C	0.406561	1006
11	rs2512298	C	G	0.144135	1006
11	rs12292913	T	C	0.405567	1006
11	rs2512297	T	C	0.872763	1006
11	rs117529388	C	T	0.0109344	1006
11	rs10893205	C	T	0.406561	1006
11	rs117146897	A	G	0.0198807	1006
11	rs10893206	C	T	0.406561	1006
11	rs56098955	C	A	0.32008	1006
11	rs10790665	C	T	0.407555	1006
11	rs7950515	T	C	0.406561	1006
11	rs10790666	A	G	0.406561	1006
11	rs2466633	C	T	0.855865	1006
11	rs2466631	C	T	0.127237	1006
11	rs2466628	C	G	0.855865	1006
11	rs10893207	C	T	0.406561	1006
11	rs2510434	T	G	0.127237	1006
11	rs11219580	A	T	0.32008	1006
11	rs4935881	G	A	0.405567	1006
11	rs10790667	A	G	0.406561	1006
11	rs10790668	G	A	0.406561	1006
11	rs4936917	G	T	0.402584	1006
11	rs4936918	C	T	0.406561	1006
11	rs4936919	A	G	0.406561	1006
11	rs7107539	A	C	0.406561	1006
11	rs2510433	A	C	0.0218688	1006
11	rs6590057	G	A	0.0815109	1006
11	rs519158	T	G	0.316103	1006
11	rs2512296	G	A	0.538767	1006
11	rs518119	T	C	0.853877	1006
11	rs515403	A	G	0.316103	1006
11	rs515395	C	T	0.306163	1006
11	rs2512295	G	T	0.127237	1006
11	rs4936920	G	A	0.410537	1006
11	rs2512294	G	A	0.127237	1006
11	rs490740	T	C	0.316103	1006
11	rs570953	G	T	0.0397614	1006
11	rs117756156	C	T	0.0168986	1006
11	rs2512222	C	T	0.129225	1006
11	rs148423512	G	A	0.0109344	1006
11	rs2428298	A	G	0.129225	1006
11	rs2510432	C	T	0.128231	1006
11	rs2510431	G	A	0.127237	1006
11	rs2428304	T	C	0.129225	1006
11	rs2466619	G	A	0.129225	1006
11	rs2512221	C	G	0.129225	1006
11	rs2512220	A	G	0.129225	1006
11	rs527286	T	G	0.856859	1006
11	rs524425	A	G	0.856859	1006
11	rs500901	A	G	0.314115	1006
11	rs665860	C	G	0.44334	1006
11	rs2466620	G	A	0.129225	1006
11	rs2512219	C	T	0.129225	1006
11	rs2466621	A	G	0.129225	1006
11	rs10893209	C	T	0.413519	1006
11	rs75001597	C	A	0.0178926	1006
11	rs10893210	G	A	0.0168986	1006
11	rs2466622	T	G	0.110338	1006
11	rs2466623	G	A	0.129225	1006
11	rs614013	T	C	0.722664	1006
11	rs2023753	A	G	0.413519	1006
11	rs2023754	C	T	0.0914513	1006
11	rs617280	C	T	0.727634	1006
11	rs507104	T	C	0.314115	1006
11	rs7110735	G	T	0.413519	1006
11	rs5027505	G	A	0.413519	1006
11	rs2512216	G	C	0.127237	1006
11	rs4936921	G	T	0.413519	1006
11	rs646155	G	C	0.855865	1006
11	rs658888	C	G	0.0397614	1006
11	rs553995	A	G	0.856859	1006
11	rs78341940	A	G	0.0417495	1006
11	rs76075998	G	C	0.0954274	1006
11	rs676720	C	A	0.729622	1006
11	rs117908977	T	A	0.0427435	1006
11	rs7109034	G	C	0.687873	1006
11	rs595827	T	C	0.727634	1006
11	rs117171466	G	C	0.0437376	1006
11	rs140588245	G	A	0.0149105	1006
11	rs4057919	C	T	0.274354	1006
11	rs4057906	T	C	0.687873	1006
11	rs117200115	G	C	0.0427435	1006
11	rs612410	A	G	0.729622	1006
11	rs539802	C	T	0.727634	1006
11	rs641428	A	C	0.727634	1006
11	rs641856	A	C	0.72664	1006
11	rs2466624	A	T	0.127237	1006
11	rs57282818	C	G	0.0168986	1006
11	rs2521416	G	A	0.727634	1006
11	rs547414	A	G	0.727634	1006
11	rs118118597	C	T	0.0308151	1006
11	rs7947332	C	T	0.413519	1006
11	rs672244	A	C	0.729622	1006
11	rs673543	T	C	0.856859	1006
11	rs12294682	T	A	0.413519	1006
11	rs687655	A	G	0.949304	1006
11	rs688985	T	C	0.727634	1006
11	rs118168002	G	A	0.0178926	1006
11	rs2521417	T	A	0.727634	1006
11	rs2521418	G	A	0.727634	1006
11	rs2512215	C	G	0.139165	1006
11	rs143613122	C	T	0.0129225	1006
11	rs12799656	G	A	0.412525	1006
11	rs11600562	A	C	0.856859	1006
11	rs529467	T	C	0.727634	1006
11	rs652820	T	G	0.729622	1006
11	rs653207	G	C	0.727634	1006
11	rs653234	A	C	0.727634	1006
11	rs666135	A	G	0.727634	1006
11	rs507118	C	T	0.316103	1006
11	rs12225745	C	T	0.0168986	1006
11	rs669698	A	G	0.727634	1006
11	rs509878	C	T	0.305169	1006
11	rs143569324	C	T	0.0228628	1006
11	rs10893212	C	T	0.412525	1006
11	rs619226	C	A	0.72664	1006
11	rs113147729	C	T	0.0298211	1006
11	rs486541	C	T	0.72664	1006
11	rs10893214	G	C	0.0168986	1006
11	rs4936922	A	T	0.411531	1006
11	rs491038	A	T	0.72664	1006
11	rs634362	T	C	0.727634	1006
11	rs637057	G	A	0.315109	1006
11	rs79904681	G	A	0.0178926	1006
11	rs12362835	T	C	0.0129225	1006
11	rs652361	A	G	0.72664	1006
11	rs11219599	C	T	0.412525	1006
11	rs664406	T	G	0.729622	1006
11	rs665227	A	G	0.728628	1006
11	rs665257	C	T	0.728628	1006
11	rs2510435	C	A	0.127237	1006
11	rs117100134	A	G	0.0149105	1006
11	rs141217375	A	G	0.0149105	1006
11	rs10893215	G	A	0.411531	1006
11	rs578885	T	C	0.855865	1006
11	rs474900	G	T	0.728628	1006
11	rs11522669	C	T	0.0506958	1006
11	rs497300	C	T	0.855865	1006
11	rs498258	C	T	0.72664	1006
11	rs681021	G	A	0.728628	1006
11	rs681990	G	A	0.855865	1006
11	rs6590060	G	A	0.411531	1006
11	rs4057907	T	C	0.411531	1006
11	rs77093198	T	C	0.0198807	1006
11	rs11219602	A	C	0.411531	1006
11	rs564202	A	G	0.315109	1006
11	rs78785254	T	C	0.0168986	1006
11	rs615796	C	T	0.72664	1006
11	rs618949	A	G	0.72664	1006
11	rs647821	C	T	0.72664	1006
11	rs3967789	C	T	0.412525	1006
11	rs6590061	G	A	0.727634	1006
11	rs577300	T	C	0.728628	1006
11	rs675653	A	G	0.857853	1006
11	rs2510436	T	A	0.0994036	1006
11	rs491840	G	C	0.727634	1006
11	rs492697	A	T	0.727634	1006
11	rs492785	T	C	0.727634	1006
11	rs75172384	G	A	0.028827	1006
11	rs74827892	C	G	0.0467197	1006
11	rs76604348	A	T	0.0944334	1006
11	rs584014	A	G	0.728628	1006
11	rs500174	A	C	0.730616	1006
11	rs183975977	A	C	0.00994036	1006
11	rs600686	A	C	0.315109	1006
11	rs613207	G	A	0.727634	1006
11	rs474711	G	A	0.727634	1006
11	rs117037823	G	A	0.0149105	1006
11	rs478348	A	C	0.727634	1006
11	rs480324	T	G	0.729622	1006
11	rs504362	C	T	0.304175	1006
11	rs532645	A	C	0.727634	1006
11	rs644353	A	G	0.727634	1006
11	rs657456	C	G	0.727634	1006
11	rs2512305	G	A	0.127237	1006
11	rs564875	T	C	0.729622	1006
11	rs187555727	A	G	0.00497018	1006
11	rs2428299	C	T	0.732604	1006
11	rs2428300	C	T	0.732604	1006
11	rs73023613	A	G	0.0159046	1006
11	rs2510430	C	A	0.110338	1006
11	rs10893216	G	A	0.856859	1006
11	rs2428301	T	G	0.729622	1006
11	rs598490	G	A	0.728628	1006
11	rs598551	T	G	0.856859	1006
11	rs2512304	T	C	0.0526839	1006
11	rs11219609	A	G	0.412525	1006
11	rs73023674	T	A	0.0367793	1006
11	rs610937	A	G	0.729622	1006
11	rs479665	T	C	0.729622	1006
11	rs613141	A	G	0.729622	1006
11	rs2428302	A	T	0.729622	1006
11	rs514661	A	G	0.729622	1006
11	rs640511	T	G	0.729622	1006
11	rs540324	G	A	0.856859	1006
11	rs73023678	T	C	0.00994036	1006
11	rs545780	T	C	0.856859	1006
11	rs546658	A	C	0.729622	1006
11	rs546729	T	C	0.729622	1006
11	rs656181	G	T	0.729622	1006
11	rs117909825	T	C	0.0228628	1006
11	rs3901494	T	C	0.415507	1006
11	rs35878354	G	A	0.0864811	1006
11	rs116994396	G	T	0.0188867	1006
11	rs2512302	G	A	0.540755	1006
11	rs686726	T	G	0.312127	1006
11	rs687167	G	A	0.311133	1006
11	rs553918	A	G	0.311133	1006
11	rs12364324	C	T	0.0168986	1006
11	rs7102211	C	A	0.54175	1006
11	rs150725791	C	T	0.0129225	1006
11	rs9667371	C	A	0.857853	1006
11	rs11829003	T	C	0.314115	1006
11	rs11826639	G	A	0.311133	1006
11	rs7925490	A	G	0.314115	1006
11	rs6590063	A	G	0.855865	1006
11	rs4057916	A	T	0.54175	1006
11	rs526081	G	A	0.313121	1006
11	rs550000	G	A	0.855865	1006
11	rs10790671	G	A	0.54175	1006
11	rs7120225	A	G	0.855865	1006
11	rs4245051	C	T	0.311133	1006
11	rs6421590	C	T	0.857853	1006
11	rs604531	C	T	0.311133	1006
11	rs557480	G	A	0.311133	1006
11	rs559401	T	A	0.311133	1006
11	rs117365748	C	A	0.00994036	1006
11	rs617909	G	A	0.311133	1006
11	rs474557	T	C	0.314115	1006
11	rs475436	G	A	0.310139	1006
11	rs477262	G	A	0.311133	1006
11	rs620669	C	T	0.855865	1006
11	rs480111	T	C	0.855865	1006
11	rs621161	C	G	0.311133	1006
11	rs621567	G	T	0.310139	1006
11	rs633461	C	T	0.855865	1006
11	rs634291	C	T	0.311133	1006
11	rs634773	C	G	0.311133	1006
11	rs143338895	A	G	0.00894632	1006
11	rs535252	A	G	0.311133	1006
11	rs536201	G	A	0.311133	1006
11	rs538032	C	T	0.311133	1006
11	rs6590066	C	G	0.54175	1006
11	rs568313	C	T	0.310139	1006
11	rs664275	T	C	0.310139	1006
11	rs665215	A	C	0.311133	1006
11	rs521790	A	G	0.311133	1006
11	rs526371	C	T	0.311133	1006
11	rs7948434	C	T	0.311133	1006
11	rs139977119	G	C	0.0149105	1006
11	rs601485	C	T	0.311133	1006
11	rs6590067	C	T	0.311133	1006
11	rs6590068	A	G	0.311133	1006
11	rs553968	T	G	0.314115	1006
11	rs554796	T	C	0.311133	1006
11	rs555861	C	A	0.311133	1006
11	rs4057900	A	G	0.414513	1006
11	rs579352	C	T	0.311133	1006
11	rs580500	C	A	0.307157	1006
11	rs471978	T	C	0.307157	1006
11	rs503220	G	A	0.307157	1006
11	rs567239	G	A	0.852883	1006
11	rs673843	T	C	0.306163	1006
11	rs111539307	T	G	0.00894632	1006
11	rs480634	T	C	0.306163	1006
11	rs480798	A	G	0.306163	1006
11	rs11219618	C	T	0.54672	1006
11	rs484421	G	A	0.306163	1006
11	rs676563	G	A	0.306163	1006
11	rs11604549	G	C	0.0437376	1006
11	rs486402	C	T	0.306163	1006
11	rs6590070	G	T	0.854871	1006
11	rs4057885	T	C	0.305169	1006
11	rs7118177	C	T	0.305169	1006
11	rs574393	G	A	0.306163	1006
11	rs577031	T	C	0.309145	1006
11	rs614493	C	T	0.307157	1006
11	rs523335	G	A	0.306163	1006
11	rs524426	C	G	0.306163	1006
11	rs525222	A	G	0.306163	1006
11	rs626995	T	C	0.854871	1006
11	rs627424	T	C	0.310139	1006
11	rs138404837	G	A	0.0188867	1006
11	rs531689	A	G	0.309145	1006
11	rs656524	T	G	0.306163	1006
11	rs658264	A	C	0.306163	1006
11	rs1789019	G	A	0.306163	1006
11	rs4057888	G	T	0.307157	1006
11	rs607848	G	C	0.309145	1006
11	rs487564	A	G	0.306163	1006
11	rs4936923	G	T	0.545726	1006
11	rs10790672	A	G	0.415507	1006
11	rs3867245	T	A	0.545726	1006
11	rs507360	T	C	0.83002	1006
11	rs507335	T	C	0.832008	1006
11	rs59100928	G	A	0.306163	1006
11	rs182759167	C	A	0.00596421	1006
11	rs11219632	A	G	0.0208748	1006
11	rs11219633	G	T	0.0208748	1006
11	rs548081	G	T	0.347913	1006
11	rs73025530	G	T	0.00994036	1006
11	rs573157	A	G	0.309145	1006
11	rs569501	C	T	0.854871	1006
11	rs624110	G	T	0.306163	1006
11	rs635933	C	T	0.307157	1006
11	rs11219641	C	T	0.545726	1006
11	rs76213194	T	C	0.0109344	1006
11	rs34389811	T	C	0.0427435	1006
11	rs561369	C	G	0.305169	1006
11	rs560678	C	T	0.305169	1006
11	rs12284741	G	C	0.107356	1006
11	rs57075153	A	G	0.0347913	1006
11	rs11219642	T	C	0.0357853	1006
11	rs11219643	G	A	0.0228628	1006
11	rs77364075	C	T	0.109344	1006
11	rs150633547	C	G	0.0188867	1006
11	rs11219644	T	G	0.133201	1006
11	rs11219645	A	T	0.133201	1006
11	rs3867247	G	A	0.233598	1006
11	rs79248333	T	C	0.109344	1006
11	rs79227110	C	G	0.200795	1006
11	rs6590071	T	C	0.533797	1006
11	rs7939249	T	C	0.233598	1006
11	rs75761867	T	C	0.110338	1006
11	rs7101586	A	G	0.303181	1006
11	rs11219646	G	A	0.0218688	1006
11	rs75261250	T	A	0.0904573	1006
11	rs77999077	C	A	0.109344	1006
11	rs77686717	G	A	0.109344	1006
11	rs7110699	G	A	0.521869	1006
11	rs7114450	G	A	0.511928	1006
11	rs4936925	A	G	0.510934	1006
11	rs4935882	A	C	0.312127	1006
11	rs4935883	T	A	0.510934	1006
11	rs76748732	C	T	0.00198807	1006
11	rs2285588	G	A	0.510934	1006
11	rs2285589	T	C	0.510934	1006
11	rs2285590	T	C	0.312127	1006
11	rs7951885	A	G	0.312127	1006
11	rs10893220	G	A	0.301193	1006
11	rs76157044	A	G	0.110338	1006
11	rs6590072	A	T	0.0884692	1006
11	rs2106649	C	T	0.198807	1006
11	rs1893702	C	T	0.510934	1006
11	rs1893703	A	G	0.510934	1006
11	rs78108842	C	T	0.110338	1006
11	rs7950272	T	C	0.312127	1006
11	rs75748465	G	A	0.0159046	1006
11	rs2077126	A	G	0.510934	1006
11	rs4617598	C	G	0.512922	1006
11	rs4354697	G	A	0.512922	1006
11	rs4348918	A	G	0.533797	1006
11	rs4348919	A	G	0.511928	1006
11	rs2009114	C	T	0.511928	1006
11	rs7102689	T	C	0.511928	1006
11	rs7117759	G	A	0.511928	1006
11	rs78445249	G	A	0.110338	1006
11	rs6590073	A	G	0.511928	1006
11	rs7120990	A	C	0.511928	1006
11	rs7121459	G	A	0.512922	1006
11	rs7121132	A	C	0.510934	1006
11	rs7121369	A	G	0.510934	1006
11	rs116889628	C	T	0.0218688	1006
11	rs10750268	T	C	0.510934	1006
11	rs10790674	G	C	0.132207	1006
11	rs12361493	C	A	0.0139165	1006
11	rs4544012	C	T	0.510934	1006
11	rs4245052	C	T	0.50994	1006
11	rs4245053	A	C	0.50994	1006
11	rs4245054	G	T	0.510934	1006
11	rs4936926	A	G	0.510934	1006
11	rs4936927	T	C	0.510934	1006
11	rs4936928	C	T	0.510934	1006
11	rs1893136	C	T	0.510934	1006
11	rs4457760	C	G	0.301193	1006
11	rs4057748	G	A	0.510934	1006
11	rs3967749	G	T	0.510934	1006
11	rs4545570	G	A	0.510934	1006
11	rs4256995	C	A	0.510934	1006
11	rs4612818	G	A	0.510934	1006
11	rs10790675	G	A	0.510934	1006
11	rs10750269	A	C	0.510934	1006
11	rs7124981	T	C	0.510934	1006
11	rs7108943	C	G	0.510934	1006
11	rs57702670	C	T	0.0874751	1006
11	rs10790676	A	G	0.511928	1006
11	rs2188707	G	A	0.510934	1006
11	rs61736181	C	A	0.0248509	1006
11	rs4057749	A	G	0.198807	1006
11	rs7116575	C	A	0.0874751	1006
11	rs4057750	A	G	0.197813	1006
11	rs10750270	T	C	0.312127	1006
11	rs17128980	C	T	0.198807	1006
11	rs57202618	G	T	0.0874751	1006
11	rs1893706	A	C	0.510934	1006
11	rs1893705	C	T	0.198807	1006
11	rs116958329	T	C	0.0109344	1006
11	rs1893704	A	C	0.0874751	1006
11	rs7942913	C	A	0.301193	1006
11	rs7943287	C	A	0.301193	1006
11	rs58305201	A	C	0.0884692	1006
11	rs58259837	G	T	0.0218688	1006
11	rs10750271	G	A	0.510934	1006
11	rs10750272	C	T	0.533797	1006
11	rs10750273	A	G	0.532803	1006
11	rs80093249	C	T	0.0874751	1006
11	rs57527112	C	A	0.0815109	1006
11	rs2188708	A	C	0.499006	1006
11	rs2214171	C	G	0.198807	1006
11	rs77989717	G	T	0.0168986	1006
11	rs11219651	C	T	0.0218688	1006
11	rs144485273	G	T	0.0506958	1006
11	rs117164765	C	T	0.0477137	1006
11	rs59923632	G	A	0.199801	1006
11	rs7937842	C	A	0.301193	1006
11	rs7938183	G	A	0.312127	1006
11	rs2023755	G	A	0.510934	1006
11	rs4936929	A	C	0.312127	1006
11	rs4936930	G	A	0.532803	1006
11	rs11219652	T	C	0.0218688	1006
11	rs11219654	T	G	0.0218688	1006
11	rs11219655	A	G	0.0228628	1006
11	rs7125259	G	A	0.500994	1006
11	rs10790677	T	G	0.300199	1006
11	rs7128363	G	A	0.233598	1006
11	rs34372606	G	C	0.0586481	1006
11	rs11821296	A	G	0.117296	1006
11	rs10790678	C	T	0.522863	1006
11	rs117474059	T	C	0.0437376	1006
11	rs117782246	C	A	0.0457256	1006
11	rs4550232	A	G	0.300199	1006
11	rs12277870	A	G	0.0238569	1006
11	rs76083279	T	C	0.0119284	1006
11	rs4935884	G	A	0.502982	1006
11	rs118069380	T	G	0.0159046	1006
11	rs147697193	C	T	0.0318091	1006
11	rs75250602	G	A	0.0149105	1006
11	rs73025545	G	C	0.054672	1006
11	rs61912423	G	A	0.11332	1006
11	rs11219659	A	G	0.264414	1006
11	rs10893221	T	C	0.264414	1006
11	rs4296049	A	G	0.264414	1006
11	rs7114069	C	T	0.50994	1006
11	rs61910661	A	G	0.115308	1006
11	rs74524608	T	G	0.264414	1006
11	rs7130598	T	C	0.264414	1006
11	rs7114785	C	T	0.129225	1006
11	rs7103619	T	C	0.395626	1006
11	rs7118658	G	T	0.264414	1006
11	rs12282735	A	G	0.508946	1006
11	rs11219660	A	C	0.11332	1006
11	rs12269765	G	T	0.394632	1006
11	rs12269827	G	A	0.394632	1006
11	rs73615081	T	C	0.129225	1006
11	rs10893222	T	C	0.394632	1006
11	rs7122962	G	A	0.129225	1006
11	rs7123123	G	C	0.395626	1006
11	rs11219661	T	C	0.11332	1006
11	rs7948113	C	A	0.394632	1006
11	rs185384428	T	A	0.0178926	1006
11	rs10893223	C	T	0.394632	1006
11	rs192936543	G	C	0.0178926	1006
11	rs10790679	C	G	0.264414	1006
11	rs10790680	C	T	0.394632	1006
11	rs73025554	T	C	0.0377734	1006
11	rs4628681	T	C	0.50994	1006
11	rs77714238	T	G	0.0964215	1006
11	rs79987568	A	G	0.0964215	1006
11	rs73615086	T	C	0.129225	1006
11	rs9666721	A	G	0.394632	1006
11	rs9666230	T	C	0.394632	1006
11	rs7939490	A	G	0.507952	1006
11	rs10893224	C	G	0.11332	1006
11	rs1078278	A	G	0.11332	1006
11	rs76869996	C	T	0.0188867	1006
11	rs4438049	G	A	0.394632	1006
11	rs11501193	C	A	0.394632	1006
11	rs4426143	T	C	0.50994	1006
11	rs11219664	A	C	0.11332	1006
11	rs4439521	G	A	0.507952	1006
11	rs138614687	T	C	0.026839	1006
11	rs141143753	G	A	0.0168986	1006
11	rs4322399	G	A	0.394632	1006
11	rs4256989	T	C	0.507952	1006
11	rs73613264	A	G	0.129225	1006
11	rs73613269	A	G	0.0188867	1006
11	rs9666443	C	G	0.507952	1006
11	rs9666451	G	A	0.507952	1006
11	rs9667172	T	C	0.507952	1006
11	rs7934631	C	T	0.507952	1006
11	rs4447188	T	C	0.50994	1006
11	rs4439522	A	G	0.508946	1006
11	rs61910662	G	A	0.0198807	1006
11	rs4463856	G	A	0.507952	1006
11	rs150035420	A	C	0.0119284	1006
11	rs79882751	A	G	0.0417495	1006
11	rs1893701	A	G	0.507952	1006
11	rs1893700	G	A	0.507952	1006
11	rs59098934	A	G	0.130219	1006
11	rs9633921	G	A	0.37674	1006
11	rs9633957	C	A	0.11332	1006
11	rs143464423	A	G	0.0178926	1006
11	rs4608094	A	G	0.37674	1006
11	rs7944680	T	C	0.112326	1006
11	rs6590076	G	A	0.510934	1006
11	rs4636685	C	A	0.50994	1006
11	rs73613284	T	G	0.130219	1006
11	rs10790681	G	C	0.50994	1006
11	rs10736539	T	G	0.50994	1006
11	rs10736540	A	G	0.507952	1006
11	rs4259835	A	G	0.507952	1006
11	rs117478918	C	T	0.0178926	1006
11	rs12294473	A	G	0.37674	1006
11	rs12281391	C	T	0.37674	1006
11	rs61910663	C	T	0.11332	1006
11	rs10893226	G	A	0.11332	1006
11	rs73613289	T	C	0.130219	1006
11	rs58285921	C	A	0.130219	1006
11	rs12787539	G	A	0.507952	1006
11	rs56674022	T	C	0.130219	1006
11	rs12792592	C	G	0.263419	1006
11	rs112149142	T	C	0.0159046	1006
11	rs12272002	A	T	0.131213	1006
11	rs138124526	G	A	0.0119284	1006
11	rs4936931	T	C	0.11332	1006
11	rs10790682	T	G	0.245527	1006
11	rs57900379	C	G	0.131213	1006
11	rs61910664	A	G	0.0198807	1006
11	rs118123157	C	T	0.0109344	1006
11	rs12364315	C	G	0.115308	1006
11	rs10790683	T	C	0.263419	1006
11	rs75231512	A	T	0.0178926	1006
11	rs4936932	G	A	0.116302	1006
11	rs10790684	A	G	0.263419	1006
11	rs4936933	G	C	0.116302	1006
11	rs10893227	C	T	0.263419	1006
11	rs78000643	G	C	0.0427435	1006
11	rs73613296	G	A	0.130219	1006
11	rs10893228	A	G	0.115308	1006
11	rs73613299	C	G	0.130219	1006
11	rs10893229	A	G	0.115308	1006
11	rs4936934	C	A	0.115308	1006
11	rs10750276	C	T	0.115308	1006
11	rs10750277	C	T	0.115308	1006
11	rs4360714	C	T	0.378728	1006
11	rs11219666	G	T	0.0377734	1006
11	rs75137767	C	A	0.00994036	1006
11	rs7128004	G	C	0.378728	1006
11	rs7127813	C	A	0.115308	1006
11	rs7127920	C	T	0.50497	1006
11	rs4385909	G	A	0.379722	1006
11	rs4365066	C	T	0.378728	1006
11	rs4595557	T	C	0.378728	1006
11	rs10893230	A	G	0.115308	1006
11	rs4245055	T	C	0.378728	1006
11	rs73025596	G	A	0.0596421	1006
11	rs12800815	A	G	0.263419	1006
11	rs11219669	G	A	0.380716	1006
11	rs10893231	A	G	0.377734	1006
11	rs2298509	A	G	0.375746	1006
11	rs117521546	C	T	0.0238569	1006
11	rs4495904	T	C	0.264414	1006
11	rs4628682	T	C	0.264414	1006
11	rs139064964	G	A	0.0149105	1006
11	rs10736541	T	G	0.380716	1006
11	rs1074873	C	T	0.380716	1006
11	rs10736542	T	C	0.378728	1006
11	rs73615226	G	T	0.126243	1006
11	rs10736543	A	G	0.378728	1006
11	rs10732863	G	A	0.378728	1006
11	rs10790685	G	A	0.11332	1006
11	rs7113185	T	C	0.506958	1006
11	rs10736544	A	T	0.378728	1006
11	rs10431090	A	G	0.378728	1006
11	rs10431091	G	A	0.378728	1006
11	rs76875008	T	C	0.0149105	1006
11	rs73615237	G	A	0.0188867	1006
11	rs10750278	G	A	0.378728	1006
11	rs61910667	G	T	0.0188867	1006
11	rs10431047	C	T	0.11332	1006
11	rs73615241	A	G	0.129225	1006
11	rs7121056	G	A	0.114314	1006
11	rs7120864	A	G	0.378728	1006
11	rs11219670	G	A	0.264414	1006
11	rs10790686	T	C	0.506958	1006
11	rs10750279	T	C	0.378728	1006
11	rs10750280	T	G	0.378728	1006
11	rs11219671	T	C	0.11332	1006
11	rs4356237	G	A	0.378728	1006
11	rs9971477	T	C	0.378728	1006
11	rs9971549	A	G	0.114314	1006
11	rs112531033	T	C	0.0526839	1006
11	rs9971496	T	C	0.378728	1006
11	rs7941255	T	C	0.130219	1006
11	rs4492834	A	T	0.378728	1006
11	rs6590078	G	A	0.114314	1006
11	rs116926485	A	G	0.0367793	1006
11	rs12792273	C	T	0.264414	1006
11	rs79288090	C	G	0.0178926	1006
11	rs10893232	G	A	0.11332	1006
11	rs79342019	A	G	0.0168986	1006
11	rs55745606	T	A	0.0198807	1006
11	rs61910669	T	G	0.0198807	1006
11	rs7482898	A	G	0.114314	1006
11	rs4522182	T	C	0.265408	1006
11	rs73027611	A	G	0.0308151	1006
11	rs11602435	G	A	0.0228628	1006
11	rs7928897	T	A	0.508946	1006
11	rs117036580	A	T	0.0129225	1006
11	rs4935885	G	A	0.116302	1006
11	rs76937801	G	A	0.0188867	1006
11	rs77563295	A	G	0.137177	1006
11	rs7131070	T	G	0.520875	1006
11	rs185763359	A	G	0.0218688	1006
11	rs7119089	G	A	0.517893	1006
11	rs7944379	C	T	0.116302	1006
11	rs74750846	G	A	0.0168986	1006
11	rs10790688	T	C	0.279324	1006
11	rs117872915	T	C	0.0308151	1006
11	rs4460825	C	T	0.521869	1006
11	rs10790689	G	C	0.26839	1006
11	rs10790690	T	C	0.117296	1006
11	rs7934443	T	G	0.0208748	1006
11	rs4465378	C	T	0.521869	1006
11	rs4390358	G	T	0.521869	1006
11	rs4363615	A	G	0.521869	1006
11	rs10790691	C	T	0.117296	1006
11	rs4348920	C	T	0.50497	1006
11	rs7117601	A	G	0.525845	1006
11	rs7107414	T	C	0.0208748	1006
11	rs141626728	G	A	0.0258449	1006
11	rs10893235	G	C	0.121272	1006
11	rs75978957	A	T	0.0129225	1006
11	rs7950818	C	T	0.115308	1006
11	rs4282990	T	C	0.525845	1006
11	rs11219678	A	T	0.121272	1006
11	rs7951873	G	A	0.115308	1006
11	rs4282991	T	C	0.410537	1006
11	rs4296050	A	G	0.403579	1006
11	rs10893236	T	C	0.390656	1006
11	rs10893237	C	G	0.38171	1006
11	rs7111616	A	G	0.525845	1006
11	rs7111961	C	T	0.256461	1006
11	rs7101949	T	C	0.515905	1006
11	rs10893238	A	G	0.122266	1006
11	rs10893239	G	A	0.122266	1006
11	rs7120277	A	G	0.254473	1006
11	rs184454067	C	A	0.0188867	1006
11	rs10893240	T	C	0.122266	1006
11	rs7946107	C	G	0.0188867	1006
11	rs10790692	A	G	0.122266	1006
11	rs10790693	G	A	0.122266	1006
11	rs10893241	T	C	0.122266	1006
11	rs60237171	A	G	0.0188867	1006
11	rs75862655	G	T	0.117296	1006
11	rs79991454	G	A	0.0198807	1006
11	rs76343885	C	G	0.117296	1006
11	rs12275957	G	C	0.122266	1006
11	rs73027634	C	T	0.0258449	1006
11	rs7102683	A	C	0.378728	1006
11	rs10893242	T	C	0.122266	1006
11	rs7107279	A	G	0.515905	1006
11	rs138617354	A	G	0.0188867	1006
11	rs149527833	G	A	0.0188867	1006
11	rs78955025	C	T	0.0188867	1006
11	rs10893243	C	T	0.122266	1006
11	rs10750282	T	C	0.122266	1006
11	rs9988864	C	T	0.253479	1006
11	rs9988882	T	C	0.514911	1006
11	rs76195864	T	C	0.0188867	1006
11	rs10750283	A	G	0.122266	1006
11	rs10790694	G	A	0.122266	1006
11	rs145130305	C	T	0.0258449	1006
11	rs10790695	C	G	0.122266	1006
11	rs114930831	T	C	0.0188867	1006
11	rs4936936	C	A	0.122266	1006
11	rs7122290	T	C	0.255467	1006
11	rs140267107	G	A	0.0208748	1006
11	rs12285779	T	C	0.122266	1006
11	rs10893245	T	A	0.122266	1006
11	rs11219683	A	T	0.122266	1006
11	rs9667273	T	C	0.514911	1006
11	rs11219684	T	A	0.122266	1006
11	rs80346903	G	A	0.055666	1006
11	rs10750284	G	A	0.514911	1006
11	rs10750285	C	T	0.514911	1006
11	rs59305864	A	G	0.0208748	1006
11	rs1942668	C	T	0.262425	1006
11	rs956959	G	C	0.0188867	1006
11	rs4936937	A	G	0.122266	1006
11	rs144683785	G	A	0.00397614	1006
11	rs112434863	A	G	0.117296	1006
11	rs111483786	A	G	0.084493	1006
11	rs11219686	T	C	0.122266	1006
11	rs11219687	T	G	0.12326	1006
11	rs10893246	G	A	0.122266	1006
11	rs7948360	G	A	0.514911	1006
11	rs2156161	G	A	0.514911	1006
11	rs3944484	G	A	0.122266	1006
11	rs2156160	A	G	0.122266	1006
11	rs57284442	A	G	0.0188867	1006
11	rs76600791	G	A	0.100398	1006
11	rs10893247	A	G	0.122266	1006
11	rs10893248	G	C	0.122266	1006
11	rs10893249	T	G	0.124254	1006
11	rs141122645	G	A	0.0149105	1006
11	rs61910674	G	T	0.120278	1006
11	rs10893250	A	G	0.540755	1006
11	rs11219688	C	T	0.538767	1006
11	rs11219689	C	T	0.026839	1006
11	rs4595558	G	C	0.140159	1006
11	rs79937586	G	A	0.0188867	1006
11	rs4936941	C	G	0.727634	1006
11	rs11219690	G	A	0.727634	1006
11	rs75439047	A	G	0.0218688	1006
11	rs74717890	C	T	0.055666	1006
11	rs1942667	G	C	0.727634	1006
11	rs149561612	C	A	0.0228628	1006
11	rs1942666	A	G	0.140159	1006
11	rs7112283	T	C	0.40159	1006
11	rs7129642	A	G	0.40159	1006
11	rs78662674	G	A	0.0616302	1006
11	rs113013150	A	G	0.0328032	1006
11	rs11219691	T	G	0.140159	1006
11	rs948725	G	A	0.729622	1006
11	rs74330389	C	G	0.055666	1006
11	rs75975331	G	A	0.0347913	1006
11	rs79252956	A	G	0.0357853	1006
11	rs147003892	C	T	0.00795229	1006
11	rs78315379	T	A	0.055666	1006
11	rs61747005	C	T	0.055666	1006
11	rs143156398	C	T	0.0149105	1006
11	rs10893251	G	A	0.54175	1006
11	rs118024029	T	C	0.0218688	1006
11	rs76600939	C	T	0.0149105	1006
11	rs7111254	A	C	0.0735586	1006
11	rs2156159	G	A	0.542744	1006
11	rs11219697	G	T	0.140159	1006
11	rs7116810	G	A	0.968191	1006
11	rs10893252	T	A	0.140159	1006
11	rs112603578	C	T	0.055666	1006
11	rs11219698	A	G	0.189861	1006
11	rs9971378	G	C	0.542744	1006
11	rs57203758	T	A	0.140159	1006
11	rs12363477	A	G	0.139165	1006
11	rs6590081	C	A	0.592445	1006
11	rs10790696	T	G	0.140159	1006
11	rs11219699	A	G	0.140159	1006
11	rs12222571	C	T	0.140159	1006
11	rs12420699	A	T	0.189861	1006
11	rs78279439	A	G	0.055666	1006
11	rs10893254	A	C	0.140159	1006
11	rs80197089	G	A	0.055666	1006
11	rs12290710	A	G	0.403579	1006
11	rs12797325	C	T	0.189861	1006
11	rs12805225	T	C	0.189861	1006
11	rs10893259	A	C	0.142147	1006
11	rs12416739	A	G	0.190855	1006
11	rs111442532	G	A	0.055666	1006
11	rs191425023	G	A	0.0119284	1006
11	rs12417780	C	T	0.189861	1006
11	rs76850606	T	C	0.055666	1006
11	rs75824384	A	G	0.055666	1006
11	rs10893260	T	C	0.140159	1006
11	rs5006458	A	G	0.140159	1006
11	rs5006457	T	A	0.140159	1006
11	rs5006456	A	T	0.140159	1006
11	rs5010735	A	T	0.140159	1006
11	rs5010734	C	T	0.140159	1006
11	rs7479397	G	T	0.084493	1006
11	rs10790697	T	C	0.140159	1006
11	rs10790698	A	G	0.140159	1006
11	rs10790699	A	G	0.140159	1006
11	rs10790700	T	G	0.140159	1006
11	rs10790701	A	T	0.140159	1006
11	rs11501196	A	G	0.140159	1006
11	rs10893261	A	G	0.140159	1006
11	rs61185872	A	G	0.140159	1006
11	rs11219703	C	A	0.140159	1006
11	rs10893262	C	T	0.140159	1006
11	rs58429325	G	A	0.140159	1006
11	rs7126251	T	C	0.403579	1006
11	rs10790702	A	T	0.140159	1006
11	rs4935886	C	T	0.403579	1006
11	rs58155224	G	A	0.055666	1006
11	rs4935887	C	T	0.733598	1006
11	rs10893263	A	T	0.402584	1006
11	rs10893264	G	A	0.403579	1006
11	rs11219704	G	A	0.140159	1006
11	rs11219705	A	C	0.140159	1006
11	rs111462551	C	A	0.0347913	1006
11	rs7114652	A	C	0.593439	1006
11	rs7118374	C	T	0.402584	1006
11	rs7104191	T	C	0.055666	1006
11	rs2187149	A	G	0.676938	1006
11	rs75569819	G	A	0.055666	1006
11	rs12576579	G	C	0.190855	1006
11	rs7483452	C	T	0.084493	1006
11	rs73029429	G	C	0.084493	1006
11	rs11219707	T	C	0.403579	1006
11	rs11219708	A	G	0.055666	1006
11	rs10790703	T	G	0.140159	1006
11	rs10893265	C	A	0.0854871	1006
11	rs76590086	A	C	0.055666	1006
11	rs75802595	A	G	0.055666	1006
11	rs12295462	T	C	0.189861	1006
11	rs2187150	C	T	0.084493	1006
11	rs11219709	A	C	0.459245	1006
11	rs2156157	C	G	0.488072	1006
11	rs59556969	G	A	0.055666	1006
11	rs12364975	G	C	0.084493	1006
11	rs11219710	T	C	0.084493	1006
11	rs10893266	A	G	0.084493	1006
11	rs77478536	G	A	0.055666	1006
11	rs2212756	G	A	0.189861	1006
11	rs61910675	G	A	0.402584	1006
11	rs2226752	T	A	0.189861	1006
11	rs11219711	C	T	0.402584	1006
11	rs4935888	T	A	0.402584	1006
11	rs7107359	T	C	0.33002	1006
11	rs4935889	T	C	0.927435	1006
11	rs10893267	T	A	0.33002	1006
11	rs7944020	G	A	0.084493	1006
11	rs10790704	G	A	0.732604	1006
11	rs11219712	C	T	0.110338	1006
11	rs10893268	C	T	0.33002	1006
11	rs1942659	G	C	0.732604	1006
11	rs7130836	G	A	0.33002	1006
11	rs7103533	C	A	0.254473	1006
11	rs7103653	C	T	0.732604	1006
11	rs2226753	C	T	0.33002	1006
11	rs7927052	C	G	0.732604	1006
11	rs1942660	G	A	0.254473	1006
11	rs55861866	C	G	0.359841	1006
11	rs12792184	C	T	0.73161	1006
11	rs141815098	C	T	0.00795229	1006
11	rs4316519	C	T	0.73161	1006
11	rs12799755	G	T	0.189861	1006
11	rs77772598	A	G	0.0258449	1006
11	rs4265600	C	T	0.084493	1006
11	rs79789012	T	C	0.0168986	1006
11	rs118097940	G	A	0.0218688	1006
11	rs190012852	A	G	0.0119284	1006
11	rs10893269	C	T	0.0815109	1006
11	rs10893270	C	T	0.728628	1006
11	rs10893271	G	T	0.728628	1006
11	rs4531483	T	C	0.728628	1006
11	rs7396525	G	A	0.400596	1006
11	rs78451361	G	A	0.0139165	1006
11	rs79146486	A	G	0.0367793	1006
11	rs10893272	G	A	0.40159	1006
11	rs11219713	G	A	0.054672	1006
11	rs1942661	A	T	0.733598	1006
11	rs2156158	C	A	0.751491	1006
11	rs2187151	G	T	0.240557	1006
11	rs58648710	T	C	0.0427435	1006
11	rs11219714	C	T	0.835984	1006
11	rs7941314	A	G	0.333002	1006
11	rs74715509	A	G	0.0357853	1006
11	rs34327449	T	A	0.264414	1006
11	rs7110338	T	G	0.417495	1006
11	rs10790705	C	T	0.837972	1006
11	rs11219715	G	A	0.0805169	1006
11	rs11219716	T	C	0.418489	1006
11	rs79084878	G	A	0.0347913	1006
11	rs10893274	G	T	0.415507	1006
11	rs10893275	T	C	0.416501	1006
11	rs7926263	G	C	0.837972	1006
11	rs10893276	C	T	0.417495	1006
11	rs7929693	C	T	0.0805169	1006
11	rs10750286	A	T	0.416501	1006
11	rs78671894	A	C	0.0228628	1006
11	rs7111036	C	A	0.756461	1006
11	rs4288764	T	C	0.682903	1006
11	rs4622281	T	G	0.837972	1006
11	rs1954886	T	A	0.342942	1006
11	rs10790706	A	C	0.928429	1006
11	rs1954887	C	T	0.280318	1006
11	rs117974668	A	T	0.0198807	1006
11	rs4936943	G	T	0.592445	1006
11	rs79592212	G	T	0.0159046	1006
11	rs28612209	T	C	0.0109344	1006
11	rs117278166	G	A	0.0159046	1006
11	rs4319524	A	T	0.0119284	1006
11	rs117568819	A	T	0.00497018	1006
11	rs10790707	G	A	0.359841	1006
11	rs7112120	T	A	0.0119284	1006
11	rs7126919	A	G	0.0119284	1006
11	rs7127399	G	A	0.309145	1006
11	rs80048061	A	C	0.0129225	1006
11	rs77630671	A	C	0.0298211	1006
11	rs6590082	T	C	0.0298211	1006
11	rs7931301	C	T	0.0188867	1006
11	rs56361517	T	G	0.0298211	1006
11	rs11219724	C	T	0.0178926	1006
11	rs145065870	A	G	0.0139165	1006
11	rs12099417	C	G	0.0178926	1006
11	rs11219726	A	G	0.0188867	1006
11	rs61910588	G	A	0.0576541	1006
11	rs58207307	G	A	0.0178926	1006
11	rs11827262	C	T	0.0178926	1006
11	rs11822686	A	G	0.0178926	1006
11	rs7127671	T	C	0.0178926	1006
11	rs12226648	G	C	0.0178926	1006
11	rs10128573	T	C	0.793241	1006
11	rs7116844	C	G	0.0178926	1006
11	rs79081598	G	T	0.0178926	1006
11	rs2156156	T	G	0.0178926	1006
11	rs7125297	A	G	0.0178926	1006
11	rs75877528	G	A	0.0178926	1006
11	rs61910590	G	A	0.0178926	1006
11	rs7119570	T	G	0.0178926	1006
11	rs182756073	G	C	0.0109344	1006
11	rs11825103	T	G	0.0178926	1006
11	rs11219733	T	A	0.0178926	1006
11	rs11219735	A	G	0.0178926	1006
11	rs10893277	A	C	0.0178926	1006
11	rs35027803	T	C	0.0616302	1006
11	rs148661009	T	C	0.0218688	1006
11	rs11219737	C	T	0.0178926	1006
11	rs73031433	C	T	0.178926	1006
11	rs7937613	G	C	0.0308151	1006
11	rs117184021	C	T	0.0238569	1006
11	rs79580444	T	A	0.0357853	1006
11	rs12801388	A	T	0.0685885	1006
11	rs35569094	A	G	0.0159046	1006
11	rs34237602	T	C	0.0298211	1006
11	rs118120970	T	C	0.0228628	1006
11	rs140798467	A	G	0.0149105	1006
11	rs529083	G	T	0.0159046	1006
11	rs678132	C	A	0.0745527	1006
11	rs679079	G	A	0.0785288	1006
11	rs9723	G	A	0.0387674	1006
11	rs2156155	G	A	0.434394	1006
11	rs686567	T	C	0.537773	1006
11	rs73031436	T	C	0.0347913	1006
11	rs117244548	G	A	0.00695825	1006
11	rs2846572	C	T	0.475149	1006
11	rs4936946	T	A	0.481113	1006
11	rs10893279	T	C	0.220676	1006
11	rs4936947	C	T	0.275348	1006
11	rs4936948	C	G	0.0188867	1006
11	rs182914780	G	A	0.0178926	1006
11	rs4936949	A	G	0.0188867	1006
11	rs7112299	G	A	0.0188867	1006
11	rs79787956	G	A	0.0387674	1006
11	rs61910593	G	C	0.104374	1006
11	rs2156162	A	G	0.0874751	1006
11	rs4551782	C	A	0.083499	1006
11	rs2187152	A	G	0.0854871	1006
11	rs75601279	A	T	0.0208748	1006
11	rs1047661	A	G	0.0854871	1006
11	rs75599825	T	C	0.0308151	1006
11	rs145005734	G	A	0.0178926	1006
11	rs148946301	A	G	0.0178926	1006
11	rs7941327	C	T	0.0198807	1006
11	rs138194723	G	A	0.027833	1006
11	rs142804442	C	T	0.0178926	1006
11	rs77588928	A	C	0.027833	1006
11	rs114559263	G	A	0.0178926	1006
11	rs2187155	A	G	0.0854871	1006
11	rs140288211	A	G	0.00596421	1006
11	rs77343428	G	A	0.0178926	1006
11	rs620499	T	C	0.0397614	1006
11	rs148135503	G	T	0.0178926	1006
11	rs150709925	A	G	0.0178926	1006
11	rs116844893	T	C	0.0198807	1006
11	rs139916673	G	A	0.0178926	1006
11	rs113354618	C	T	0.0397614	1006
11	rs111832785	G	A	0.0109344	1006
11	rs146728099	G	C	0.0178926	1006
11	rs7937294	C	T	0.0198807	1006
11	rs7940161	A	T	0.0198807	1006
11	rs114228921	T	G	0.0178926	1006
11	rs117770287	C	T	0.0119284	1006
11	rs7128043	G	C	0.0208748	1006
11	rs3819084	A	G	0.0198807	1006
11	rs141651958	A	G	0.0178926	1006
11	rs143499283	A	G	0.0178926	1006
11	rs116899179	T	C	0.0178926	1006
11	rs149793694	G	A	0.0149105	1006
11	rs79300393	G	A	0.0178926	1006
11	rs116989047	T	C	0.028827	1006
11	rs115723893	G	A	0.0178926	1006
11	rs12295168	T	C	0.0198807	1006
11	rs189066363	G	A	0.0218688	1006
11	rs11219743	T	C	0.0198807	1006
11	rs138537741	G	A	0.0178926	1006
11	rs141825024	C	T	0.0168986	1006
11	rs114682682	G	T	0.0178926	1006
11	rs1942663	A	G	0.0208748	1006
11	rs148980620	C	T	0.0178926	1006
11	rs73031440	C	T	0.0417495	1006
11	rs7941264	T	C	0.0208748	1006
11	rs141573140	T	C	0.0178926	1006
11	rs145555947	G	A	0.0178926	1006
11	rs149539309	C	T	0.0129225	1006
11	rs4245056	A	G	0.670974	1006
11	rs78778622	T	C	0.0516899	1006
11	rs117960154	G	A	0.0178926	1006
11	rs7124585	G	A	0.0208748	1006
11	rs145201109	A	G	0.0178926	1006
11	rs1942662	T	A	0.027833	1006
11	rs11219749	A	G	0.0198807	1006
11	rs7946650	A	G	0.0198807	1006
11	rs180938477	C	T	0.0119284	1006
11	rs11219750	A	C	0.0198807	1006
11	rs74623410	G	A	0.0178926	1006
11	rs10893281	G	A	0.0198807	1006
11	rs79572671	G	A	0.0178926	1006
11	rs117621571	C	G	0.0308151	1006
11	rs7119225	C	T	0.0198807	1006
11	rs7941548	C	A	0.0417495	1006
11	rs148285800	G	A	0.0178926	1006
11	rs114943060	G	A	0.0188867	1006
11	rs57956486	A	G	0.0178926	1006
11	rs544368	T	C	0.892644	1006
11	rs138132223	G	A	0.0178926	1006
11	rs75540451	G	A	0.00894632	1006
11	rs512225	C	T	0.219682	1006
11	rs73031445	A	C	0.0129225	1006
11	rs145467296	T	C	0.00596421	1006
11	rs147016942	A	T	0.0178926	1006
11	rs79069310	T	C	0.0178926	1006
11	rs190648973	C	T	0.0178926	1006
11	rs7927406	T	G	0.0198807	1006
11	rs182325961	A	G	0.0178926	1006
11	rs149627407	C	A	0.0178926	1006
11	rs149157781	C	A	0.0178926	1006
11	rs76626799	T	A	0.0298211	1006
11	rs57285397	A	G	0.0198807	1006
11	rs147388374	C	T	0.0298211	1006
11	rs74763342	C	T	0.0178926	1006
11	rs151190107	G	A	0.0159046	1006
11	rs140335412	A	G	0.0178926	1006
11	rs681418	G	A	0.45328	1006
11	rs76604279	C	T	0.0178926	1006
11	rs12794898	T	G	0.0944334	1006
11	rs590577	C	T	0.0596421	1006
11	rs74578997	A	G	0.0178926	1006
11	rs12807021	G	A	0.0675944	1006
11	rs77177747	C	T	0.0178926	1006
11	rs483946	A	G	0.229622	1006
11	rs78034579	T	A	0.0178926	1006
11	rs148191463	A	C	0.0178926	1006
11	rs76352627	C	T	0.0139165	1006
11	rs145287570	A	G	0.0188867	1006
11	rs117266941	G	A	0.0178926	1006
11	rs10219424	C	A	0.0198807	1006
11	rs7938692	C	A	0.0208748	1006
11	rs678485	G	T	0.989066	1006
11	rs679810	A	G	0.326044	1006
11	rs149274455	A	C	0.0178926	1006
11	rs143429471	G	A	0.00596421	1006
11	rs11219757	C	T	0.0218688	1006
11	rs617690	A	G	0.232604	1006
11	rs631980	A	G	0.212724	1006
11	rs117494941	G	A	0.028827	1006
11	rs117978923	C	T	0.0159046	1006
11	rs61910598	A	G	0.104374	1006
11	rs1784539	T	C	0.230616	1006
11	rs113081928	T	C	0.0168986	1006
11	rs672060	A	C	0.245527	1006
11	rs35214298	G	A	0.0516899	1006
11	rs658289	T	C	0.229622	1006
11	rs139410326	T	C	0.0168986	1006
11	rs654411	A	G	0.481113	1006
11	rs146610695	C	G	0.0168986	1006
11	rs3016518	T	A	0.291252	1006
11	rs548647	T	C	0.234592	1006
11	rs34035377	G	A	0.215706	1006
11	rs1784609	A	G	0.232604	1006
11	rs190258832	C	T	0.0129225	1006
11	rs4935892	G	A	0.232604	1006
11	rs2226639	T	C	0.233598	1006
11	rs4936952	T	G	0.233598	1006
11	rs3016576	T	A	0.214712	1006
11	rs34746277	G	T	0.0675944	1006
11	rs591041	C	G	0.236581	1006
11	rs4935894	T	C	0.232604	1006
11	rs4935895	A	C	0.256461	1006
11	rs618027	C	G	0.513917	1006
11	rs620333	G	A	0.257455	1006
11	rs544227	C	G	0.513917	1006
11	rs634005	A	G	0.513917	1006
11	rs646487	A	C	0.515905	1006
11	rs2155418	G	T	0.242545	1006
11	rs566852	C	T	0.0616302	1006
11	rs566732	T	C	0.514911	1006
11	rs562303	T	C	0.241551	1006
11	rs7937793	A	G	0.0159046	1006
11	rs1784531	T	A	0.236581	1006
11	rs671371	G	T	0.235586	1006
11	rs79549242	G	A	0.0377734	1006
11	rs641886	C	T	0.0168986	1006
11	rs639162	G	A	0.055666	1006
11	rs75601321	A	G	0.0159046	1006
11	rs570375	A	G	0.233598	1006
11	rs114304354	C	T	0.0159046	1006
11	rs609817	C	T	0.208748	1006
11	rs7930618	G	A	0.0168986	1006
11	rs77776555	T	C	0.0168986	1006
11	rs190711115	T	C	0.0178926	1006
11	rs118076490	G	A	0.0168986	1006
11	rs7949190	A	G	0.0636183	1006
11	rs12420309	G	A	0.0924453	1006
11	rs7949826	G	A	0.0636183	1006
11	rs77328902	G	A	0.0168986	1006
11	rs61247811	T	C	0.0646123	1006
11	rs60552915	T	C	0.0646123	1006
11	rs73609602	C	T	0.0467197	1006
11	rs11822545	A	G	0.328032	1006
11	rs2155109	A	G	0.263419	1006
11	rs11608190	C	T	0.0238569	1006
11	rs11219764	A	G	0.0477137	1006
11	rs585454	C	T	0.544732	1006
11	rs11219765	T	C	0.429423	1006
11	rs4337053	A	G	0.189861	1006
11	rs55799041	A	G	0.189861	1006
11	rs1939216	T	A	0.0238569	1006
11	rs1939214	A	G	0.162028	1006
11	rs71491831	G	A	0.0735586	1006
11	rs12807809	T	C	0.16998	1006
11	rs36053597	C	T	0.163022	1006
11	rs34716506	G	T	0.0735586	1006
11	rs76554318	C	T	0.00994036	1006
11	rs3830078	G	A	0.0894632	1006
11	rs655104	T	G	0.941352	1006
11	rs61910607	T	G	0.0904573	1006
11	rs35306015	A	G	0.0755467	1006
11	rs71491832	C	G	0.0745527	1006
11	rs12278912	G	A	0.276342	1006
11	rs7113041	C	G	0.276342	1006
11	rs12287365	T	A	0.276342	1006
11	rs12293621	A	C	0.276342	1006
11	rs12293624	A	G	0.276342	1006
11	rs12293670	A	G	0.350895	1006
11	rs55661361	G	A	0.350895	1006
11	rs35643618	T	C	0.0755467	1006
11	rs41302389	G	A	0.0596421	1006
11	rs1804829	G	A	0.0228628	1006
11	rs61910623	T	C	0.0477137	1006
11	rs117523468	T	C	0.0109344	1006
11	rs2075713	A	C	0.198807	1006
11	rs111738856	A	G	0.0178926	1006
11	rs11604175	C	T	0.274354	1006
11	rs11219769	G	T	0.274354	1006
11	rs626260	G	A	0.0407555	1006
11	rs61910624	C	T	0.0477137	1006
11	rs61910625	C	T	0.188867	1006
11	rs2075712	C	A	0.187873	1006
11	rs61910626	C	T	0.0139165	1006
11	rs12541	T	C	0.22167	1006
11	rs79106790	G	A	0.134195	1006
11	rs2076991	G	A	0.134195	1006
11	rs12792040	G	A	0.0854871	1006
11	rs6590090	T	C	0.23161	1006
11	rs557856	C	T	0.225646	1006
11	rs7114238	T	C	0.116302	1006
11	rs1076095	A	G	0.142147	1006
11	rs57321508	C	G	0.151093	1006
11	rs7928640	C	T	0.154076	1006
11	rs138691562	G	T	0.0198807	1006
11	rs142100051	G	T	0.0198807	1006
11	rs138993711	C	A	0.00994036	1006
11	rs77248876	G	A	0.028827	1006
11	rs57466670	C	T	0.028827	1006
11	rs17129161	G	A	0.0417495	1006
11	rs7113068	T	C	0.154076	1006
11	rs1940171	A	G	0.183897	1006
11	rs113450665	C	T	0.0119284	1006
11	rs71491835	G	T	0.00894632	1006
11	rs12280649	T	G	0.0298211	1006
11	rs3802902	T	C	0.385686	1006
11	rs3802901	T	C	0.180915	1006
11	rs11219774	A	C	0.151093	1006
11	rs73031459	G	A	0.0377734	1006
11	rs12279730	T	C	0.0298211	1006
11	rs61910627	A	G	0.0735586	1006
11	rs12283429	T	C	0.17992	1006
11	rs55785829	G	A	0.0506958	1006
11	rs74535421	C	T	0.0119284	1006
11	rs7112807	A	T	0.180915	1006
11	rs7939412	G	A	0.150099	1006
11	rs6590094	C	T	0.180915	1006
11	rs6590095	A	C	0.17992	1006
11	rs117307538	G	A	0.0298211	1006
11	rs7126463	A	C	0.180915	1006
11	rs7937766	C	T	0.149105	1006
11	rs7124686	G	A	0.180915	1006
11	rs12285508	C	T	0.027833	1006
11	rs11601322	A	G	0.180915	1006
11	rs10466604	G	C	0.182903	1006
11	rs611011	C	A	0.256461	1006
11	rs141827019	G	A	0.0198807	1006
11	rs61910629	G	A	0.05666	1006
11	rs1783887	C	T	0.39662	1006
11	rs117539210	G	A	0.0387674	1006
11	rs150838045	C	T	0.0129225	1006
11	rs55913290	T	C	0.129225	1006
11	rs485469	T	C	0.253479	1006
11	rs670739	A	G	0.253479	1006
11	rs68065265	A	G	0.112326	1006
11	rs117984409	A	G	0.028827	1006
11	rs12281103	G	A	0.253479	1006
11	rs12288037	T	C	0.253479	1006
11	rs4936953	T	C	0.245527	1006
11	rs541560	A	G	0.253479	1006
11	rs643227	C	T	0.253479	1006
11	rs73010499	G	A	0.0934394	1006
11	rs78177328	A	G	0.0318091	1006
11	rs659357	A	C	0.367793	1006
11	rs77406987	G	A	0.0308151	1006
11	rs35841132	C	T	0.054672	1006
11	rs66925099	A	G	0.112326	1006
11	rs581091	A	G	0.258449	1006
11	rs60858712	A	T	0.10835	1006
11	rs613146	C	T	0.955268	1006
11	rs68115513	T	G	0.10835	1006
11	rs73010502	A	G	0.0894632	1006
11	rs56814855	A	G	0.10835	1006
11	rs530471	A	G	0.258449	1006
11	rs532276	T	C	0.258449	1006
11	rs534337	C	T	0.258449	1006
11	rs587595	T	C	0.399602	1006
11	rs491060	T	C	0.258449	1006
11	rs491158	C	A	0.258449	1006
11	rs3016271	G	T	0.257455	1006
11	rs73012410	G	A	0.0487078	1006
11	rs1783886	G	A	0.167992	1006
11	rs183501631	G	A	0.055666	1006
11	rs114076082	C	G	0.0904573	1006
11	rs73611490	C	T	0.0188867	1006
11	rs3016273	T	C	0.256461	1006
11	rs3016272	T	C	0.276342	1006
11	rs607901	G	C	0.257455	1006
11	rs607084	G	A	0.257455	1006
11	rs572973	T	G	0.256461	1006
11	rs549230	C	G	0.257455	1006
11	rs59339539	A	G	0.0188867	1006
11	rs117690174	T	A	0.0308151	1006
11	rs57761683	T	A	0.0188867	1006
11	rs57584394	C	T	0.0188867	1006
11	rs564490	G	A	0.256461	1006
11	rs11821545	C	T	0.0894632	1006
11	rs11826296	A	G	0.0894632	1006
11	rs558814	A	G	0.366799	1006
11	rs4936954	G	A	0.00994036	1006
11	rs7116585	G	A	0.0188867	1006
11	rs1783888	G	T	0.366799	1006
11	rs73012426	C	T	0.0149105	1006
11	rs632252	A	G	0.366799	1006
11	rs646521	C	T	0.366799	1006
11	rs580213	G	C	0.347913	1006
11	rs60476214	T	A	0.0894632	1006
11	rs73611500	G	A	0.0188867	1006
11	rs73012431	C	G	0.0884692	1006
11	rs660396	T	C	0.366799	1006
11	rs550833	T	C	0.257455	1006
11	rs7129307	C	T	0.366799	1006
11	rs7129296	A	G	0.367793	1006
11	rs11219783	G	A	0.347913	1006
11	rs11219784	T	C	0.0109344	1006
11	rs490461	G	A	0.366799	1006
11	rs595741	C	G	0.331014	1006
11	rs76883973	C	T	0.0188867	1006
11	rs572514	A	G	0.228628	1006
11	rs594367	A	C	0.224652	1006
11	rs11219786	A	C	0.00994036	1006
11	rs74237522	T	A	0.0477137	1006
11	rs11219787	C	G	0.590457	1006
11	rs75590394	T	C	0.0228628	1006
11	rs11219788	G	C	0.261431	1006
11	rs78128947	T	C	0.0228628	1006
11	rs79417009	C	T	0.214712	1006
11	rs10893284	A	G	0.0884692	1006
11	rs7112552	G	C	0.184891	1006
11	rs12575768	G	A	0.0198807	1006
11	rs7115823	A	G	0.337972	1006
11	rs563057	T	C	0.214712	1006
11	rs78023864	A	G	0.0198807	1006
11	rs603406	A	T	0.215706	1006
11	rs603040	A	G	0.66501	1006
11	rs12576194	C	T	0.0198807	1006
11	rs569289	T	A	0.214712	1006
11	rs568402	G	A	0.214712	1006
11	rs117641946	C	T	0.0318091	1006
11	rs588991	A	G	0.663022	1006
11	rs142183771	A	G	0.0318091	1006
11	rs2509083	G	A	0.214712	1006
11	rs11604973	G	A	0.214712	1006
11	rs11600771	A	G	0.21173	1006
11	rs11518419	G	A	0.10338	1006
11	rs11607151	T	C	0.214712	1006
11	rs143353752	C	T	0.05666	1006
11	rs11604977	C	T	0.214712	1006
11	rs11219790	C	T	0.0934394	1006
11	rs113408943	T	G	0.237575	1006
11	rs3016515	A	G	0.183897	1006
11	rs3016270	A	G	0.214712	1006
11	rs112105486	T	C	0.104374	1006
11	rs3016269	G	A	0.214712	1006
11	rs3016268	C	T	0.214712	1006
11	rs12576298	T	C	0.0208748	1006
11	rs535396	C	T	0.212724	1006
11	rs534502	A	G	0.212724	1006
11	rs680688	C	A	0.212724	1006
11	rs534366	G	A	0.212724	1006
11	rs679403	A	G	0.337972	1006
11	rs1784537	C	T	0.212724	1006
11	rs1784536	A	G	0.213718	1006
11	rs1783884	T	C	0.337972	1006
11	rs1784535	G	T	0.212724	1006
11	rs1783883	T	C	0.662028	1006
11	rs1783882	C	T	0.212724	1006
11	rs1783881	C	T	0.23161	1006
11	rs115395264	G	A	0.0198807	1006
11	rs663642	G	A	0.33499	1006
11	rs76904201	T	G	0.0198807	1006
11	rs652055	T	C	0.212724	1006
11	rs651677	G	A	0.212724	1006
11	rs571968	G	T	0.212724	1006
11	rs650733	G	A	0.212724	1006
11	rs546148	A	C	0.180915	1006
11	rs117110188	A	G	0.0159046	1006
11	rs11219794	A	G	0.105368	1006
11	rs635797	T	G	0.212724	1006
11	rs80135017	C	T	0.0318091	1006
11	rs1783880	T	G	0.212724	1006
11	rs1783879	T	C	0.214712	1006
11	rs1784534	C	A	0.214712	1006
11	rs1784533	C	T	0.213718	1006
11	rs61910632	C	T	0.0994036	1006
11	rs145789777	C	G	0.0119284	1006
11	rs580782	A	G	0.209742	1006
11	rs580772	T	G	0.209742	1006
11	rs1783885	A	G	0.208748	1006
11	rs35096440	G	C	0.333002	1006
11	rs61910634	A	C	0.105368	1006
11	rs11518421	G	A	0.102386	1006
11	rs524227	G	A	0.208748	1006
11	rs523113	C	T	0.208748	1006
11	rs591931	C	T	0.177932	1006
11	rs492875	C	T	0.208748	1006
11	rs78439872	G	A	0.102386	1006
11	rs666219	C	T	0.208748	1006
11	rs573200	C	T	0.209742	1006
11	rs570483	A	G	0.640159	1006
11	rs653403	T	A	0.66501	1006
11	rs148067841	G	C	0.0208748	1006
11	rs10893288	C	T	0.316103	1006
11	rs1940172	G	A	0.430417	1006
11	rs4935896	A	T	0.811133	1006
11	rs7127139	A	G	0.580517	1006
11	rs76950105	C	T	0.0884692	1006
11	rs11219798	G	A	0.206759	1006
11	rs10790710	A	G	0.45825	1006
11	rs11219799	G	A	0.0228628	1006
11	rs10893289	A	G	0.416501	1006
11	rs55924592	G	A	0.117296	1006
11	rs117023537	G	T	0.0109344	1006
11	rs7931229	A	G	0.206759	1006
11	rs12291793	G	T	0.203777	1006
11	rs118106925	T	C	0.0248509	1006
11	rs77792744	A	C	0.0238569	1006
11	rs73014341	A	C	0.117296	1006
11	rs7109854	G	C	0.203777	1006
11	rs141789674	A	C	0.0129225	1006
11	rs73014342	A	T	0.0109344	1006
11	rs7113090	C	G	0.204771	1006
11	rs997989	G	A	0.10835	1006
11	rs997990	C	T	0.10835	1006
11	rs7934672	T	C	0.353877	1006
11	rs56381751	G	A	0.110338	1006
11	rs10893290	C	T	0.359841	1006
11	rs10893291	A	G	0.352883	1006
11	rs10400357	A	G	0.488072	1006
11	rs10893292	T	A	0.360835	1006
11	rs12281572	A	G	0.352883	1006
11	rs12275459	T	A	0.351889	1006
11	rs4526782	G	A	0.345924	1006
11	rs12790208	T	A	0.161034	1006
11	rs71491838	G	T	0.0397614	1006
11	rs610104	A	G	0.312127	1006
11	rs12272406	C	T	0.0129225	1006
11	rs71474111	C	A	0.171968	1006
11	rs185181190	G	T	0.00994036	1006
11	rs73014347	G	A	0.244533	1006
11	rs3016274	C	T	0.480119	1006
11	rs73014350	A	T	0.0208748	1006
11	rs77045175	G	T	0.0119284	1006
11	rs5005251	T	G	0.236581	1006
11	rs680417	C	T	0.234592	1006
11	rs56057699	C	T	0.0208748	1006
11	rs118031862	C	T	0.0387674	1006
11	rs4936955	C	T	0.276342	1006
11	rs576741	T	C	0.519881	1006
11	rs73014354	T	C	0.279324	1006
11	rs642948	A	G	0.511928	1006
11	rs117447186	G	A	0.00994036	1006
11	rs1940179	A	G	0.977137	1006
11	rs10790711	T	C	0.50994	1006
11	rs733601	G	A	0.185885	1006
11	rs2076836	C	A	0.186879	1006
11	rs948151	C	T	0.182903	1006
11	rs57363396	G	A	0.0357853	1006
11	rs948150	G	A	0.186879	1006
11	rs948149	C	G	0.186879	1006
11	rs1940178	C	T	0.183897	1006
11	rs6590105	A	C	0.514911	1006
11	rs6590106	G	A	0.183897	1006
11	rs7106618	A	G	0.183897	1006
11	rs6590107	A	G	0.186879	1006
11	rs12279183	C	T	0.0725646	1006
11	rs4936956	T	C	0.515905	1006
11	rs7110332	A	C	0.183897	1006
11	rs137994623	G	A	0.028827	1006
11	rs1940177	T	C	0.183897	1006
11	rs10893293	T	G	0.183897	1006
11	rs10790712	C	A	0.183897	1006
11	rs7114670	C	A	0.488072	1006
11	rs11219804	A	G	0.185885	1006
11	rs11219805	T	C	0.27336	1006
11	rs11219806	A	G	0.186879	1006
11	rs12288342	T	C	0.40159	1006
11	rs12288389	T	C	0.412525	1006
11	rs11219807	G	A	0.315109	1006
11	rs11219808	C	T	0.0646123	1006
11	rs10893294	G	T	0.361829	1006
11	rs1940176	A	G	0.66501	1006
11	rs1940175	C	A	0.661034	1006
11	rs1940174	T	C	0.441352	1006
11	rs1940173	G	A	0.43837	1006
11	rs35075564	A	G	0.223658	1006
11	rs11604758	G	A	0.662028	1006
11	rs11604776	G	A	0.43837	1006
11	rs118047601	T	G	0.0646123	1006
11	rs11219810	T	C	0.027833	1006
11	rs725291	T	C	0.267396	1006
11	rs117954028	C	G	0.0168986	1006
11	rs76175102	G	A	0.0506958	1006
11	rs75447081	G	A	0.0188867	1006
11	rs12806210	C	T	0.225646	1006
11	rs74463906	G	A	0.00795229	1006
11	rs7102252	A	T	0.668986	1006
11	rs7105637	C	A	0.668986	1006
11	rs56387340	G	C	0.028827	1006
11	rs117560202	G	T	0.0347913	1006
11	rs10893295	A	G	0.402584	1006
11	rs7114171	C	G	0.40159	1006
11	rs7114543	G	C	0.667992	1006
11	rs113476387	A	G	0.0347913	1006
11	rs10893296	T	C	0.667992	1006
11	rs11219811	G	C	0.145129	1006
11	rs10893297	G	C	0.667992	1006
11	rs111857913	A	C	0.0904573	1006
11	rs10893298	A	G	0.667992	1006
11	rs11219814	T	G	0.251491	1006
11	rs146302549	G	A	0.0208748	1006
11	rs7927764	A	G	0.422465	1006
11	rs10893300	C	T	0.272366	1006
11	rs4245057	A	T	0.688867	1006
11	rs11219815	G	A	0.422465	1006
11	rs7113124	A	G	0.144135	1006
11	rs7113741	G	C	0.149105	1006
11	rs112023743	T	C	0.026839	1006
11	rs117133630	C	T	0.0397614	1006
11	rs10893301	T	G	0.190855	1006
11	rs56165830	A	T	0.0904573	1006
11	rs56929394	C	A	0.0805169	1006
11	rs7111513	T	C	0.260437	1006
11	rs12796794	C	G	0.153082	1006
11	rs79005181	C	A	0.0168986	1006
11	rs79428142	T	C	0.0129225	1006
11	rs2155417	C	G	0.259443	1006
11	rs7126916	C	A	0.0904573	1006
11	rs5017048	G	T	0.259443	1006
11	rs7951801	G	A	0.428429	1006
11	rs11219816	C	T	0.259443	1006
11	rs78806254	G	A	0.0168986	1006
11	rs11219817	C	G	0.229622	1006
11	rs73014380	T	C	0.0914513	1006
11	rs7102701	T	C	0.406561	1006
11	rs11219819	C	T	0.259443	1006
11	rs7120736	G	A	0.405567	1006
11	rs73615441	G	C	0.258449	1006
11	rs36124571	C	T	0.259443	1006
11	rs139666137	C	A	0.0168986	1006
11	rs114324840	T	C	0.0725646	1006
11	rs4936957	T	C	0.696819	1006
11	rs3923890	A	T	0.71173	1006
11	rs7925879	A	G	0.712724	1006
11	rs35978862	C	T	0.0497018	1006
11	rs117107362	A	C	0.0208748	1006
11	rs12277811	C	G	0.0497018	1006
11	rs11219821	C	T	0.441352	1006
11	rs117078713	A	G	0.0159046	1006
11	rs3862618	G	A	0.125249	1006
11	rs4935898	G	A	0.0347913	1006
11	rs4606490	C	T	0.568588	1006
11	rs73014390	C	T	0.0228628	1006
11	rs77513537	C	T	0.0705765	1006
11	rs117482133	G	A	0.0695825	1006
11	rs74664498	G	T	0.0695825	1006
11	rs140337602	C	G	0.027833	1006
11	rs55706177	C	T	0.0487078	1006
11	rs73615452	G	C	0.0487078	1006
11	rs11219822	A	C	0.447316	1006
11	rs11219823	T	C	0.447316	1006
11	rs10790713	A	G	0.447316	1006
11	rs7933204	G	A	0.691849	1006
11	rs111277969	G	A	0.0357853	1006
11	rs148372884	G	A	0.0129225	1006
11	rs3802905	C	G	0.379722	1006
11	rs10790714	A	T	0.364811	1006
11	rs4326810	A	G	0.054672	1006
11	rs4366494	C	T	0.804175	1006
11	rs12284882	G	T	0.0616302	1006
11	rs147605571	C	T	0.0248509	1006
11	rs7127889	C	T	0.164016	1006
11	rs6590108	A	G	0.163022	1006
11	rs7924415	G	T	0.127237	1006
11	rs71474112	C	A	0.0337972	1006
11	rs10893302	G	T	0.163022	1006
11	rs12787606	C	T	0.17495	1006
11	rs140548306	G	A	0.0129225	1006
11	rs75208982	A	G	0.109344	1006
11	rs12823	T	A	0.365805	1006
11	rs117573670	A	C	0.0328032	1006
11	rs140603981	C	T	0.00894632	1006
11	rs145918924	C	T	0.00994036	1006
11	rs78995362	G	A	0.0427435	1006
11	rs145096709	A	G	0.0298211	1006
11	rs57504141	A	T	0.0427435	1006
11	rs7104934	G	A	0.163022	1006
11	rs77854852	C	T	0.0328032	1006
11	rs12418548	G	A	0.163022	1006
11	rs57713193	T	C	0.120278	1006
11	rs117896640	G	A	0.107356	1006
11	rs59771534	A	T	0.163022	1006
11	rs34383371	T	C	0.163022	1006
11	rs80337992	G	A	0.0427435	1006
11	rs79838110	C	T	0.107356	1006
11	rs7129737	T	C	0.163022	1006
11	rs7129744	T	A	0.163022	1006
11	rs78604981	C	T	0.0427435	1006
11	rs56948955	C	T	0.147117	1006
11	rs6590109	G	A	0.685885	1006
11	rs4245058	T	C	0.906561	1006
11	rs75210222	C	G	0.0427435	1006
11	rs4635093	T	G	0.310139	1006
11	rs73016357	G	A	0.0417495	1006
11	rs11219829	C	T	0.140159	1006
11	rs10160248	A	G	0.163022	1006
11	rs11219830	G	A	0.141153	1006
11	rs117072286	G	T	0.0457256	1006
11	rs12417435	A	G	0.107356	1006
11	rs4935899	G	A	0.140159	1006
11	rs116021839	G	A	0.0715706	1006
11	rs148468528	G	T	0.0119284	1006
11	rs11219831	A	G	0.140159	1006
11	rs117471329	C	A	0.00994036	1006
11	rs118157723	G	A	0.0159046	1006
11	rs55852661	C	T	0.105368	1006
11	rs7927528	A	G	0.163022	1006
11	rs4612815	G	A	0.0417495	1006
11	rs7928168	G	C	0.163022	1006
11	rs67478674	G	T	0.104374	1006
11	rs12278566	A	T	0.17495	1006
11	rs12421354	C	T	0.163022	1006
11	rs12417319	T	C	0.175944	1006
11	rs12421677	G	C	0.175944	1006
11	rs12421743	C	G	0.17495	1006
11	rs12223633	A	G	0.0427435	1006
11	rs4078313	A	G	0.333996	1006
11	rs12226461	C	T	0.0427435	1006
11	rs77919654	G	A	0.0149105	1006
11	rs4078483	C	G	0.718688	1006
11	rs59648931	T	C	0.255467	1006
11	rs73016370	G	A	0.0974155	1006
11	rs11219832	C	T	0.0387674	1006
11	rs55941905	G	T	0.0437376	1006
11	rs117483938	C	T	0.115308	1006
11	rs73016372	A	G	0.104374	1006
11	rs4586175	A	G	0.270378	1006
11	rs78993888	T	C	0.00994036	1006
11	rs75025641	T	C	0.115308	1006
11	rs118003066	G	A	0.0347913	1006
11	rs4406837	G	A	0.0427435	1006
11	rs56037752	G	T	0.0984095	1006
11	rs56355137	C	T	0.0765408	1006
11	rs11219835	T	A	0.157058	1006
11	rs4284402	C	A	0.083499	1006
11	rs4077566	A	G	0.380716	1006
11	rs79404912	T	A	0.0427435	1006
11	rs60916142	G	A	0.0149105	1006
11	rs12281805	A	G	0.380716	1006
11	rs73016381	T	C	0.083499	1006
11	rs117042581	G	C	0.027833	1006
11	rs74889009	C	T	0.0427435	1006
11	rs117122197	G	C	0.0149105	1006
11	rs56238909	G	T	0.141153	1006
11	rs73016385	G	A	0.0437376	1006
11	rs12420431	A	G	0.0854871	1006
11	rs111667593	A	C	0.0178926	1006
11	rs186088487	A	T	0.0149105	1006
11	rs71474114	A	G	0.0129225	1006
11	rs11530586	G	T	0.0437376	1006
11	rs146763251	C	A	0.0149105	1006
11	rs112267794	T	C	0.0357853	1006
11	rs118001838	A	C	0.0795229	1006
11	rs150033169	G	A	0.0526839	1006
11	rs112982755	G	A	0.0357853	1006
11	rs4548633	T	C	0.300199	1006
11	rs117271046	C	T	0.0168986	1006
11	rs4433580	A	G	0.083499	1006
11	rs4561224	G	C	0.312127	1006
11	rs7482602	T	G	0.312127	1006
11	rs12284707	T	A	0.297217	1006
11	rs56303757	A	T	0.300199	1006
11	rs138229471	A	T	0.0795229	1006
11	rs117971640	A	G	0.0795229	1006
11	rs4635086	A	C	0.905567	1006
11	rs28890569	C	T	0.0785288	1006
11	rs28857487	T	A	0.0785288	1006
11	rs117518516	G	T	0.0427435	1006
11	rs142994415	C	G	0.0159046	1006
11	rs115285813	C	G	0.0367793	1006
11	rs148162679	A	C	0.0149105	1006
11	rs113719860	C	A	0.0487078	1006
11	rs116884703	G	T	0.0427435	1006
11	rs61465638	C	T	0.126243	1006
11	rs73016396	T	C	0.126243	1006
11	rs73016398	A	G	0.083499	1006
11	rs113750764	C	T	0.0347913	1006
11	rs56207347	C	T	0.0437376	1006
11	rs11822898	C	T	0.168986	1006
11	rs73016402	T	G	0.0427435	1006
11	rs73018305	C	G	0.0526839	1006
11	rs3802904	T	C	0.727634	1006
11	rs78859654	A	T	0.0934394	1006
11	rs75988347	G	T	0.0914513	1006
11	rs10893303	C	A	0.33002	1006
11	rs192160991	G	C	0.0168986	1006
11	rs116102273	T	C	0.0467197	1006
11	rs139178836	C	T	0.0159046	1006
11	rs78239977	G	A	0.0208748	1006
11	rs10893304	C	G	0.620278	1006
11	rs78569253	C	A	0.0874751	1006
11	rs11826299	G	A	0.0984095	1006
11	rs11605766	C	G	0.0149105	1006
11	rs10790715	T	C	0.717694	1006
11	rs10790716	G	A	0.262425	1006
11	rs112797967	C	T	0.0248509	1006
11	rs112686308	C	T	0.0347913	1006
11	rs74570840	C	T	0.0188867	1006
11	rs4936958	G	T	0.126243	1006
11	rs79069569	T	C	0.0894632	1006
11	rs11219840	G	A	0.175944	1006
11	rs61910645	C	G	0.0785288	1006
11	rs142417285	G	C	0.00695825	1006
11	rs10893305	A	G	0.67495	1006
11	rs4277125	T	C	0.408549	1006
11	rs145256992	C	T	0.00994036	1006
11	rs3924274	C	T	0.0487078	1006
11	rs76979538	A	C	0.265408	1006
11	rs7130442	G	T	0.673956	1006
11	rs145810269	C	T	0.0119284	1006
11	rs76178222	C	T	0.0447316	1006
11	rs141043381	T	C	0.028827	1006
11	rs73018375	C	A	0.22664	1006
11	rs3924535	C	T	0.0487078	1006
11	rs4245059	G	C	0.180915	1006
11	rs11219842	C	T	0.0367793	1006
11	rs7116907	C	G	0.128231	1006
11	rs4331116	G	C	0.408549	1006
11	rs4523708	C	T	0.0178926	1006
11	rs4936959	T	C	0.128231	1006
11	rs61910646	G	A	0.0785288	1006
11	rs4254088	T	C	0.379722	1006
11	rs6590110	A	G	0.0497018	1006
11	rs12294326	G	A	0.222664	1006
11	rs141987441	G	T	0.0139165	1006
11	rs11219843	A	G	0.05666	1006
11	rs76789681	C	T	0.0536779	1006
11	rs117027686	G	A	0.0168986	1006
11	rs11219844	G	A	0.05666	1006
11	rs73018384	T	A	0.222664	1006
11	rs117900036	T	C	0.0248509	1006
11	rs73018386	T	C	0.0576541	1006
11	rs11219845	A	G	0.175944	1006
11	rs78368059	G	A	0.0387674	1006
11	rs11821787	C	T	0.0536779	1006
11	rs73018388	C	A	0.21173	1006
11	rs142025844	A	C	0.0218688	1006
11	rs73018389	A	G	0.214712	1006
11	rs73018391	G	C	0.22167	1006
11	rs10893306	G	A	0.115308	1006
11	rs4340063	G	A	0.275348	1006
11	rs10790717	G	A	0.115308	1006
11	rs4936960	C	A	0.05666	1006
11	rs7937347	C	T	0.390656	1006
11	rs7937392	A	T	0.271372	1006
11	rs7940484	A	G	0.390656	1006
11	rs78127170	C	T	0.0536779	1006
11	rs7941040	G	A	0.269384	1006
11	rs4936961	A	T	0.115308	1006
11	rs12289969	T	C	0.22167	1006
11	rs12283125	G	A	0.22167	1006
11	rs142825632	A	G	0.0198807	1006
11	rs12283241	G	T	0.22167	1006
11	rs12269868	A	G	0.22167	1006
11	rs10893307	C	T	0.05666	1006
11	rs138745928	G	A	0.0536779	1006
11	rs7123681	G	A	0.115308	1006
11	rs10160759	T	C	0.400596	1006
11	rs10160591	C	T	0.353877	1006
11	rs113651911	A	G	0.0347913	1006
11	rs78056932	C	T	0.0477137	1006
11	rs11219847	G	C	0.0347913	1006
11	rs12222810	C	T	0.11829	1006
11	rs75180245	G	A	0.0576541	1006
11	rs4936962	C	T	0.217694	1006
11	rs113010804	C	T	0.0626243	1006
11	rs58863518	G	A	0.0576541	1006
11	rs10893308	C	G	0.356859	1006
11	rs59392144	G	A	0.0576541	1006
11	rs10790718	A	C	0.77833	1006
11	rs11219849	G	A	0.219682	1006
11	rs7104024	T	A	0.356859	1006
11	rs12791271	T	C	0.219682	1006
11	rs78958373	A	G	0.0576541	1006
11	rs12285982	G	A	0.219682	1006
11	rs4408325	T	A	0.634195	1006
11	rs73020306	C	T	0.0367793	1006
11	rs4575285	C	G	0.356859	1006
11	rs12274497	A	G	0.219682	1006
11	rs117501298	T	A	0.0159046	1006
11	rs71474116	C	T	0.0467197	1006
11	rs73020310	G	C	0.0497018	1006
11	rs4936963	A	C	0.626243	1006
11	rs4936964	A	C	0.364811	1006
11	rs7120629	T	C	0.154076	1006
11	rs3809057	A	G	0.055666	1006
11	rs3809055	C	T	0.148111	1006
11	rs3809054	C	T	0.532803	1006
11	rs12272437	T	C	0.148111	1006
11	rs76384686	C	T	0.0347913	1006
11	rs57907683	G	A	0.148111	1006
11	rs3924025	T	C	0.775348	1006
11	rs7935871	A	G	0.77336	1006
11	rs12273955	A	T	0.148111	1006
11	rs12287581	C	T	0.195825	1006
11	rs74498123	G	A	0.0477137	1006
11	rs7482800	T	A	0.148111	1006
11	rs34267421	T	A	0.148111	1006
11	rs71474117	G	C	0.148111	1006
11	rs73020314	T	A	0.0536779	1006
11	rs73020316	T	C	0.0298211	1006
11	rs73020318	T	C	0.0536779	1006
11	rs10893309	G	T	0.284294	1006
11	rs4460817	C	T	0.148111	1006
11	rs4382918	C	T	0.148111	1006
11	rs112249729	A	C	0.0477137	1006
11	rs151236242	T	G	0.0198807	1006
11	rs140444782	G	A	0.0328032	1006
11	rs138315560	T	G	0.0477137	1006
11	rs78338921	G	A	0.866799	1006
11	rs114046126	C	T	0.148111	1006
11	rs7936861	G	T	0.148111	1006
11	rs113266252	A	G	0.0477137	1006
11	rs12269735	G	A	0.148111	1006
11	rs12276766	T	C	0.148111	1006
11	rs12269748	C	T	0.148111	1006
11	rs12283057	A	G	0.148111	1006
11	rs12277044	T	C	0.148111	1006
11	rs12277161	T	C	0.148111	1006
11	rs77878825	C	T	0.0477137	1006
11	rs77777233	G	T	0.0129225	1006
11	rs35277809	G	A	0.195825	1006
11	rs11821171	G	A	0.0477137	1006
11	rs7925079	C	T	0.148111	1006
11	rs11219854	T	C	0.195825	1006
11	rs35430302	A	G	0.148111	1006
11	rs4595559	G	A	0.348907	1006
11	rs6590111	G	A	0.763419	1006
11	rs73020322	T	G	0.0238569	1006
11	rs12280804	C	T	0.148111	1006
11	rs150962130	T	C	0.0208748	1006
11	rs12294043	A	G	0.148111	1006
11	rs57201073	A	G	0.148111	1006
11	rs61582745	G	C	0.148111	1006
11	rs56366810	G	A	0.153082	1006
11	rs12281284	G	A	0.148111	1006
11	rs12288226	T	G	0.149105	1006
11	rs147019474	C	G	0.0477137	1006
11	rs12281295	C	T	0.148111	1006
11	rs76230486	C	G	0.0477137	1006
11	rs12291636	T	A	0.148111	1006
11	rs61707693	A	G	0.0477137	1006
11	rs77578267	A	G	0.0894632	1006
11	rs11219856	T	C	0.148111	1006
11	rs77543339	T	C	0.0477137	1006
11	rs79060462	C	A	0.0477137	1006
11	rs11219857	G	T	0.195825	1006
11	rs116973683	G	A	0.0536779	1006
11	rs79201439	G	A	0.148111	1006
11	rs12282730	G	A	0.148111	1006
11	rs7121890	G	C	0.0536779	1006
11	rs74755020	G	A	0.0129225	1006
11	rs7943146	A	T	0.371769	1006
11	rs11501202	G	A	0.195825	1006
11	rs115657478	G	A	0.0477137	1006
11	rs11560865	G	T	0.0864811	1006
11	rs12796773	A	G	0.148111	1006
11	rs143001144	T	G	0.00596421	1006
11	rs73020324	G	A	0.0536779	1006
11	rs35011055	T	C	0.148111	1006
11	rs12289777	G	A	0.100398	1006
11	rs12276486	A	C	0.195825	1006
11	rs12786248	C	T	0.148111	1006
11	rs12786601	G	A	0.0477137	1006
11	rs77278950	T	C	0.100398	1006
11	rs78877904	G	A	0.148111	1006
11	rs118022432	G	A	0.0159046	1006
11	rs71474118	T	G	0.148111	1006
11	rs80318767	G	T	0.0477137	1006
11	rs78606923	T	C	0.0477137	1006
11	rs4936965	G	A	0.195825	1006
11	rs138175085	G	A	0.027833	1006
11	rs12794287	G	C	0.0477137	1006
11	rs7932003	G	A	0.100398	1006
11	rs76900500	A	T	0.0477137	1006
11	rs118068758	A	G	0.0208748	1006
11	rs4608089	C	T	0.987078	1006
11	rs4936966	G	A	0.195825	1006
11	rs71474119	A	G	0.148111	1006
11	rs60898321	G	A	0.148111	1006
11	rs140734106	A	G	0.00994036	1006
11	rs7112607	C	T	0.152087	1006
11	rs10750292	C	A	0.517893	1006
11	rs138945044	A	G	0.0208748	1006
11	rs4935900	T	A	0.774354	1006
11	rs12283908	G	A	0.148111	1006
11	rs4936967	C	T	0.371769	1006
11	rs61752520	A	G	0.0347913	1006
11	rs6590112	T	C	0.774354	1006
11	rs7125299	C	T	0.141153	1006
11	rs146512903	C	A	0.0119284	1006
11	rs10893312	G	C	0.00894632	1006
11	rs34571947	C	T	0.148111	1006
11	rs6590113	A	G	0.195825	1006
11	rs11605636	G	C	0.0864811	1006
11	rs7951202	C	A	0.195825	1006
11	rs11828569	T	C	0.0477137	1006
11	rs11219864	G	C	0.195825	1006
11	rs73020387	T	C	0.0536779	1006
11	rs78571498	A	C	0.0198807	1006
11	rs112084694	T	G	0.0308151	1006
11	rs7104096	G	T	0.196819	1006
11	rs4128483	C	T	0.0477137	1006
11	rs7479934	C	G	0.0477137	1006
11	rs35491056	G	A	0.195825	1006
11	rs35842070	G	C	0.195825	1006
11	rs12798603	C	T	0.195825	1006
11	rs139954282	G	A	0.0258449	1006
11	rs12271663	A	G	0.148111	1006
11	rs73020389	G	A	0.0636183	1006
11	rs66541935	C	T	0.084493	1006
11	rs7128290	A	G	0.148111	1006
11	rs12421808	T	A	0.0854871	1006
11	rs185515575	T	C	0.0159046	1006
11	rs75771396	T	C	0.0894632	1006
11	rs7102834	G	A	0.774354	1006
11	rs11827270	G	A	0.152087	1006
11	rs117614547	T	G	0.0367793	1006
11	rs6590114	G	C	0.148111	1006
11	rs6590115	A	G	0.148111	1006
11	rs12793774	T	C	0.148111	1006
11	rs57971088	C	T	0.152087	1006
11	rs4612816	G	A	0.717694	1006
11	rs76351190	G	A	0.0477137	1006
11	rs75976132	A	G	0.0506958	1006
11	rs71474121	A	T	0.0467197	1006
11	rs12286897	A	G	0.148111	1006
11	rs35971753	T	C	0.148111	1006
11	rs73020393	C	G	0.0536779	1006
11	rs114189844	G	A	0.0477137	1006
11	rs80354149	T	C	0.0129225	1006
11	rs73020397	T	C	0.0536779	1006
11	rs78480187	A	G	0.0228628	1006
11	rs117852948	A	G	0.0149105	1006
11	rs77678193	G	A	0.0477137	1006
11	rs71474124	G	C	0.148111	1006
11	rs11824217	A	G	0.0477137	1006
11	rs7108318	T	C	0.195825	1006
11	rs73020400	T	C	0.0536779	1006
11	rs35245013	G	A	0.195825	1006
11	rs12798269	G	C	0.148111	1006
11	rs12798514	G	T	0.148111	1006
11	rs61912663	G	A	0.124254	1006
11	rs112893803	C	T	0.0477137	1006
11	rs10893313	A	T	0.0854871	1006
11	rs185335001	C	T	0.00894632	1006
11	rs4353290	G	A	0.770378	1006
11	rs11219865	G	C	0.346918	1006
11	rs144543032	A	G	0.0129225	1006
11	rs80035622	T	C	0.0477137	1006
11	rs4936968	G	C	0.148111	1006
11	rs4245060	G	A	0.774354	1006
11	rs11219867	C	A	0.195825	1006
11	rs4341550	G	A	0.370775	1006
11	rs61912664	A	G	0.0168986	1006
11	rs34771077	A	G	0.149105	1006
11	rs73022306	G	T	0.0159046	1006
11	rs11219868	G	C	0.77336	1006
11	rs141494470	A	G	0.027833	1006
11	rs58690907	A	G	0.148111	1006
11	rs78171912	T	C	0.0477137	1006
11	rs4491243	C	T	0.0477137	1006
11	rs4936969	T	C	0.77336	1006
11	rs78011755	T	C	0.054672	1006
11	rs11219869	A	G	0.148111	1006
11	rs12285583	C	A	0.148111	1006
11	rs11219870	A	C	0.148111	1006
11	rs4935901	G	A	0.148111	1006
11	rs138280935	C	G	0.027833	1006
11	rs12294564	T	C	0.148111	1006
11	rs117381243	C	T	0.0168986	1006
11	rs7926532	G	A	0.148111	1006
11	rs7926447	C	T	0.148111	1006
11	rs7926334	A	G	0.148111	1006
11	rs12291214	G	A	0.301193	1006
11	rs143616760	A	G	0.0198807	1006
11	rs61912674	C	T	0.141153	1006
11	rs11825761	C	T	0.0477137	1006
11	rs112327321	A	G	0.0477137	1006
11	rs56160757	A	G	0.0357853	1006
11	rs73022310	A	G	0.0536779	1006
11	rs73022311	T	G	0.0536779	1006
11	rs73022313	A	G	0.0168986	1006
11	rs144350693	C	T	0.00695825	1006
11	rs11828896	T	C	0.0477137	1006
11	rs9971559	C	T	0.148111	1006
11	rs9971432	A	G	0.148111	1006
11	rs117728791	G	A	0.0357853	1006
11	rs11826610	C	T	0.153082	1006
11	rs10790719	C	T	0.370775	1006
11	rs10893314	G	A	0.195825	1006
11	rs56755053	G	T	0.152087	1006
11	rs76898367	G	C	0.0477137	1006
11	rs4271391	C	T	0.148111	1006
11	rs111979457	A	G	0.0477137	1006
11	rs7951936	T	C	0.148111	1006
11	rs4277126	C	T	0.0159046	1006
11	rs147382053	A	G	0.0427435	1006
11	rs148417772	T	C	0.0228628	1006
11	rs114881541	G	T	0.0536779	1006
11	rs4287349	G	A	0.055666	1006
11	rs112627123	T	A	0.0477137	1006
11	rs4581456	T	C	0.774354	1006
11	rs73620930	C	T	0.152087	1006
11	rs116852440	G	A	0.0149105	1006
11	rs140928367	G	A	0.028827	1006
11	rs4936971	T	C	0.148111	1006
11	rs114859528	C	T	0.0477137	1006
11	rs4936973	G	A	0.148111	1006
11	rs34902542	G	A	0.148111	1006
11	rs11518425	G	A	0.347913	1006
11	rs7939293	T	A	0.147117	1006
11	rs113051694	T	C	0.0894632	1006
11	rs4561225	G	C	0.774354	1006
11	rs60601301	G	A	0.152087	1006
11	rs12801929	G	C	0.0258449	1006
11	rs7118548	C	T	0.147117	1006
11	rs7107487	T	C	0.148111	1006
11	rs10790720	C	T	0.195825	1006
11	rs76239813	T	A	0.0149105	1006
11	rs4259837	C	T	0.147117	1006
11	rs4491235	G	A	0.346918	1006
11	rs10750293	G	A	0.718688	1006
11	rs12288066	A	G	0.147117	1006
11	rs10893316	T	C	0.0477137	1006
11	rs11219874	T	C	0.0874751	1006
11	rs10790721	G	T	0.346918	1006
11	rs56403202	T	C	0.152087	1006
11	rs15541	G	A	0.284294	1006
11	rs9787899	A	G	0.774354	1006
11	rs11219875	A	G	0.0477137	1006
11	rs12787778	G	A	0.147117	1006
11	rs113614261	G	A	0.0168986	1006
11	rs12800237	G	A	0.0457256	1006
11	rs60274412	G	T	0.152087	1006
11	rs4617604	T	G	0.148111	1006
11	rs4545563	G	T	0.147117	1006
11	rs192333580	C	T	0.0208748	1006
11	rs189987756	A	G	0.0526839	1006
11	rs76175866	G	A	0.0149105	1006
11	rs7103312	C	T	0.147117	1006
11	rs7103628	G	T	0.147117	1006
11	rs76126158	G	A	0.0228628	1006
11	rs56081331	C	A	0.152087	1006
11	rs34256606	T	G	0.148111	1006
11	rs117216550	A	G	0.0159046	1006
11	rs11823396	C	T	0.152087	1006
11	rs4936974	A	G	0.148111	1006
11	rs7116880	C	T	0.718688	1006
11	rs4936975	T	C	0.148111	1006
11	rs11825302	C	T	0.0477137	1006
11	rs12294094	T	C	0.147117	1006
11	rs11825960	C	G	0.0477137	1006
11	rs149984527	G	T	0.00596421	1006
11	rs12287399	G	C	0.148111	1006
11	rs11219878	G	A	0.195825	1006
11	rs3802806	C	T	0.147117	1006
11	rs117051325	T	C	0.00994036	1006
11	rs61912690	A	G	0.0417495	1006
11	rs4265609	G	A	0.147117	1006
11	rs4271392	G	A	0.147117	1006
11	rs74668921	G	A	0.0487078	1006
11	rs76464443	G	C	0.22664	1006
11	rs7945081	T	C	0.147117	1006
11	rs73022339	A	G	0.0536779	1006
11	rs11219880	G	A	0.0477137	1006
11	rs34893985	G	A	0.147117	1006
11	rs11219881	T	C	0.0477137	1006
11	rs78787269	T	C	0.054672	1006
11	rs11825813	G	A	0.154076	1006
11	rs73022396	C	T	0.0536779	1006
11	rs73022399	A	G	0.0536779	1006
11	rs6590121	T	G	0.924453	1006
11	rs11820228	T	C	0.151093	1006
11	rs6590122	G	A	0.915507	1006
11	rs4078355	G	A	0.194831	1006
11	rs7936890	G	T	0.0228628	1006
11	rs7952332	T	C	0.739563	1006
11	rs80263821	G	C	0.0497018	1006
11	rs139503996	C	G	0.0447316	1006
11	rs73625329	C	G	0.0168986	1006
11	rs12791554	C	T	0.168986	1006
11	rs11820425	G	A	0.201789	1006
11	rs73022402	G	A	0.0536779	1006
11	rs151215252	G	T	0.0258449	1006
11	rs7128218	C	A	0.15507	1006
11	rs6590123	A	G	0.15507	1006
11	rs7924354	G	T	0.219682	1006
11	rs6590124	T	C	0.356859	1006
11	rs78046052	A	G	0.0487078	1006
11	rs11219886	T	A	0.0497018	1006
11	rs12293971	C	T	0.196819	1006
11	rs11824248	A	G	0.15507	1006
11	rs11824271	A	G	0.15507	1006
11	rs35705578	T	G	0.0477137	1006
11	rs36062969	G	A	0.196819	1006
11	rs4935903	T	C	0.200795	1006
11	rs73024303	G	A	0.054672	1006
11	rs55744924	G	A	0.027833	1006
11	rs118040900	C	G	0.0357853	1006
11	rs12798119	G	A	0.028827	1006
11	rs3924406	A	G	0.204771	1006
11	rs58206650	A	C	0.202783	1006
11	rs75743586	A	G	0.202783	1006
11	rs34906270	G	A	0.202783	1006
11	rs73024304	C	T	0.054672	1006
11	rs12289616	A	G	0.201789	1006
11	rs117367077	C	T	0.027833	1006
11	rs12276686	C	T	0.151093	1006
11	rs78793716	G	A	0.0497018	1006
11	rs73024305	G	C	0.05666	1006
11	rs11219888	C	T	0.152087	1006
11	rs143284521	G	A	0.00894632	1006
11	rs75775903	C	T	0.0497018	1006
11	rs12287383	T	G	0.200795	1006
11	rs12280621	G	A	0.198807	1006
11	rs7935932	C	T	0.027833	1006
11	rs73024307	G	C	0.054672	1006
11	rs146033183	C	G	0.0168986	1006
11	rs7939765	A	G	0.724652	1006
11	rs113203115	A	G	0.0208748	1006
11	rs7943255	C	T	0.0705765	1006
11	rs73625341	C	A	0.0298211	1006
11	rs7108269	T	C	0.196819	1006
11	rs61912691	A	G	0.083499	1006
11	rs61912692	C	T	0.193837	1006
11	rs12276292	C	A	0.263419	1006
11	rs12276295	C	T	0.263419	1006
11	rs7103889	G	A	0.135189	1006
11	rs12276396	C	G	0.263419	1006
11	rs12289510	A	G	0.532803	1006
11	rs61912693	C	A	0.083499	1006
11	rs12276567	G	A	0.263419	1006
11	rs55752830	A	G	0.375746	1006
11	rs77657184	T	C	0.0387674	1006
11	rs56350429	C	G	0.371769	1006
11	rs76405540	G	A	0.0636183	1006
11	rs4074186	T	C	0.280318	1006
11	rs4074187	G	A	0.279324	1006
11	rs7949048	T	C	0.651093	1006
11	rs73024313	G	A	0.264414	1006
11	rs4477450	A	G	0.651093	1006
11	rs7949385	T	C	0.196819	1006
11	rs117802483	G	A	0.0337972	1006
11	rs33932952	C	T	0.191849	1006
11	rs73024314	C	T	0.0616302	1006
11	rs55889403	A	G	0.22167	1006
11	rs56367722	T	C	0.137177	1006
11	rs10893317	C	T	0.190855	1006
11	rs7938473	A	G	0.620278	1006
11	rs78263502	C	T	0.0606362	1006
11	rs7938776	C	G	0.430417	1006
11	rs75936200	T	C	0.0238569	1006
11	rs112513477	C	T	0.0417495	1006
11	rs11219890	T	C	0.213718	1006
11	rs4614465	G	A	0.0526839	1006
11	rs75801851	T	C	0.213718	1006
11	rs4396301	C	G	0.560636	1006
11	rs80234991	A	G	0.0616302	1006
11	rs78952857	A	G	0.0616302	1006
11	rs116267462	C	T	0.0616302	1006
11	rs112934278	C	T	0.0238569	1006
11	rs7950127	G	C	0.715706	1006
11	rs10750294	T	C	0.7167	1006
11	rs61912696	G	A	0.213718	1006
11	rs11605560	C	T	0.21173	1006
11	rs7950682	A	G	0.646123	1006
11	rs10437702	G	C	0.0666004	1006
11	rs11219892	C	T	0.21173	1006
11	rs117979535	A	G	0.0159046	1006
11	rs11219893	A	C	0.645129	1006
11	rs948270	A	G	0.62326	1006
11	rs948269	G	C	0.157058	1006
11	rs4936976	G	C	0.715706	1006
11	rs144576745	G	C	0.0337972	1006
11	rs948268	T	C	0.621272	1006
11	rs7930616	C	T	0.40159	1006
11	rs3824925	C	T	0.192843	1006
11	rs3802807	G	A	0.0616302	1006
11	rs34947287	G	A	0.0178926	1006
11	rs3808995	C	T	0.633201	1006
11	rs138564798	C	T	0.0248509	1006
11	rs3808996	C	T	0.0725646	1006
11	rs74932866	T	G	0.0238569	1006
11	rs7102170	G	A	0.204771	1006
11	rs6590125	T	G	0.668986	1006
11	rs78868887	G	A	0.0347913	1006
11	rs12418284	G	A	0.0745527	1006
11	rs144699668	C	G	0.0139165	1006
11	rs6590126	T	C	0.580517	1006
11	rs7944192	T	C	0.217694	1006
11	rs6590127	A	G	0.225646	1006
11	rs6590128	A	G	0.750497	1006
11	rs7929462	C	T	0.437376	1006
11	rs146696496	A	G	0.0149105	1006
11	rs3802808	A	G	0.748509	1006
11	rs7110840	G	C	0.749503	1006
11	rs3802809	T	C	0.748509	1006
11	rs3824926	C	T	0.73161	1006
11	rs10750295	G	A	0.732604	1006
11	rs4936977	T	C	0.732604	1006
11	rs73024339	G	A	0.116302	1006
11	rs7111168	A	G	0.732604	1006
11	rs4936978	T	C	0.73161	1006
11	rs7111308	A	G	0.732604	1006
11	rs6590129	C	T	0.732604	1006
11	rs7937112	G	T	0.732604	1006
11	rs7936882	A	G	0.732604	1006
11	rs111795737	A	G	0.027833	1006
11	rs4936979	G	C	0.950298	1006
11	rs10893318	A	C	0.269384	1006
11	rs10790722	C	T	0.49006	1006
11	rs7116245	G	A	0.128231	1006
11	rs7116152	C	T	0.128231	1006
11	rs7119150	A	G	0.128231	1006
11	rs12786053	G	A	0.0397614	1006
11	rs7119377	C	T	0.128231	1006
11	rs12146425	A	G	0.125249	1006
11	rs10893319	C	T	0.60338	1006
11	rs12146636	T	C	0.124254	1006
11	rs12146637	T	C	0.129225	1006
11	rs12146563	C	T	0.129225	1006
11	rs7928268	T	C	0.735586	1006
11	rs7941760	G	A	0.605368	1006
11	rs12146642	T	C	0.128231	1006
11	rs10790723	C	T	0.60338	1006
11	rs148649329	C	T	0.0119284	1006
11	rs10893320	A	G	0.939364	1006
11	rs10893321	G	A	0.513917	1006
11	rs6590132	T	C	0.734592	1006
11	rs2155662	G	A	0.0705765	1006
11	rs1048592	C	G	0.464215	1006
11	rs4245061	T	C	0.734592	1006
11	rs4935904	A	T	0.10835	1006
11	rs117517512	C	T	0.0139165	1006
11	rs11219897	C	T	0.0685885	1006
11	rs10790724	T	C	0.734592	1006
11	rs11219898	T	C	0.218688	1006
11	rs73615727	A	G	0.0337972	1006
11	rs73615728	T	A	0.0705765	1006
11	rs7108003	T	C	0.738569	1006
11	rs61910972	C	A	0.0188867	1006
11	rs7030	G	T	0.310139	1006
11	rs1043821	T	A	0.465209	1006
11	rs3737350	A	G	0.465209	1006
11	rs2186888	G	A	0.269384	1006
11	rs7948603	G	T	0.0337972	1006
11	rs2276084	A	G	0.464215	1006
11	rs2276085	G	A	0.774354	1006
11	rs11219900	A	G	0.207753	1006
11	rs2276086	A	G	0.465209	1006
11	rs2276087	A	T	0.465209	1006
11	rs10893322	G	A	0.269384	1006
11	rs7117100	T	G	0.469185	1006
11	rs11219901	A	C	0.285288	1006
11	rs7931620	A	G	0.738569	1006
11	rs7931744	A	G	0.774354	1006
11	rs12794619	C	T	0.0397614	1006
11	rs14065	A	G	0.724652	1006
11	rs2155663	C	T	0.765408	1006
11	rs2155664	A	G	0.72664	1006
11	rs2155665	T	C	0.766402	1006
11	rs117345804	G	A	0.00596421	1006
11	rs2155666	T	C	0.767396	1006
11	rs7118508	G	A	0.456262	1006
11	rs7118772	G	A	0.44831	1006
11	rs2186890	C	T	0.342942	1006
11	rs56348411	C	T	0.223658	1006
11	rs10893325	G	A	0.38171	1006
11	rs117102510	T	C	0.0159046	1006
11	rs10893326	C	T	0.158052	1006
11	rs10893327	G	A	0.159046	1006
11	rs6590133	A	G	0.22664	1006
11	rs7952300	A	G	0.22664	1006
11	rs12574705	C	A	0.441352	1006
11	rs76658888	A	G	0.0367793	1006
11	rs7128296	T	G	0.445328	1006
11	rs11219903	A	C	0.181909	1006
11	rs7112560	C	T	0.666998	1006
11	rs7129315	T	C	0.445328	1006
11	rs117401672	G	T	0.00994036	1006
11	rs117675285	G	C	0.0159046	1006
11	rs2186889	T	G	0.919483	1006
11	rs7121284	C	A	0.215706	1006
11	rs7121692	A	G	0.671968	1006
11	rs7110691	T	C	0.224652	1006
11	rs7110698	T	C	0.27833	1006
11	rs7110831	T	C	0.502982	1006
11	rs7125728	G	A	0.502982	1006
11	rs7125540	A	C	0.224652	1006
11	rs7111592	T	C	0.502982	1006
11	rs192732963	C	A	0.0119284	1006
11	rs79656914	T	C	0.0248509	1006
11	rs1320671	T	G	0.502982	1006
11	rs11219905	T	C	0.173956	1006
11	rs3802810	A	G	0.225646	1006
11	rs10893329	A	G	0.398608	1006
11	rs73012301	A	G	0.0248509	1006
11	rs11219906	C	T	0.16998	1006
11	rs79406158	A	C	0.225646	1006
11	rs10893330	T	G	0.16998	1006
11	rs150319935	G	A	0.0129225	1006
11	rs137893250	A	T	0.0208748	1006
11	rs78589765	G	A	0.0258449	1006
11	rs920485	A	G	0.225646	1006
11	rs920486	G	A	0.22664	1006
11	rs669949	C	T	0.170974	1006
11	rs75894532	G	T	0.0218688	1006
11	rs663734	C	T	0.661034	1006
11	rs76011280	T	C	0.0367793	1006
11	rs55930532	A	G	0.0457256	1006
11	rs12576180	C	T	0.224652	1006
11	rs12576211	G	A	0.222664	1006
11	rs606567	A	G	0.173956	1006
11	rs649457	A	G	0.663022	1006
11	rs950133	T	C	0.0745527	1006
11	rs74882341	A	T	0.101392	1006
11	rs57050461	A	G	0.0139165	1006
11	rs76059720	C	A	0.028827	1006
11	rs186931046	A	C	0.027833	1006
11	rs75363050	G	A	0.028827	1006
11	rs609192	A	G	0.516899	1006
11	rs608777	G	A	0.152087	1006
11	rs608393	G	A	0.254473	1006
11	rs607413	T	C	0.152087	1006
11	rs113038522	C	T	0.0506958	1006
11	rs79076233	C	T	0.0636183	1006
11	rs594363	C	G	0.138171	1006
11	rs597382	T	C	0.483101	1006
11	rs599523	T	C	0.145129	1006
11	rs688373	T	C	0.482107	1006
11	rs56410627	C	T	0.17992	1006
11	rs7119367	A	T	0.180915	1006
11	rs7119664	G	A	0.180915	1006
11	rs75418063	G	A	0.0666004	1006
11	rs34756886	A	G	0.0914513	1006
11	rs11606891	T	C	0.17992	1006
11	rs687459	A	T	0.145129	1006
11	rs4935905	T	C	0.0854871	1006
11	rs582240	C	T	0.210736	1006
11	rs659415	A	G	0.302187	1006
11	rs659472	A	C	0.2167	1006
11	rs71474132	G	A	0.0188867	1006
11	rs10893331	A	G	0.302187	1006
11	rs2439471	A	G	0.483101	1006
11	rs74452094	G	A	0.0636183	1006
11	rs59462019	T	C	0.0854871	1006
11	rs10893332	C	T	0.145129	1006
11	rs4936981	G	A	0.0666004	1006
11	rs185747053	G	A	0.00894632	1006
11	rs627090	C	T	0.146123	1006
11	rs626644	T	C	0.301193	1006
11	rs4935906	A	T	0.083499	1006
11	rs71474133	A	G	0.0188867	1006
11	rs61910986	G	A	0.0337972	1006
11	rs4936982	C	T	0.0636183	1006
11	rs597900	C	T	0.138171	1006
11	rs146124962	T	G	0.00596421	1006
11	rs75297808	A	G	0.0636183	1006
11	rs12804139	C	T	0.0188867	1006
11	rs117738582	G	A	0.0308151	1006
11	rs731905	T	G	0.210736	1006
11	rs7117508	T	C	0.0884692	1006
11	rs12787513	G	A	0.0188867	1006
11	rs1284109	C	T	0.276342	1006
11	rs12270935	T	C	0.0715706	1006
11	rs10893333	G	T	0.21173	1006
11	rs113711730	A	G	0.0188867	1006
11	rs36150393	A	T	0.0188867	1006
11	rs4936983	T	G	0.0964215	1006
11	rs10790725	T	C	0.210736	1006
11	rs585977	G	A	0.210736	1006
11	rs11219916	A	G	0.0705765	1006
11	rs78168465	C	A	0.0636183	1006
11	rs77411432	G	A	0.0646123	1006
11	rs653552	A	G	0.218688	1006
11	rs60943855	A	G	0.0715706	1006
11	rs666051	T	C	0.491054	1006
11	rs601813	A	G	0.125249	1006
11	rs636743	A	T	0.125249	1006
11	rs638896	T	C	0.138171	1006
11	rs140302585	A	T	0.00994036	1006
11	rs59870618	A	G	0.206759	1006
11	rs57847578	A	T	0.240557	1006
11	rs12574048	G	A	0.0795229	1006
11	rs11219919	G	A	0.569583	1006
11	rs74844643	G	A	0.0685885	1006
11	rs61910987	A	G	0.0377734	1006
11	rs677247	A	G	0.563618	1006
11	rs679564	C	T	0.22664	1006
11	rs73615771	A	G	0.0377734	1006
11	rs583820	A	G	0.223658	1006
11	rs61910988	C	T	0.0367793	1006
11	rs145062286	G	A	0.027833	1006
11	rs599150	A	C	0.670974	1006
11	rs608256	G	A	0.260437	1006
11	rs609550	A	C	0.565606	1006
11	rs10893335	A	G	0.564612	1006
11	rs11823885	C	G	0.40159	1006
11	rs2919475	G	A	0.479125	1006
11	rs141603554	C	T	0.0258449	1006
11	rs146734016	G	T	0.00994036	1006
11	rs35370192	C	T	0.301193	1006
11	rs11219922	G	C	0.360835	1006
11	rs11219923	T	G	0.307157	1006
11	rs11219924	T	C	0.303181	1006
11	rs12361843	C	T	0.303181	1006
11	rs79351148	G	A	0.0397614	1006
11	rs77639976	A	G	0.0407555	1006
11	rs11219925	T	C	0.343936	1006
11	rs76388567	G	A	0.0397614	1006
11	rs11219926	C	T	0.303181	1006
11	rs734434	A	G	0.60338	1006
11	rs12362574	C	T	0.303181	1006
11	rs11219927	C	G	0.346918	1006
11	rs633810	T	C	0.887674	1006
11	rs61910992	C	T	0.303181	1006
11	rs666123	G	A	0.176938	1006
11	rs666120	T	A	0.176938	1006
11	rs35191769	C	T	0.302187	1006
11	rs34814599	G	A	0.302187	1006
11	rs9666844	G	A	0.602386	1006
11	rs79095686	C	A	0.026839	1006
11	rs146910493	C	T	0.0139165	1006
11	rs11820429	A	G	0.302187	1006
11	rs11219928	G	A	0.00994036	1006
11	rs56291962	C	T	0.346918	1006
11	rs7949533	G	A	0.346918	1006
11	rs56216988	T	G	0.342942	1006
11	rs10893336	A	C	0.602386	1006
11	rs67579140	T	A	0.300199	1006
11	rs35355295	A	G	0.302187	1006
11	rs61910998	G	C	0.300199	1006
11	rs12789521	C	T	0.301193	1006
11	rs7929346	G	A	0.0904573	1006
11	rs568433239	A	G	0.00298211	1006
11	rs188520150	C	T	0.026839	1006
11	rs11219930	A	G	0.301193	1006
11	rs12292325	G	A	0.0407555	1006
11	rs117368845	C	T	0.0188867	1006
11	rs77838060	T	C	0.028827	1006
11	rs7107999	T	C	0.0904573	1006
11	rs7108303	T	C	0.0904573	1006
11	rs7122628	A	T	0.0904573	1006
11	rs7123109	G	A	0.0904573	1006
11	rs11219933	C	T	0.0914513	1006
11	rs115896187	C	T	0.0914513	1006
11	rs7123127	C	T	0.0904573	1006
11	rs12293051	T	A	0.0904573	1006
11	rs7126999	G	C	0.0904573	1006
11	rs7112630	T	C	0.0904573	1006
11	rs116783327	A	C	0.0467197	1006
11	rs34739145	C	T	0.393638	1006
11	rs682980	G	A	0.88668	1006
11	rs34228175	A	G	0.291252	1006
11	rs116323742	C	T	0.0457256	1006
11	rs61511084	C	G	0.292247	1006
11	rs10790726	T	G	0.383698	1006
11	rs7935797	A	G	0.384692	1006
11	rs148262675	C	T	0.0457256	1006
11	rs67935566	A	T	0.291252	1006
11	rs1467978	A	C	0.379722	1006
11	rs1467977	A	G	0.287276	1006
11	rs12798825	C	T	0.649105	1006
11	rs56041082	G	C	0.0188867	1006
11	rs4387361	G	A	0.286282	1006
11	rs76665705	G	A	0.028827	1006
11	rs35297449	G	A	0.286282	1006
11	rs78223298	G	C	0.0407555	1006
11	rs11600802	C	T	0.270378	1006
11	rs11219938	C	T	0.274354	1006
11	rs79787595	G	A	0.0854871	1006
11	rs2509449	G	A	0.199801	1006
11	rs56243945	G	T	0.289264	1006
11	rs34415533	C	T	0.289264	1006
11	rs11219939	C	A	0.0914513	1006
11	rs10893337	G	A	0.28827	1006
11	rs55835149	C	T	0.377734	1006
11	rs35807852	G	T	0.292247	1006
11	rs11219942	C	T	0.289264	1006
11	rs2186891	A	G	0.292247	1006
11	rs1971836	G	A	0.292247	1006
11	rs4572150	C	T	0.359841	1006
11	rs11219943	C	T	0.289264	1006
11	rs12293190	A	C	0.0874751	1006
11	rs11219944	G	A	0.292247	1006
11	rs61911006	A	T	0.28827	1006
11	rs11219945	C	T	0.359841	1006
11	rs11219946	G	A	0.360835	1006
11	rs11219947	G	A	0.360835	1006
11	rs11824055	G	A	0.358847	1006
11	rs10790727	G	C	0.285288	1006
11	rs73015938	T	C	0.292247	1006
11	rs67250242	C	T	0.301193	1006
11	rs75250720	T	C	0.0318091	1006
11	rs78795068	G	C	0.0487078	1006
11	rs78510879	G	A	0.0487078	1006
11	rs4936985	C	T	0.27336	1006
11	rs4935907	T	C	0.27336	1006
11	rs12790049	C	T	0.324056	1006
11	rs111741902	G	A	0.0497018	1006
11	rs11219949	G	T	0.274354	1006
11	rs61087644	A	T	0.0497018	1006
11	rs149696829	C	A	0.027833	1006
11	rs79353127	T	C	0.0516899	1006
11	rs10893341	G	A	0.640159	1006
11	rs35549817	T	G	0.537773	1006
11	rs2014365	A	G	0.0894632	1006
11	rs117651246	C	G	0.0159046	1006
11	rs59655843	C	T	0.0188867	1006
11	rs12224215	C	T	0.446322	1006
11	rs12224217	C	A	0.444334	1006
11	rs4936986	C	A	0.445328	1006
11	rs7123756	C	A	0.444334	1006
11	rs7109490	T	C	0.444334	1006
11	rs626475	G	A	0.200795	1006
11	rs688924	G	A	0.200795	1006
11	rs688027	A	G	0.0178926	1006
11	rs4936987	T	C	0.442346	1006
11	rs4935908	C	G	0.442346	1006
11	rs4935909	A	G	0.439364	1006
11	rs4936988	A	G	0.281312	1006
11	rs2439473	G	A	0.217694	1006
11	rs140625238	A	G	0.0168986	1006
11	rs145682062	G	T	0.0119284	1006
11	rs590211	A	G	0.640159	1006
11	rs11219955	G	A	0.429423	1006
11	rs77920375	C	T	0.0417495	1006
11	rs606960	G	C	0.208748	1006
11	rs118169087	C	T	0.0109344	1006
11	rs629322	C	T	0.210736	1006
11	rs140300236	T	C	0.0218688	1006
11	rs615892	C	T	0.210736	1006
11	rs614972	G	A	0.209742	1006
11	rs614573	G	A	0.210736	1006
11	rs11602168	G	A	0.0188867	1006
11	rs11219957	A	G	0.429423	1006
11	rs12787355	G	T	0.12326	1006
11	rs74474597	A	G	0.0168986	1006
11	rs3016694	G	A	0.659046	1006
11	rs662809	C	T	0.207753	1006
11	rs661923	T	C	0.659046	1006
11	rs77928709	G	C	0.0188867	1006
11	rs4936991	C	A	0.430417	1006
11	rs4935910	G	A	0.430417	1006
11	rs645219	G	T	0.659046	1006
11	rs633745	G	A	0.207753	1006
11	rs633662	C	T	0.207753	1006
11	rs632872	A	C	0.640159	1006
11	rs611731	G	A	0.659046	1006
11	rs630206	T	C	0.640159	1006
11	rs10893347	C	T	0.308151	1006
11	rs596137	A	C	0.659046	1006
11	rs77902735	C	T	0.0188867	1006
11	rs603351	G	A	0.222664	1006
11	rs583968	A	T	0.640159	1006
11	rs602016	C	T	0.208748	1006
11	rs112802932	G	A	0.00695825	1006
11	rs600702	G	T	0.208748	1006
11	rs7927713	A	G	0.431412	1006
11	rs7927951	A	T	0.12326	1006
11	rs117245449	C	T	0.0168986	1006
11	rs10893348	C	T	0.430417	1006
11	rs144912677	T	G	0.0218688	1006
11	rs12576201	C	G	0.0198807	1006
11	rs117350238	G	C	0.028827	1006
11	rs664851	C	T	0.205765	1006
11	rs603882	A	G	0.205765	1006
11	rs664434	G	C	0.201789	1006
11	rs664385	A	C	0.202783	1006
11	rs116977980	G	T	0.0208748	1006
11	rs651124	G	T	0.202783	1006
11	rs117843689	T	C	0.0149105	1006
11	rs686277	A	G	0.202783	1006
11	rs58701235	T	C	0.0198807	1006
11	rs617325	A	G	0.66998	1006
11	rs11219968	G	A	0.260437	1006
11	rs12269989	T	C	0.0198807	1006
11	rs12276233	A	G	0.0198807	1006
11	rs7103543	C	A	0.467197	1006
11	rs631953	G	A	0.202783	1006
11	rs7103923	A	G	0.206759	1006
11	rs7104313	C	A	0.185885	1006
11	rs634554	C	A	0.667992	1006
11	rs648090	A	G	0.675944	1006
11	rs589839	T	C	0.219682	1006
11	rs685664	T	C	0.220676	1006
11	rs4936992	T	C	0.454274	1006
11	rs4936993	G	A	0.186879	1006
11	rs681452	C	A	0.408549	1006
11	rs665146	C	T	0.410537	1006
11	rs665502	T	C	0.22167	1006
11	rs670182	G	T	0.22167	1006
11	rs7938677	A	G	0.185885	1006
11	rs1078531	G	A	0.188867	1006
11	rs1078532	G	A	0.188867	1006
11	rs893973	C	A	0.188867	1006
11	rs6590135	A	G	0.188867	1006
11	rs2874374	A	G	0.188867	1006
11	rs6590136	A	G	0.188867	1006
11	rs2015290	T	C	0.188867	1006
11	rs1808861	G	C	0.188867	1006
11	rs585926	A	G	0.412525	1006
11	rs585974	A	G	0.412525	1006
11	rs652445	C	T	0.412525	1006
11	rs79244696	C	T	0.0129225	1006
11	rs639863	A	G	0.412525	1006
11	rs36015256	T	C	0.0149105	1006
11	rs599943	C	T	0.412525	1006
11	rs7111751	T	A	0.186879	1006
11	rs601414	C	T	0.406561	1006
11	rs636997	A	G	0.407555	1006
11	rs10893349	G	T	0.267396	1006
11	rs624747	G	T	0.407555	1006
11	rs614265	A	C	0.676938	1006
11	rs615112	G	C	0.407555	1006
11	rs623432	G	A	0.407555	1006
11	rs141819505	G	T	0.0109344	1006
11	rs622509	A	C	0.408549	1006
11	rs627711	T	C	0.407555	1006
11	rs117145977	C	T	0.0576541	1006
11	rs630018	A	C	0.408549	1006
11	rs78136034	T	C	0.0367793	1006
11	rs679601	T	C	0.407555	1006
11	rs10790728	T	C	0.269384	1006
11	rs595010	T	C	0.408549	1006
11	rs680926	C	A	0.408549	1006
11	rs681017	C	G	0.407555	1006
11	rs681864	C	G	0.676938	1006
11	rs593290	G	A	0.408549	1006
11	rs683298	T	C	0.407555	1006
11	rs586515	T	C	0.407555	1006
11	rs140814195	G	A	0.0308151	1006
11	rs587062	A	G	0.407555	1006
11	rs688554	C	T	0.407555	1006
11	rs587421	G	A	0.214712	1006
11	rs11219971	T	C	0.275348	1006
11	rs687237	A	G	0.407555	1006
11	rs588855	C	G	0.407555	1006
11	rs658641	G	C	0.2167	1006
11	rs590219	C	T	0.2167	1006
11	rs12793744	G	T	0.191849	1006
11	rs655879	A	C	0.2167	1006
11	rs74529707	C	T	0.0248509	1006
11	rs11603425	T	C	0.274354	1006
11	rs4936994	G	C	0.190855	1006
11	rs618888	T	G	0.680915	1006
11	rs10893350	G	C	0.274354	1006
11	rs4936995	C	A	0.190855	1006
11	rs12808899	T	C	0.190855	1006
11	rs12788937	G	A	0.190855	1006
11	rs35408135	G	A	0.0208748	1006
11	rs647737	C	T	0.709742	1006
11	rs601589	T	C	0.704771	1006
11	rs78412049	G	A	0.0198807	1006
11	rs77634629	A	C	0.0228628	1006
11	rs4936996	T	C	0.193837	1006
11	rs4935911	G	A	0.170974	1006
11	rs117429518	G	A	0.0238569	1006
11	rs34457642	A	T	0.16998	1006
11	rs7130811	C	G	0.195825	1006
11	rs12788338	C	T	0.0159046	1006
11	rs1025812	C	G	0.16998	1006
11	rs11219974	A	G	0.193837	1006
11	rs117687290	C	T	0.0129225	1006
11	rs61911056	A	T	0.16998	1006
11	rs75316500	C	T	0.00994036	1006
11	rs4936997	C	T	0.16998	1006
11	rs138384307	G	A	0.00795229	1006
11	rs4935912	T	G	0.16998	1006
11	rs79125907	G	A	0.0228628	1006
11	rs35183670	G	A	0.16998	1006
11	rs58822854	G	T	0.0218688	1006
11	rs12791760	T	C	0.171968	1006
11	rs34140247	G	A	0.170974	1006
11	rs12797405	G	A	0.170974	1006
11	rs12286346	G	A	0.193837	1006
11	rs61912973	C	T	0.170974	1006
11	rs6590139	G	A	0.171968	1006
11	rs12787799	T	C	0.170974	1006
11	rs12787088	G	A	0.171968	1006
11	rs7928369	C	T	0.710736	1006
11	rs4936998	C	T	0.170974	1006
11	rs79661596	A	G	0.028827	1006
11	rs76228585	C	T	0.028827	1006
11	rs61912974	G	A	0.0308151	1006
11	rs10790729	T	C	0.219682	1006
11	rs61912977	C	A	0.170974	1006
11	rs7107770	G	C	0.171968	1006
11	rs2114207	A	G	0.203777	1006
11	rs7124337	T	C	0.202783	1006
11	rs7124580	T	C	0.202783	1006
11	rs144442569	A	T	0.0188867	1006
11	rs11219978	T	C	0.0318091	1006
11	rs79760592	G	T	0.0685885	1006
11	rs4935913	C	G	0.170974	1006
11	rs7942878	G	A	0.708748	1006
11	rs35408472	T	C	0.172962	1006
11	rs80140339	T	A	0.0298211	1006
11	rs35969480	G	A	0.159046	1006
11	rs66970478	C	G	0.158052	1006
11	rs61912980	T	C	0.159046	1006
11	rs61912981	G	A	0.158052	1006
11	rs67012209	G	A	0.158052	1006
11	rs35205839	G	A	0.158052	1006
11	rs35054925	T	C	0.159046	1006
11	rs34361497	C	T	0.158052	1006
11	rs4935914	C	G	0.159046	1006
11	rs4935915	G	C	0.158052	1006
11	rs4936999	A	C	0.158052	1006
11	rs4935916	G	A	0.158052	1006
11	rs61912983	A	G	0.159046	1006
11	rs34573992	T	C	0.159046	1006
11	rs35447666	G	T	0.158052	1006
11	rs117475167	G	A	0.027833	1006
11	rs35459519	C	T	0.158052	1006
11	rs34692341	T	C	0.158052	1006
11	rs61912987	C	T	0.158052	1006
11	rs35584166	C	T	0.189861	1006
11	rs139756218	A	G	0.0109344	1006
11	rs10893351	T	A	0.0318091	1006
11	rs10893352	G	T	0.0318091	1006
11	rs12271670	G	A	0.028827	1006
11	rs66665027	A	G	0.162028	1006
11	rs11219981	G	A	0.227634	1006
11	rs34868999	G	A	0.188867	1006
11	rs34332033	C	T	0.201789	1006
11	rs1893186	A	G	0.240557	1006
11	rs1893185	T	C	0.240557	1006
11	rs1893184	A	G	0.242545	1006
11	rs1893183	C	T	0.241551	1006
11	rs183809631	G	A	0.0149105	1006
11	rs142721059	T	A	0.0178926	1006
11	rs12575959	T	C	0.230616	1006
```
