## Supplementary material for "Characterization of shared and ancestry-specific signals driving complex traits using multi-ancestry fine-mapping": s1_ref.bim

```
11	rs2466664	0	124113002	A	G
11	rs3109809	0	124113123	A	G
11	rs2466663	0	124113181	C	G
11	rs2512273	0	124113562	A	G
11	rs2512270	0	124113590	A	T
11	rs2512267	0	124113690	G	A
11	rs2512262	0	124113769	G	T
11	rs2512224	0	124114107	G	A
11	rs2512217	0	124114243	G	A
11	rs2466661	0	124114286	A	T
11	rs11219526	0	124114644	C	T
11	rs2512307	0	124114717	C	T
11	rs149212836	0	124114873	A	G
11	rs17771860	0	124115001	G	C
11	rs2466660	0	124115143	G	C
11	rs17128611	0	124115334	T	A
11	rs2512276	0	124115370	C	G
11	rs11219527	0	124115494	G	A
11	rs2466659	0	124115550	C	T
11	rs11219528	0	124115560	G	A
11	rs12289384	0	124115634	A	G
11	rs12276326	0	124115725	C	T
11	rs76280891	0	124115733	A	C
11	rs12785484	0	124115937	C	T
11	rs10790658	0	124116898	A	C
11	rs2466638	0	124117017	A	G
11	rs2512231	0	124117267	G	A
11	rs2512232	0	124117441	T	G
11	rs2466639	0	124117516	C	G
11	rs2512233	0	124117521	T	C
11	rs12363393	0	124117562	A	T
11	rs2466640	0	124117593	C	T
11	rs2512234	0	124117674	G	C
11	rs2512235	0	124117728	T	C
11	rs2466641	0	124117729	G	A
11	rs2512236	0	124117897	T	A
11	rs2466642	0	124118020	A	G
11	rs11219530	0	124118080	C	T
11	rs76475393	0	124118251	A	G
11	rs2466643	0	124118266	C	T
11	rs2466644	0	124118269	G	T
11	rs11219532	0	124118578	C	T
11	rs2466645	0	124118631	A	G
11	rs10893188	0	124118817	G	T
11	rs79573026	0	124118986	A	C
11	rs7946143	0	124118988	G	A
11	rs7946063	0	124119141	A	G
11	rs77517923	0	124119203	A	G
11	rs11219533	0	124119298	T	A
11	rs11219534	0	124119351	G	A
11	rs10893189	0	124119512	A	T
11	rs11219535	0	124119565	G	A
11	rs2466702	0	124119766	A	G
11	rs2466703	0	124119917	C	T
11	rs2466704	0	124120058	G	A
11	rs10893190	0	124120202	T	C
11	rs2512239	0	124120302	A	G
11	rs2512240	0	124120338	A	C
11	rs12099154	0	124120821	T	C
11	rs4268525	0	124121199	G	C
11	rs2466706	0	124121402	A	C
11	rs10893191	0	124121469	C	A
11	rs2512241	0	124121853	T	A
11	rs2512242	0	124122019	T	C
11	rs2466707	0	124122022	A	G
11	rs2466708	0	124122103	G	A
11	rs2512243	0	124122107	G	A
11	rs2512244	0	124122285	T	C
11	rs2466709	0	124122331	T	C
11	rs2512246	0	124122574	C	T
11	rs2466710	0	124122631	C	T
11	rs2466711	0	124123015	T	G
11	rs2466712	0	124123062	A	G
11	rs11219536	0	124123105	T	C
11	rs138069467	0	124123684	A	G
11	rs2466713	0	124124052	A	T
11	rs2466714	0	124124103	G	C
11	rs2466715	0	124124299	T	A
11	rs2466716	0	124124455	C	T
11	rs11599947	0	124124483	A	G
11	rs4556547	0	124124775	A	G
11	rs2466717	0	124124859	A	G
11	rs12224218	0	124124924	C	A
11	rs2466718	0	124125127	G	A
11	rs2512247	0	124125141	T	C
11	rs11606880	0	124125213	T	C
11	rs2512248	0	124125249	T	C
11	rs2466719	0	124125354	A	G
11	rs2512196	0	124125733	A	G
11	rs2466720	0	124125838	C	T
11	rs2466721	0	124125895	A	G
11	rs10502286	0	124126219	T	C
11	rs2512194	0	124126351	C	T
11	rs2512193	0	124126451	G	C
11	rs11219538	0	124126530	G	C
11	rs2466723	0	124126586	A	G
11	rs2512192	0	124126693	G	T
11	rs2466724	0	124126721	T	G
11	rs142493078	0	124127130	G	A
11	rs2512191	0	124127313	C	T
11	rs2466681	0	124127373	C	T
11	rs2466680	0	124127426	C	T
11	rs2512190	0	124127954	T	G
11	rs2466679	0	124128175	A	G
11	rs2466677	0	124128337	T	C
11	rs2466676	0	124128533	T	C
11	rs2466675	0	124128664	A	G
11	rs2466674	0	124129320	A	G
11	rs2512186	0	124129347	T	A
11	rs2512185	0	124129506	C	T
11	rs12807551	0	124129518	A	G
11	rs4935875	0	124130019	G	C
11	rs2466673	0	124130022	T	G
11	rs2466672	0	124130127	C	T
11	rs2512184	0	124130448	G	A
11	rs2466671	0	124130761	C	T
11	rs2512183	0	124130764	G	A
11	rs2512182	0	124130838	C	T
11	rs2512181	0	124130879	T	C
11	rs2466670	0	124130949	G	A
11	rs11219541	0	124130982	G	A
11	rs2954986	0	124131033	T	A
11	rs2954985	0	124131062	G	A
11	rs2466669	0	124131479	A	G
11	rs2512180	0	124131539	G	A
11	rs2512179	0	124131594	G	A
11	rs2512178	0	124131822	A	G
11	rs66595435	0	124132094	A	G
11	rs2512177	0	124132347	G	A
11	rs118128984	0	124132837	G	A
11	rs2512176	0	124133099	G	A
11	rs2512175	0	124133238	A	T
11	rs117357055	0	124133637	G	A
11	rs11219543	0	124133907	T	C
11	rs12574995	0	124134030	A	G
11	rs2512172	0	124134245	T	C
11	rs2512170	0	124134268	A	T
11	rs2512169	0	124134317	G	A
11	rs2466635	0	124134350	G	A
11	rs2466636	0	124134552	C	T
11	rs7931968	0	124134686	G	A
11	rs2466637	0	124134743	G	A
11	rs2512168	0	124135009	G	A
11	rs62622835	0	124135140	C	T
11	rs11219544	0	124135215	T	G
11	rs2512167	0	124135438	G	A
11	rs2466701	0	124135481	C	T
11	rs141463061	0	124135516	A	C
11	rs2512166	0	124135662	A	G
11	rs10893192	0	124135677	A	G
11	rs2466700	0	124135989	A	G
11	rs2512165	0	124136028	G	A
11	rs2466699	0	124136031	A	C
11	rs2512164	0	124136223	G	A
11	rs2512163	0	124136270	T	C
11	rs2466698	0	124136272	A	G
11	rs2512162	0	124136406	G	T
11	rs11219545	0	124136439	G	T
11	rs11219546	0	124136739	C	T
11	rs4245050	0	124137088	C	T
11	rs2512161	0	124137096	C	G
11	rs3109811	0	124137435	A	C
11	rs111377775	0	124137483	T	C
11	rs2466697	0	124137791	C	T
11	rs138359145	0	124137873	C	T
11	rs7130169	0	124137934	C	G
11	rs2466696	0	124137953	T	C
11	rs2466695	0	124137999	C	T
11	rs2512198	0	124138171	G	A
11	rs2466694	0	124138387	C	T
11	rs11599989	0	124138392	T	C
11	rs2466693	0	124138699	T	G
11	rs2466692	0	124138860	T	C
11	rs3133314	0	124139028	A	G
11	rs113859901	0	124139065	G	A
11	rs2512199	0	124139078	G	A
11	rs150028836	0	124139131	C	T
11	rs2466691	0	124139644	T	A
11	rs2512200	0	124139659	A	G
11	rs2466690	0	124140034	T	G
11	rs2466689	0	124140201	T	C
11	rs10893193	0	124140263	C	T
11	rs74480991	0	124140376	G	A
11	rs2466688	0	124140463	G	A
11	rs4936912	0	124140466	T	G
11	rs2512202	0	124140623	A	G
11	rs2466687	0	124140761	T	C
11	rs2466686	0	124140779	T	C
11	rs2512203	0	124140829	C	T
11	rs2466685	0	124141071	C	G
11	rs2512204	0	124141130	C	T
11	rs2512205	0	124141149	G	A
11	rs2466684	0	124141429	A	T
11	rs2512206	0	124141524	A	C
11	rs2466683	0	124141725	A	G
11	rs11219547	0	124142047	G	A
11	rs10893194	0	124142531	T	C
11	rs7120833	0	124142711	A	T
11	rs2512208	0	124143383	C	G
11	rs12049867	0	124143674	A	T
11	rs6590052	0	124143906	A	C
11	rs2466682	0	124143967	A	G
11	rs77143753	0	124144184	T	C
11	rs2512210	0	124144206	G	T
11	rs11219548	0	124144266	G	A
11	rs3109810	0	124144580	T	C
11	rs10893195	0	124144670	G	A
11	rs4486637	0	124144679	T	C
11	rs11219549	0	124144787	C	A
11	rs112253578	0	124144899	C	T
11	rs12362996	0	124144910	T	C
11	rs2466634	0	124145376	C	T
11	rs2512211	0	124145399	C	T
11	rs7103273	0	124145616	C	T
11	rs11219550	0	124145693	T	C
11	rs2466632	0	124145809	G	A
11	rs7103798	0	124146042	A	G
11	rs10790660	0	124146135	A	G
11	rs76050622	0	124146251	T	C
11	rs7131307	0	124146601	T	C
11	rs2466630	0	124146885	C	A
11	rs4331103	0	124146921	T	C
11	rs7938018	0	124147211	C	G
11	rs12360542	0	124147259	C	T
11	rs7941270	0	124147601	A	G
11	rs142111734	0	124147620	C	T
11	rs2466629	0	124147966	G	A
11	rs10893196	0	124148365	G	A
11	rs10893197	0	124148690	A	G
11	rs7945717	0	124148852	C	T
11	rs11219552	0	124148909	A	C
11	rs4128819	0	124150075	C	A
11	rs73019653	0	124150118	A	T
11	rs139791126	0	124150137	A	G
11	rs11219554	0	124150614	C	G
11	rs151065581	0	124150909	G	A
11	rs11219555	0	124151230	C	T
11	rs11537156	0	124151297	A	G
11	rs10893198	0	124151469	C	A
11	rs7929241	0	124151614	G	T
11	rs2512269	0	124152103	G	A
11	rs61907298	0	124152329	C	A
11	rs4936915	0	124152442	T	C
11	rs12223329	0	124152515	C	T
11	rs11530584	0	124152889	C	T
11	rs11534469	0	124153111	G	C
11	rs11559532	0	124153273	A	G
11	rs11559533	0	124153310	A	C
11	rs12226556	0	124153615	A	G
11	rs10790662	0	124153740	A	G
11	rs10790663	0	124153870	T	C
11	rs78162400	0	124154184	G	T
11	rs7924537	0	124154243	T	C
11	rs10893199	0	124154538	T	C
11	rs61907299	0	124154583	C	G
11	rs7941779	0	124155257	A	G
11	rs2466627	0	124155409	G	T
11	rs80015436	0	124156263	G	A
11	rs4586180	0	124156484	G	T
11	rs4298918	0	124156584	T	C
11	rs4354702	0	124156637	T	G
11	rs4936916	0	124157440	G	A
11	rs2512308	0	124157742	G	C
11	rs189805061	0	124158356	C	T
11	rs74990966	0	124158408	T	C
11	rs143426300	0	124158645	A	T
11	rs10790664	0	124159172	T	A
11	rs11219559	0	124159175	C	T
11	rs4601798	0	124159786	A	G
11	rs11219560	0	124159965	C	T
11	rs11219561	0	124160014	C	T
11	rs7952230	0	124160443	A	G
11	rs77501084	0	124160471	G	A
11	rs78417484	0	124160797	G	A
11	rs146784845	0	124161264	T	C
11	rs11219562	0	124161917	A	G
11	rs4606489	0	124162350	A	T
11	rs2466626	0	124162537	C	G
11	rs182611738	0	124163989	G	T
11	rs12282624	0	124164611	C	T
11	rs4280005	0	124164838	C	A
11	rs2466625	0	124164891	A	T
11	rs10893201	0	124165209	A	C
11	rs10893202	0	124165987	G	A
11	rs11219567	0	124166375	T	C
11	rs2512306	0	124166503	A	T
11	rs11219569	0	124166504	T	C
11	rs11602170	0	124167103	G	C
11	rs11602188	0	124167145	G	A
11	rs11604309	0	124167162	T	G
11	rs61907300	0	124167366	A	G
11	rs7112726	0	124168688	A	G
11	rs73019683	0	124169960	A	G
11	rs59650091	0	124169990	T	C
11	rs6590056	0	124170064	G	A
11	rs12795997	0	124171574	G	C
11	rs2512298	0	124171857	C	G
11	rs12292913	0	124171896	T	C
11	rs2512297	0	124172270	T	C
11	rs117529388	0	124172434	C	T
11	rs10893205	0	124172565	C	T
11	rs117146897	0	124173813	A	G
11	rs10893206	0	124174874	C	T
11	rs56098955	0	124175370	C	A
11	rs10790665	0	124175973	C	T
11	rs7950515	0	124176233	T	C
11	rs10790666	0	124176977	A	G
11	rs2466633	0	124177767	C	T
11	rs2466631	0	124177853	C	T
11	rs2466628	0	124178228	C	G
11	rs10893207	0	124178236	C	T
11	rs2510434	0	124178389	T	G
11	rs11219580	0	124178666	A	T
11	rs4935881	0	124178948	G	A
11	rs10790667	0	124179450	A	G
11	rs10790668	0	124179502	G	A
11	rs4936917	0	124179656	G	T
11	rs4936918	0	124179835	C	T
11	rs4936919	0	124180082	A	G
11	rs7107539	0	124180282	A	C
11	rs2510433	0	124180359	A	C
11	rs6590057	0	124180477	G	A
11	rs519158	0	124181011	T	G
11	rs2512296	0	124181111	G	A
11	rs518119	0	124181158	T	C
11	rs515403	0	124181444	A	G
11	rs515395	0	124181449	C	T
11	rs2512295	0	124181517	G	T
11	rs4936920	0	124181549	G	A
11	rs2512294	0	124181759	G	A
11	rs490740	0	124181846	T	C
11	rs570953	0	124182799	G	T
11	rs117756156	0	124183036	C	T
11	rs2512222	0	124183044	C	T
11	rs148423512	0	124183198	G	A
11	rs2428298	0	124183496	A	G
11	rs2510432	0	124183711	C	T
11	rs2510431	0	124184666	G	A
11	rs2428304	0	124185611	T	C
11	rs2466619	0	124185995	G	A
11	rs2512221	0	124186333	C	G
11	rs2512220	0	124186593	A	G
11	rs527286	0	124186670	T	G
11	rs524425	0	124186980	A	G
11	rs500901	0	124187240	A	G
11	rs665860	0	124188807	C	G
11	rs2466620	0	124189306	G	A
11	rs2512219	0	124189729	C	T
11	rs2466621	0	124190137	A	G
11	rs10893209	0	124190340	C	T
11	rs75001597	0	124190407	C	A
11	rs10893210	0	124190730	G	A
11	rs2466622	0	124191144	T	G
11	rs2466623	0	124191785	G	A
11	rs614013	0	124191924	T	C
11	rs2023753	0	124192153	A	G
11	rs2023754	0	124192356	C	T
11	rs617280	0	124192712	C	T
11	rs507104	0	124193170	T	C
11	rs7110735	0	124193267	G	T
11	rs5027505	0	124193342	G	A
11	rs2512216	0	124193697	G	C
11	rs4936921	0	124194486	G	T
11	rs646155	0	124194529	G	C
11	rs658888	0	124195082	C	G
11	rs553995	0	124195524	A	G
11	rs78341940	0	124196433	A	G
11	rs76075998	0	124196725	G	C
11	rs676720	0	124196782	C	A
11	rs117908977	0	124197747	T	A
11	rs7109034	0	124197979	G	C
11	rs595827	0	124198157	T	C
11	rs117171466	0	124198386	G	C
11	rs140588245	0	124198662	G	A
11	rs4057919	0	124198828	C	T
11	rs4057906	0	124198883	T	C
11	rs117200115	0	124198905	G	C
11	rs612410	0	124199570	A	G
11	rs539802	0	124199865	C	T
11	rs641428	0	124200090	A	C
11	rs641856	0	124200203	A	C
11	rs2466624	0	124200260	A	T
11	rs57282818	0	124200652	C	G
11	rs2521416	0	124200915	G	A
11	rs547414	0	124201507	A	G
11	rs118118597	0	124201565	C	T
11	rs7947332	0	124201949	C	T
11	rs672244	0	124202382	A	C
11	rs673543	0	124202662	T	C
11	rs12294682	0	124202775	T	A
11	rs687655	0	124203506	A	G
11	rs688985	0	124203779	T	C
11	rs118168002	0	124203931	G	A
11	rs2521417	0	124203965	T	A
11	rs2521418	0	124204191	G	A
11	rs2512215	0	124204709	C	G
11	rs143613122	0	124205160	C	T
11	rs12799656	0	124205821	G	A
11	rs11600562	0	124206303	A	C
11	rs529467	0	124208175	T	C
11	rs652820	0	124208282	T	G
11	rs653207	0	124208327	G	C
11	rs653234	0	124208351	A	C
11	rs666135	0	124208977	A	G
11	rs507118	0	124209483	C	T
11	rs12225745	0	124209498	C	T
11	rs669698	0	124209750	A	G
11	rs509878	0	124209777	C	T
11	rs143569324	0	124209939	C	T
11	rs10893212	0	124211646	C	T
11	rs619226	0	124211909	C	A
11	rs113147729	0	124212183	C	T
11	rs486541	0	124212418	C	T
11	rs10893214	0	124212428	G	C
11	rs4936922	0	124212460	A	T
11	rs491038	0	124212853	A	T
11	rs634362	0	124213054	T	C
11	rs637057	0	124213673	G	A
11	rs79904681	0	124214361	G	A
11	rs12362835	0	124214595	T	C
11	rs652361	0	124214728	A	G
11	rs11219599	0	124215036	C	T
11	rs664406	0	124215195	T	G
11	rs665227	0	124215334	A	G
11	rs665257	0	124215364	C	T
11	rs2510435	0	124215393	C	A
11	rs117100134	0	124215407	A	G
11	rs141217375	0	124215431	A	G
11	rs10893215	0	124215439	G	A
11	rs578885	0	124215535	T	C
11	rs474900	0	124216242	G	T
11	rs11522669	0	124216260	C	T
11	rs497300	0	124216393	C	T
11	rs498258	0	124216506	C	T
11	rs681021	0	124216553	G	A
11	rs681990	0	124216780	G	A
11	rs6590060	0	124216808	G	A
11	rs4057907	0	124216963	T	C
11	rs77093198	0	124218187	T	C
11	rs11219602	0	124218971	A	C
11	rs564202	0	124219110	A	G
11	rs78785254	0	124219168	T	C
11	rs615796	0	124219187	C	T
11	rs618949	0	124219852	A	G
11	rs647821	0	124220351	C	T
11	rs3967789	0	124221089	C	T
11	rs6590061	0	124221701	G	A
11	rs577300	0	124221954	T	C
11	rs675653	0	124221957	A	G
11	rs2510436	0	124222092	T	A
11	rs491840	0	124222384	G	C
11	rs492697	0	124222479	A	T
11	rs492785	0	124222508	T	C
11	rs75172384	0	124222789	G	A
11	rs74827892	0	124222830	C	G
11	rs76604348	0	124222939	A	T
11	rs584014	0	124223281	A	G
11	rs500174	0	124223284	A	C
11	rs183975977	0	124223737	A	C
11	rs600686	0	124224662	A	C
11	rs613207	0	124225191	G	A
11	rs474711	0	124225661	G	A
11	rs117037823	0	124225757	G	A
11	rs478348	0	124226051	A	C
11	rs480324	0	124226295	T	G
11	rs504362	0	124226577	C	T
11	rs532645	0	124227346	A	C
11	rs644353	0	124227543	A	G
11	rs657456	0	124228144	C	G
11	rs2512305	0	124228618	G	A
11	rs564875	0	124228623	T	C
11	rs187555727	0	124229438	A	G
11	rs2428299	0	124229531	C	T
11	rs2428300	0	124229535	C	T
11	rs73023613	0	124229643	A	G
11	rs2510430	0	124229677	C	A
11	rs10893216	0	124229840	G	A
11	rs2428301	0	124229916	T	G
11	rs598490	0	124230739	G	A
11	rs598551	0	124230788	T	G
11	rs2512304	0	124230820	T	C
11	rs11219609	0	124230943	A	G
11	rs73023674	0	124231162	T	A
11	rs610937	0	124231232	A	G
11	rs479665	0	124231545	T	C
11	rs613141	0	124231708	A	G
11	rs2428302	0	124232609	A	T
11	rs514661	0	124233035	A	G
11	rs640511	0	124233274	T	G
11	rs540324	0	124233530	G	A
11	rs73023678	0	124233739	T	C
11	rs545780	0	124234139	T	C
11	rs546658	0	124234228	A	C
11	rs546729	0	124234259	T	C
11	rs656181	0	124234431	G	T
11	rs117909825	0	124234464	T	C
11	rs3901494	0	124235672	T	C
11	rs35878354	0	124235773	G	A
11	rs116994396	0	124235788	G	T
11	rs2512302	0	124236268	G	A
11	rs686726	0	124236679	T	G
11	rs687167	0	124236759	G	A
11	rs553918	0	124237880	A	G
11	rs12364324	0	124238022	C	T
11	rs7102211	0	124238536	C	A
11	rs150725791	0	124238744	C	T
11	rs9667371	0	124238808	C	A
11	rs11829003	0	124238848	T	C
11	rs11826639	0	124238856	G	A
11	rs7925490	0	124238872	A	G
11	rs6590063	0	124239188	A	G
11	rs4057916	0	124239375	A	T
11	rs526081	0	124239690	G	A
11	rs550000	0	124240011	G	A
11	rs10790671	0	124242963	G	A
11	rs7120225	0	124243240	A	G
11	rs4245051	0	124243588	C	T
11	rs6421590	0	124243836	C	T
11	rs604531	0	124244349	C	T
11	rs557480	0	124244363	G	A
11	rs559401	0	124244588	T	A
11	rs117365748	0	124244967	C	A
11	rs617909	0	124245050	G	A
11	rs474557	0	124245085	T	C
11	rs475436	0	124245143	G	A
11	rs477262	0	124245353	G	A
11	rs620669	0	124245640	C	T
11	rs480111	0	124245682	T	C
11	rs621161	0	124245744	C	G
11	rs621567	0	124245818	G	T
11	rs633461	0	124246221	C	T
11	rs634291	0	124246401	C	T
11	rs634773	0	124246541	C	G
11	rs143338895	0	124246902	A	G
11	rs535252	0	124247075	A	G
11	rs536201	0	124247187	G	A
11	rs538032	0	124247361	C	T
11	rs6590066	0	124247897	C	G
11	rs568313	0	124248395	C	T
11	rs664275	0	124248489	T	C
11	rs665215	0	124248733	A	C
11	rs521790	0	124249337	A	G
11	rs526371	0	124249820	C	T
11	rs7948434	0	124249831	C	T
11	rs139977119	0	124250173	G	C
11	rs601485	0	124250276	C	T
11	rs6590067	0	124250368	C	T
11	rs6590068	0	124250406	A	G
11	rs553968	0	124250538	T	G
11	rs554796	0	124250618	T	C
11	rs555861	0	124250787	C	A
11	rs4057900	0	124250964	A	G
11	rs579352	0	124251004	C	T
11	rs580500	0	124251191	C	A
11	rs471978	0	124251383	T	C
11	rs503220	0	124252422	G	A
11	rs567239	0	124254813	G	A
11	rs673843	0	124254986	T	C
11	rs111539307	0	124255070	T	G
11	rs480634	0	124255126	T	C
11	rs480798	0	124255184	A	G
11	rs11219618	0	124255453	C	T
11	rs484421	0	124255552	G	A
11	rs676563	0	124255588	G	A
11	rs11604549	0	124255717	G	C
11	rs486402	0	124255783	C	T
11	rs6590070	0	124255981	G	T
11	rs4057885	0	124255991	T	C
11	rs7118177	0	124258314	C	T
11	rs574393	0	124258441	G	A
11	rs577031	0	124258716	T	C
11	rs614493	0	124258878	C	T
11	rs523335	0	124258922	G	A
11	rs524426	0	124259085	C	G
11	rs525222	0	124259133	A	G
11	rs626995	0	124259309	T	C
11	rs627424	0	124259413	T	C
11	rs138404837	0	124259761	G	A
11	rs531689	0	124259817	A	G
11	rs656524	0	124259983	T	G
11	rs658264	0	124260374	A	C
11	rs1789019	0	124260820	G	A
11	rs4057888	0	124260922	G	T
11	rs607848	0	124263931	G	C
11	rs487564	0	124264202	A	G
11	rs4936923	0	124264636	G	T
11	rs10790672	0	124265109	A	G
11	rs3867245	0	124265961	T	A
11	rs507360	0	124267177	T	C
11	rs507335	0	124267189	T	C
11	rs59100928	0	124267618	G	A
11	rs182759167	0	124267691	C	A
11	rs11219632	0	124268014	A	G
11	rs11219633	0	124268323	G	T
11	rs548081	0	124268735	G	T
11	rs73025530	0	124268969	G	T
11	rs573157	0	124271173	A	G
11	rs569501	0	124271566	C	T
11	rs624110	0	124271865	G	T
11	rs635933	0	124272210	C	T
11	rs11219641	0	124274020	C	T
11	rs76213194	0	124274527	T	C
11	rs34389811	0	124274787	T	C
11	rs561369	0	124275314	C	G
11	rs560678	0	124275348	C	T
11	rs12284741	0	124276497	G	C
11	rs57075153	0	124276813	A	G
11	rs11219642	0	124276828	T	C
11	rs11219643	0	124276910	G	A
11	rs77364075	0	124277498	C	T
11	rs150633547	0	124277503	C	G
11	rs11219644	0	124277731	T	G
11	rs11219645	0	124277960	A	T
11	rs3867247	0	124278130	G	A
11	rs79248333	0	124278232	T	C
11	rs79227110	0	124278528	C	G
11	rs6590071	0	124278652	T	C
11	rs7939249	0	124278679	T	C
11	rs75761867	0	124278716	T	C
11	rs7101586	0	124278972	A	G
11	rs11219646	0	124279240	G	A
11	rs75261250	0	124279789	T	A
11	rs77999077	0	124279945	C	A
11	rs77686717	0	124280697	G	A
11	rs7110699	0	124281119	G	A
11	rs7114450	0	124281660	G	A
11	rs4936925	0	124283163	A	G
11	rs4935882	0	124283214	A	C
11	rs4935883	0	124283321	T	A
11	rs76748732	0	124284394	C	T
11	rs2285588	0	124284554	G	A
11	rs2285589	0	124285025	T	C
11	rs2285590	0	124285289	T	C
11	rs7951885	0	124285370	A	G
11	rs10893220	0	124285437	G	A
11	rs76157044	0	124285604	A	G
11	rs6590072	0	124285735	A	T
11	rs2106649	0	124285886	C	T
11	rs1893702	0	124286219	C	T
11	rs1893703	0	124286329	A	G
11	rs78108842	0	124286414	C	T
11	rs7950272	0	124286727	T	C
11	rs75748465	0	124286812	G	A
11	rs2077126	0	124286829	A	G
11	rs4617598	0	124287377	C	G
11	rs4354697	0	124287387	G	A
11	rs4348918	0	124287437	A	G
11	rs4348919	0	124287446	A	G
11	rs2009114	0	124287496	C	T
11	rs7102689	0	124287526	T	C
11	rs7117759	0	124287873	G	A
11	rs78445249	0	124288002	G	A
11	rs6590073	0	124288318	A	G
11	rs7120990	0	124288374	A	C
11	rs7121459	0	124288489	G	A
11	rs7121132	0	124288491	A	C
11	rs7121369	0	124288648	A	G
11	rs116889628	0	124288679	C	T
11	rs10750268	0	124289529	T	C
11	rs10790674	0	124289575	G	C
11	rs12361493	0	124290236	C	A
11	rs4544012	0	124290367	C	T
11	rs4245052	0	124290701	C	T
11	rs4245053	0	124290711	A	C
11	rs4245054	0	124290794	G	T
11	rs4936926	0	124290924	A	G
11	rs4936927	0	124290986	T	C
11	rs4936928	0	124291214	C	T
11	rs1893136	0	124291358	C	T
11	rs4457760	0	124291404	C	G
11	rs4057748	0	124291663	G	A
11	rs3967749	0	124291675	G	T
11	rs4545570	0	124291832	G	A
11	rs4256995	0	124291909	C	A
11	rs4612818	0	124292065	G	A
11	rs10790675	0	124292366	G	A
11	rs10750269	0	124292721	A	C
11	rs7124981	0	124293072	T	C
11	rs7108943	0	124293134	C	G
11	rs57702670	0	124293632	C	T
11	rs10790676	0	124293633	A	G
11	rs2188707	0	124293767	G	A
11	rs61736181	0	124294213	C	A
11	rs4057749	0	124294236	A	G
11	rs7116575	0	124294349	C	A
11	rs4057750	0	124294377	A	G
11	rs10750270	0	124294703	T	C
11	rs17128980	0	124294967	C	T
11	rs57202618	0	124295002	G	T
11	rs1893706	0	124295233	A	C
11	rs1893705	0	124295382	C	T
11	rs116958329	0	124295592	T	C
11	rs1893704	0	124295635	A	C
11	rs7942913	0	124295724	C	A
11	rs7943287	0	124296104	C	A
11	rs58305201	0	124296495	A	C
11	rs58259837	0	124296673	G	T
11	rs10750271	0	124296692	G	A
11	rs10750272	0	124296744	C	T
11	rs10750273	0	124296747	A	G
11	rs80093249	0	124297178	C	T
11	rs57527112	0	124297628	C	A
11	rs2188708	0	124297630	A	C
11	rs2214171	0	124297698	C	G
11	rs77989717	0	124298001	G	T
11	rs11219651	0	124298489	C	T
11	rs144485273	0	124298514	G	T
11	rs117164765	0	124298585	C	T
11	rs59923632	0	124298586	G	A
11	rs7937842	0	124299875	C	A
11	rs7938183	0	124299992	G	A
11	rs2023755	0	124300099	G	A
11	rs4936929	0	124300816	A	C
11	rs4936930	0	124301077	G	A
11	rs11219652	0	124301150	T	C
11	rs11219654	0	124301933	T	G
11	rs11219655	0	124302146	A	G
11	rs7125259	0	124302248	G	A
11	rs10790677	0	124302365	T	G
11	rs7128363	0	124302387	G	A
11	rs34372606	0	124303015	G	C
11	rs11821296	0	124303201	A	G
11	rs10790678	0	124303689	C	T
11	rs117474059	0	124304280	T	C
11	rs117782246	0	124304589	C	A
11	rs4550232	0	124305112	A	G
11	rs12277870	0	124305197	A	G
11	rs76083279	0	124305894	T	C
11	rs4935884	0	124306383	G	A
11	rs118069380	0	124306477	T	G
11	rs147697193	0	124307417	C	T
11	rs75250602	0	124307578	G	A
11	rs73025545	0	124309504	G	C
11	rs61912423	0	124309809	G	A
11	rs11219659	0	124309814	A	G
11	rs10893221	0	124309966	T	C
11	rs4296049	0	124310622	A	G
11	rs7114069	0	124311653	C	T
11	rs61910661	0	124311902	A	G
11	rs74524608	0	124312022	T	G
11	rs7130598	0	124312023	T	C
11	rs7114785	0	124312180	C	T
11	rs7103619	0	124312407	T	C
11	rs7118658	0	124312712	G	T
11	rs12282735	0	124312902	A	G
11	rs11219660	0	124313035	A	C
11	rs12269765	0	124313078	G	T
11	rs12269827	0	124313202	G	A
11	rs73615081	0	124313266	T	C
11	rs10893222	0	124313568	T	C
11	rs7122962	0	124313722	G	A
11	rs7123123	0	124313869	G	C
11	rs11219661	0	124314172	T	C
11	rs7948113	0	124314548	C	A
11	rs185384428	0	124315414	T	A
11	rs10893223	0	124315426	C	T
11	rs192936543	0	124315478	G	C
11	rs10790679	0	124315655	C	G
11	rs10790680	0	124315759	C	T
11	rs73025554	0	124316193	T	C
11	rs4628681	0	124316464	T	C
11	rs77714238	0	124316570	T	G
11	rs79987568	0	124316579	A	G
11	rs73615086	0	124317224	T	C
11	rs9666721	0	124317333	A	G
11	rs9666230	0	124317597	T	C
11	rs7939490	0	124318218	A	G
11	rs10893224	0	124318678	C	G
11	rs1078278	0	124318707	A	G
11	rs76869996	0	124319016	C	T
11	rs4438049	0	124319569	G	A
11	rs11501193	0	124319751	C	A
11	rs4426143	0	124320099	T	C
11	rs11219664	0	124320103	A	C
11	rs4439521	0	124320188	G	A
11	rs138614687	0	124321258	T	C
11	rs141143753	0	124321435	G	A
11	rs4322399	0	124321503	G	A
11	rs4256989	0	124321832	T	C
11	rs73613264	0	124322240	A	G
11	rs73613269	0	124322701	A	G
11	rs9666443	0	124322868	C	G
11	rs9666451	0	124322995	G	A
11	rs9667172	0	124323220	T	C
11	rs7934631	0	124323660	C	T
11	rs4447188	0	124323989	T	C
11	rs4439522	0	124324090	A	G
11	rs61910662	0	124324273	G	A
11	rs4463856	0	124324674	G	A
11	rs150035420	0	124324946	A	C
11	rs79882751	0	124325006	A	G
11	rs1893701	0	124325304	A	G
11	rs1893700	0	124325428	G	A
11	rs59098934	0	124325903	A	G
11	rs9633921	0	124325984	G	A
11	rs9633957	0	124326024	C	A
11	rs143464423	0	124326844	A	G
11	rs4608094	0	124327131	A	G
11	rs7944680	0	124327805	T	C
11	rs6590076	0	124327810	G	A
11	rs4636685	0	124328173	C	A
11	rs73613284	0	124328226	T	G
11	rs10790681	0	124328427	G	C
11	rs10736539	0	124328976	T	G
11	rs10736540	0	124329008	A	G
11	rs4259835	0	124329313	A	G
11	rs117478918	0	124329370	C	T
11	rs12294473	0	124329612	A	G
11	rs12281391	0	124329615	C	T
11	rs61910663	0	124329737	C	T
11	rs10893226	0	124330070	G	A
11	rs73613289	0	124330757	T	C
11	rs58285921	0	124330975	C	A
11	rs12787539	0	124330983	G	A
11	rs56674022	0	124331100	T	C
11	rs12792592	0	124331330	C	G
11	rs112149142	0	124331383	T	C
11	rs12272002	0	124331899	A	T
11	rs138124526	0	124332072	G	A
11	rs4936931	0	124332135	T	C
11	rs10790682	0	124332286	T	G
11	rs57900379	0	124332295	C	G
11	rs61910664	0	124332384	A	G
11	rs118123157	0	124332708	C	T
11	rs12364315	0	124333089	C	G
11	rs10790683	0	124333153	T	C
11	rs75231512	0	124333362	A	T
11	rs4936932	0	124333656	G	A
11	rs10790684	0	124333671	A	G
11	rs4936933	0	124333821	G	C
11	rs10893227	0	124333870	C	T
11	rs78000643	0	124334893	G	C
11	rs73613296	0	124334900	G	A
11	rs10893228	0	124335397	A	G
11	rs73613299	0	124335424	C	G
11	rs10893229	0	124335540	A	G
11	rs4936934	0	124335917	C	A
11	rs10750276	0	124336465	C	T
11	rs10750277	0	124336515	C	T
11	rs4360714	0	124337885	C	T
11	rs11219666	0	124338097	G	T
11	rs75137767	0	124338122	C	A
11	rs7128004	0	124338177	G	C
11	rs7127813	0	124338208	C	A
11	rs7127920	0	124338222	C	T
11	rs4385909	0	124338543	G	A
11	rs4365066	0	124338595	C	T
11	rs4595557	0	124338664	T	C
11	rs10893230	0	124339070	A	G
11	rs4245055	0	124339489	T	C
11	rs73025596	0	124340747	G	A
11	rs12800815	0	124341471	A	G
11	rs11219669	0	124341481	G	A
11	rs10893231	0	124341722	A	G
11	rs2298509	0	124341985	A	G
11	rs117521546	0	124342556	C	T
11	rs4495904	0	124342820	T	C
11	rs4628682	0	124343132	T	C
11	rs139064964	0	124343367	G	A
11	rs10736541	0	124343714	T	G
11	rs1074873	0	124343736	C	T
11	rs10736542	0	124344365	T	C
11	rs73615226	0	124344530	G	T
11	rs10736543	0	124344789	A	G
11	rs10732863	0	124344940	G	A
11	rs10790685	0	124345109	G	A
11	rs7113185	0	124345210	T	C
11	rs10736544	0	124345248	A	T
11	rs10431090	0	124345602	A	G
11	rs10431091	0	124345791	G	A
11	rs76875008	0	124345810	T	C
11	rs73615237	0	124345888	G	A
11	rs10750278	0	124346851	G	A
11	rs61910667	0	124347437	G	T
11	rs10431047	0	124347658	C	T
11	rs73615241	0	124347981	A	G
11	rs7121056	0	124348366	G	A
11	rs7120864	0	124348499	A	G
11	rs11219670	0	124348631	G	A
11	rs10790686	0	124348924	T	C
11	rs10750279	0	124348959	T	C
11	rs10750280	0	124349120	T	G
11	rs11219671	0	124349249	T	C
11	rs4356237	0	124349711	G	A
11	rs9971477	0	124350167	T	C
11	rs9971549	0	124350308	A	G
11	rs112531033	0	124350434	T	C
11	rs9971496	0	124350579	T	C
11	rs7941255	0	124351344	T	C
11	rs4492834	0	124351409	A	T
11	rs6590078	0	124351898	G	A
11	rs116926485	0	124352222	A	G
11	rs12792273	0	124352837	C	T
11	rs79288090	0	124353256	C	G
11	rs10893232	0	124354633	G	A
11	rs79342019	0	124355377	A	G
11	rs55745606	0	124356522	T	A
11	rs61910669	0	124359622	T	G
11	rs7482898	0	124359652	A	G
11	rs4522182	0	124362061	T	C
11	rs73027611	0	124362487	A	G
11	rs11602435	0	124362550	G	A
11	rs7928897	0	124366043	T	A
11	rs117036580	0	124366328	A	T
11	rs4935885	0	124369003	G	A
11	rs76937801	0	124369617	G	A
11	rs77563295	0	124370103	A	G
11	rs7131070	0	124370191	T	G
11	rs185763359	0	124370417	A	G
11	rs7119089	0	124370732	G	A
11	rs7944379	0	124371575	C	T
11	rs74750846	0	124373961	G	A
11	rs10790688	0	124376631	T	C
11	rs117872915	0	124377056	T	C
11	rs4460825	0	124377197	C	T
11	rs10790689	0	124377225	G	C
11	rs10790690	0	124377963	T	C
11	rs7934443	0	124378030	T	G
11	rs4465378	0	124378500	C	T
11	rs4390358	0	124379107	G	T
11	rs4363615	0	124379110	A	G
11	rs10790691	0	124379503	C	T
11	rs4348920	0	124380956	C	T
11	rs7117601	0	124383116	A	G
11	rs7107414	0	124383995	T	C
11	rs141626728	0	124384513	G	A
11	rs10893235	0	124384827	G	C
11	rs75978957	0	124385310	A	T
11	rs7950818	0	124385456	C	T
11	rs4282990	0	124386011	T	C
11	rs11219678	0	124386089	A	T
11	rs7951873	0	124386143	G	A
11	rs4282991	0	124386346	T	C
11	rs4296050	0	124386472	A	G
11	rs10893236	0	124386739	T	C
11	rs10893237	0	124386765	C	G
11	rs7111616	0	124386783	A	G
11	rs7111961	0	124386978	C	T
11	rs7101949	0	124388002	T	C
11	rs10893238	0	124388353	A	G
11	rs10893239	0	124388437	G	A
11	rs7120277	0	124388903	A	G
11	rs184454067	0	124389365	C	A
11	rs10893240	0	124389871	T	C
11	rs7946107	0	124389872	C	G
11	rs10790692	0	124390134	A	G
11	rs10790693	0	124390210	G	A
11	rs10893241	0	124390384	T	C
11	rs60237171	0	124390425	A	G
11	rs75862655	0	124391130	G	T
11	rs79991454	0	124391547	G	A
11	rs76343885	0	124391562	C	G
11	rs12275957	0	124391698	G	C
11	rs73027634	0	124391734	C	T
11	rs7102683	0	124391821	A	C
11	rs10893242	0	124392949	T	C
11	rs7107279	0	124393070	A	G
11	rs138617354	0	124393309	A	G
11	rs149527833	0	124393446	G	A
11	rs78955025	0	124393559	C	T
11	rs10893243	0	124393784	C	T
11	rs10750282	0	124394604	T	C
11	rs9988864	0	124395583	C	T
11	rs9988882	0	124395775	T	C
11	rs76195864	0	124396143	T	C
11	rs10750283	0	124396154	A	G
11	rs10790694	0	124396798	G	A
11	rs145130305	0	124397135	C	T
11	rs10790695	0	124397594	C	G
11	rs114930831	0	124397807	T	C
11	rs4936936	0	124398070	C	A
11	rs7122290	0	124398114	T	C
11	rs140267107	0	124398144	G	A
11	rs12285779	0	124398296	T	C
11	rs10893245	0	124398874	T	A
11	rs11219683	0	124399619	A	T
11	rs9667273	0	124399636	T	C
11	rs11219684	0	124399896	T	A
11	rs80346903	0	124399985	G	A
11	rs10750284	0	124400055	G	A
11	rs10750285	0	124400101	C	T
11	rs59305864	0	124400436	A	G
11	rs1942668	0	124400611	C	T
11	rs956959	0	124400688	G	C
11	rs4936937	0	124400936	A	G
11	rs144683785	0	124401280	G	A
11	rs112434863	0	124401349	A	G
11	rs111483786	0	124401436	A	G
11	rs11219686	0	124401489	T	C
11	rs11219687	0	124401725	T	G
11	rs10893246	0	124402298	G	A
11	rs7948360	0	124402442	G	A
11	rs2156161	0	124402770	G	A
11	rs3944484	0	124402833	G	A
11	rs2156160	0	124402921	A	G
11	rs57284442	0	124403097	A	G
11	rs76600791	0	124403141	G	A
11	rs10893247	0	124403433	A	G
11	rs10893248	0	124403522	G	C
11	rs10893249	0	124404297	T	G
11	rs141122645	0	124404314	G	A
11	rs61910674	0	124404748	G	T
11	rs10893250	0	124405311	A	G
11	rs11219688	0	124405426	C	T
11	rs11219689	0	124405717	C	T
11	rs4595558	0	124406100	G	C
11	rs79937586	0	124406106	G	A
11	rs4936941	0	124406646	C	G
11	rs11219690	0	124406779	G	A
11	rs75439047	0	124406852	A	G
11	rs74717890	0	124406926	C	T
11	rs1942667	0	124407378	G	C
11	rs149561612	0	124407761	C	A
11	rs1942666	0	124407947	A	G
11	rs7112283	0	124408216	T	C
11	rs7129642	0	124408415	A	G
11	rs78662674	0	124409206	G	A
11	rs113013150	0	124409473	A	G
11	rs11219691	0	124409894	T	G
11	rs948725	0	124409935	G	A
11	rs74330389	0	124410343	C	G
11	rs75975331	0	124410864	G	A
11	rs79252956	0	124411141	A	G
11	rs147003892	0	124412521	C	T
11	rs78315379	0	124412548	T	A
11	rs61747005	0	124412838	C	T
11	rs143156398	0	124414447	C	T
11	rs10893251	0	124414746	G	A
11	rs118024029	0	124415580	T	C
11	rs76600939	0	124415629	C	T
11	rs7111254	0	124416606	A	C
11	rs2156159	0	124416975	G	A
11	rs11219697	0	124417954	G	T
11	rs7116810	0	124418306	G	A
11	rs10893252	0	124418362	T	A
11	rs112603578	0	124418445	C	T
11	rs11219698	0	124419014	A	G
11	rs9971378	0	124419018	G	C
11	rs57203758	0	124419026	T	A
11	rs12363477	0	124419188	A	G
11	rs6590081	0	124419307	C	A
11	rs10790696	0	124419978	T	G
11	rs11219699	0	124420238	A	G
11	rs12222571	0	124421389	C	T
11	rs12420699	0	124421716	A	T
11	rs78279439	0	124422106	A	G
11	rs10893254	0	124422267	A	C
11	rs80197089	0	124422334	G	A
11	rs12290710	0	124422538	A	G
11	rs12797325	0	124423903	C	T
11	rs12805225	0	124424807	T	C
11	rs10893259	0	124425537	A	C
11	rs12416739	0	124425566	A	G
11	rs111442532	0	124425599	G	A
11	rs191425023	0	124425930	G	A
11	rs12417780	0	124426284	C	T
11	rs76850606	0	124426291	T	C
11	rs75824384	0	124426747	A	G
11	rs10893260	0	124426930	T	C
11	rs5006458	0	124427125	A	G
11	rs5006457	0	124427250	T	A
11	rs5006456	0	124427278	A	T
11	rs5010735	0	124427328	A	T
11	rs5010734	0	124427353	C	T
11	rs7479397	0	124427451	G	T
11	rs10790697	0	124427680	T	C
11	rs10790698	0	124427904	A	G
11	rs10790699	0	124428039	A	G
11	rs10790700	0	124428071	T	G
11	rs10790701	0	124428083	A	T
11	rs11501196	0	124428205	A	G
11	rs10893261	0	124428248	A	G
11	rs61185872	0	124428358	A	G
11	rs11219703	0	124428470	C	A
11	rs10893262	0	124428479	C	T
11	rs58429325	0	124428550	G	A
11	rs7126251	0	124428919	T	C
11	rs10790702	0	124428960	A	T
11	rs4935886	0	124429360	C	T
11	rs58155224	0	124429543	G	A
11	rs4935887	0	124429678	C	T
11	rs10893263	0	124429793	A	T
11	rs10893264	0	124429844	G	A
11	rs11219704	0	124429921	G	A
11	rs11219705	0	124430002	A	C
11	rs111462551	0	124430102	C	A
11	rs7114652	0	124430119	A	C
11	rs7118374	0	124430587	C	T
11	rs7104191	0	124430751	T	C
11	rs2187149	0	124432323	A	G
11	rs75569819	0	124432586	G	A
11	rs12576579	0	124432724	G	C
11	rs7483452	0	124432799	C	T
11	rs73029429	0	124433217	G	C
11	rs11219707	0	124433454	T	C
11	rs11219708	0	124433581	A	G
11	rs10790703	0	124433654	T	G
11	rs10893265	0	124433714	C	A
11	rs76590086	0	124433771	A	C
11	rs75802595	0	124433921	A	G
11	rs12295462	0	124434006	T	C
11	rs2187150	0	124434216	C	T
11	rs11219709	0	124434217	A	C
11	rs2156157	0	124434353	C	G
11	rs59556969	0	124434355	G	A
11	rs12364975	0	124434607	G	C
11	rs11219710	0	124434766	T	C
11	rs10893266	0	124435252	A	G
11	rs77478536	0	124435352	G	A
11	rs2212756	0	124435405	G	A
11	rs61910675	0	124435580	G	A
11	rs2226752	0	124435702	T	A
11	rs11219711	0	124436202	C	T
11	rs4935888	0	124436847	T	A
11	rs7107359	0	124436850	T	C
11	rs4935889	0	124437026	T	C
11	rs10893267	0	124437237	T	A
11	rs7944020	0	124437312	G	A
11	rs10790704	0	124437776	G	A
11	rs11219712	0	124438314	C	T
11	rs10893268	0	124438612	C	T
11	rs1942659	0	124438746	G	C
11	rs7130836	0	124439147	G	A
11	rs7103533	0	124439417	C	A
11	rs7103653	0	124439514	C	T
11	rs2226753	0	124439736	C	T
11	rs7927052	0	124439829	C	G
11	rs1942660	0	124439883	G	A
11	rs55861866	0	124440362	C	G
11	rs12792184	0	124440617	C	T
11	rs141815098	0	124441192	C	T
11	rs4316519	0	124441693	C	T
11	rs12799755	0	124441760	G	T
11	rs77772598	0	124442170	A	G
11	rs4265600	0	124442389	C	T
11	rs79789012	0	124442391	T	C
11	rs118097940	0	124442599	G	A
11	rs190012852	0	124442904	A	G
11	rs10893269	0	124442947	C	T
11	rs10893270	0	124443217	C	T
11	rs10893271	0	124443263	G	T
11	rs4531483	0	124443502	T	C
11	rs7396525	0	124444671	G	A
11	rs78451361	0	124445031	G	A
11	rs79146486	0	124445034	A	G
11	rs10893272	0	124445693	G	A
11	rs11219713	0	124445701	G	A
11	rs1942661	0	124445855	A	T
11	rs2156158	0	124446589	C	A
11	rs2187151	0	124446801	G	T
11	rs58648710	0	124447236	T	C
11	rs11219714	0	124448354	C	T
11	rs7941314	0	124448469	A	G
11	rs74715509	0	124449116	A	G
11	rs34327449	0	124449843	T	A
11	rs7110338	0	124449980	T	G
11	rs10790705	0	124450132	C	T
11	rs11219715	0	124450173	G	A
11	rs11219716	0	124450465	T	C
11	rs79084878	0	124451936	G	A
11	rs10893274	0	124451979	G	T
11	rs10893275	0	124452071	T	C
11	rs7926263	0	124452268	G	C
11	rs10893276	0	124452329	C	T
11	rs7929693	0	124452963	C	T
11	rs10750286	0	124453493	A	T
11	rs78671894	0	124453507	A	C
11	rs7111036	0	124453666	C	A
11	rs4288764	0	124453684	T	C
11	rs4622281	0	124453909	T	G
11	rs1954886	0	124453995	T	A
11	rs10790706	0	124454002	A	C
11	rs1954887	0	124454319	C	T
11	rs117974668	0	124454682	A	T
11	rs4936943	0	124455088	G	T
11	rs79592212	0	124455218	G	T
11	rs28612209	0	124455735	T	C
11	rs117278166	0	124457100	G	A
11	rs4319524	0	124459080	A	T
11	rs117568819	0	124459608	A	T
11	rs10790707	0	124460485	G	A
11	rs7112120	0	124460649	T	A
11	rs7126919	0	124461136	A	G
11	rs7127399	0	124461274	G	A
11	rs80048061	0	124461701	A	C
11	rs77630671	0	124461757	A	C
11	rs6590082	0	124463389	T	C
11	rs7931301	0	124463603	C	T
11	rs56361517	0	124464207	T	G
11	rs11219724	0	124464910	C	T
11	rs145065870	0	124464937	A	G
11	rs12099417	0	124465764	C	G
11	rs11219726	0	124466751	A	G
11	rs61910588	0	124467559	G	A
11	rs58207307	0	124468197	G	A
11	rs11827262	0	124468410	C	T
11	rs11822686	0	124468694	A	G
11	rs7127671	0	124469386	T	C
11	rs12226648	0	124470389	G	C
11	rs10128573	0	124470426	T	C
11	rs7116844	0	124471077	C	G
11	rs79081598	0	124472369	G	T
11	rs2156156	0	124472705	T	G
11	rs7125297	0	124473071	A	G
11	rs75877528	0	124473777	G	A
11	rs61910590	0	124474124	G	A
11	rs7119570	0	124475020	T	G
11	rs182756073	0	124475448	G	C
11	rs11825103	0	124475675	T	G
11	rs11219733	0	124476152	T	A
11	rs11219735	0	124478325	A	G
11	rs10893277	0	124480049	A	C
11	rs35027803	0	124481494	T	C
11	rs148661009	0	124482024	T	C
11	rs11219737	0	124482333	C	T
11	rs73031433	0	124482615	C	T
11	rs7937613	0	124483282	G	C
11	rs117184021	0	124483535	C	T
11	rs79580444	0	124484149	T	A
11	rs12801388	0	124488168	A	T
11	rs35569094	0	124489274	A	G
11	rs34237602	0	124489567	T	C
11	rs118120970	0	124490385	T	C
11	rs140798467	0	124490603	A	G
11	rs529083	0	124492791	G	T
11	rs678132	0	124493199	C	A
11	rs679079	0	124493411	G	A
11	rs9723	0	124493945	G	A
11	rs2156155	0	124494303	G	A
11	rs686567	0	124494676	T	C
11	rs73031436	0	124494913	T	C
11	rs117244548	0	124495528	G	A
11	rs2846572	0	124497410	C	T
11	rs4936946	0	124498627	T	A
11	rs10893279	0	124498629	T	C
11	rs4936947	0	124498785	C	T
11	rs4936948	0	124499119	C	G
11	rs182914780	0	124499152	G	A
11	rs4936949	0	124499302	A	G
11	rs7112299	0	124499866	G	A
11	rs79787956	0	124499990	G	A
11	rs61910593	0	124500024	G	C
11	rs2156162	0	124500761	A	G
11	rs4551782	0	124500919	C	A
11	rs2187152	0	124501921	A	G
11	rs75601279	0	124502020	A	T
11	rs1047661	0	124502260	A	G
11	rs75599825	0	124505693	T	C
11	rs145005734	0	124506579	G	A
11	rs148946301	0	124506681	A	G
11	rs7941327	0	124506967	C	T
11	rs138194723	0	124507122	G	A
11	rs142804442	0	124507487	C	T
11	rs77588928	0	124507509	A	C
11	rs114559263	0	124507733	G	A
11	rs2187155	0	124508345	A	G
11	rs140288211	0	124508699	A	G
11	rs77343428	0	124508701	G	A
11	rs620499	0	124509525	T	C
11	rs148135503	0	124511010	G	T
11	rs150709925	0	124512200	A	G
11	rs116844893	0	124512372	T	C
11	rs139916673	0	124512823	G	A
11	rs113354618	0	124513196	C	T
11	rs111832785	0	124513197	G	A
11	rs146728099	0	124513213	G	C
11	rs7937294	0	124513275	C	T
11	rs7940161	0	124513375	A	T
11	rs114228921	0	124514084	T	G
11	rs117770287	0	124515491	C	T
11	rs7128043	0	124516010	G	C
11	rs3819084	0	124517121	A	G
11	rs141651958	0	124517473	A	G
11	rs143499283	0	124517849	A	G
11	rs116899179	0	124518158	T	C
11	rs149793694	0	124519450	G	A
11	rs79300393	0	124519478	G	A
11	rs116989047	0	124521133	T	C
11	rs115723893	0	124521609	G	A
11	rs12295168	0	124522168	T	C
11	rs189066363	0	124522312	G	A
11	rs11219743	0	124522720	T	C
11	rs138537741	0	124523724	G	A
11	rs141825024	0	124524004	C	T
11	rs114682682	0	124524120	G	T
11	rs1942663	0	124524627	A	G
11	rs148980620	0	124526790	C	T
11	rs73031440	0	124527200	C	T
11	rs7941264	0	124527875	T	C
11	rs141573140	0	124527998	T	C
11	rs145555947	0	124528118	G	A
11	rs149539309	0	124528431	C	T
11	rs4245056	0	124529782	A	G
11	rs78778622	0	124530664	T	C
11	rs117960154	0	124531207	G	A
11	rs7124585	0	124532440	G	A
11	rs145201109	0	124532459	A	G
11	rs1942662	0	124532500	T	A
11	rs11219749	0	124533167	A	G
11	rs7946650	0	124533255	A	G
11	rs180938477	0	124533401	C	T
11	rs11219750	0	124533798	A	C
11	rs74623410	0	124534121	G	A
11	rs10893281	0	124534812	G	A
11	rs79572671	0	124535221	G	A
11	rs117621571	0	124535478	C	G
11	rs7119225	0	124536794	C	T
11	rs7941548	0	124537255	C	A
11	rs148285800	0	124537415	G	A
11	rs114943060	0	124537472	G	A
11	rs57956486	0	124537646	A	G
11	rs544368	0	124537995	T	C
11	rs138132223	0	124538074	G	A
11	rs75540451	0	124538596	G	A
11	rs512225	0	124539236	C	T
11	rs73031445	0	124539934	A	C
11	rs145467296	0	124540713	T	C
11	rs147016942	0	124541179	A	T
11	rs79069310	0	124542948	T	C
11	rs190648973	0	124543741	C	T
11	rs7927406	0	124543803	T	G
11	rs182325961	0	124543842	A	G
11	rs149627407	0	124545191	C	A
11	rs149157781	0	124547636	C	A
11	rs76626799	0	124549082	T	A
11	rs57285397	0	124549521	A	G
11	rs147388374	0	124551142	C	T
11	rs74763342	0	124551637	C	T
11	rs151190107	0	124552348	G	A
11	rs140335412	0	124552445	A	G
11	rs681418	0	124552537	G	A
11	rs76604279	0	124552770	C	T
11	rs12794898	0	124554061	T	G
11	rs590577	0	124554469	C	T
11	rs74578997	0	124554573	A	G
11	rs12807021	0	124555909	G	A
11	rs77177747	0	124557386	C	T
11	rs483946	0	124558009	A	G
11	rs78034579	0	124560238	T	A
11	rs148191463	0	124560385	A	C
11	rs76352627	0	124562657	C	T
11	rs145287570	0	124563555	A	G
11	rs117266941	0	124564865	G	A
11	rs10219424	0	124565388	C	A
11	rs7938692	0	124566191	C	A
11	rs678485	0	124566418	G	T
11	rs679810	0	124566724	A	G
11	rs149274455	0	124566994	A	C
11	rs143429471	0	124567200	G	A
11	rs11219757	0	124568519	C	T
11	rs617690	0	124570014	A	G
11	rs631980	0	124570913	A	G
11	rs117494941	0	124570957	G	A
11	rs117978923	0	124573594	C	T
11	rs61910598	0	124573750	A	G
11	rs1784539	0	124574228	T	C
11	rs113081928	0	124575883	T	C
11	rs672060	0	124576637	A	C
11	rs35214298	0	124576986	G	A
11	rs658289	0	124577435	T	C
11	rs139410326	0	124578186	T	C
11	rs654411	0	124578282	A	G
11	rs146610695	0	124578897	C	G
11	rs3016518	0	124579388	T	A
11	rs548647	0	124580083	T	C
11	rs34035377	0	124580689	G	A
11	rs1784609	0	124581175	A	G
11	rs190258832	0	124581275	C	T
11	rs4935892	0	124581323	G	A
11	rs2226639	0	124582111	T	C
11	rs4936952	0	124582279	T	G
11	rs3016576	0	124582314	T	A
11	rs34746277	0	124582794	G	T
11	rs591041	0	124582882	C	G
11	rs4935894	0	124583487	T	C
11	rs4935895	0	124583878	A	C
11	rs618027	0	124584312	C	G
11	rs620333	0	124584801	G	A
11	rs544227	0	124585209	C	G
11	rs634005	0	124585592	A	G
11	rs646487	0	124586079	A	C
11	rs2155418	0	124586307	G	T
11	rs566852	0	124586451	C	T
11	rs566732	0	124586492	T	C
11	rs562303	0	124586953	T	C
11	rs7937793	0	124588417	A	G
11	rs1784531	0	124588798	T	A
11	rs671371	0	124590079	G	T
11	rs79549242	0	124592026	G	A
11	rs641886	0	124592094	C	T
11	rs639162	0	124592728	G	A
11	rs75601321	0	124592762	A	G
11	rs570375	0	124592879	A	G
11	rs114304354	0	124593000	C	T
11	rs609817	0	124593289	C	T
11	rs7930618	0	124593946	G	A
11	rs77776555	0	124596304	T	C
11	rs190711115	0	124596340	T	C
11	rs118076490	0	124596454	G	A
11	rs7949190	0	124596741	A	G
11	rs12420309	0	124596996	G	A
11	rs7949826	0	124597044	G	A
11	rs77328902	0	124597174	G	A
11	rs61247811	0	124597824	T	C
11	rs60552915	0	124597887	T	C
11	rs73609602	0	124598037	C	T
11	rs11822545	0	124599063	A	G
11	rs2155109	0	124600758	A	G
11	rs11608190	0	124601378	C	T
11	rs11219764	0	124601400	A	G
11	rs585454	0	124602074	C	T
11	rs11219765	0	124602247	T	C
11	rs4337053	0	124602863	A	G
11	rs55799041	0	124603692	A	G
11	rs1939216	0	124604731	T	A
11	rs1939214	0	124605290	A	G
11	rs71491831	0	124605783	G	A
11	rs12807809	0	124606285	T	C
11	rs36053597	0	124606484	C	T
11	rs34716506	0	124606612	G	T
11	rs76554318	0	124607034	C	T
11	rs3830078	0	124607535	G	A
11	rs655104	0	124608304	T	G
11	rs61910607	0	124609369	T	G
11	rs35306015	0	124610773	A	G
11	rs71491832	0	124611997	C	G
11	rs12278912	0	124612159	G	A
11	rs7113041	0	124612591	C	G
11	rs12287365	0	124612710	T	A
11	rs12293621	0	124612828	A	C
11	rs12293624	0	124612833	A	G
11	rs12293670	0	124612932	A	G
11	rs55661361	0	124613957	G	A
11	rs35643618	0	124614459	T	C
11	rs41302389	0	124616125	G	A
11	rs1804829	0	124616341	G	A
11	rs61910623	0	124617816	T	C
11	rs117523468	0	124617843	T	C
11	rs2075713	0	124617939	A	C
11	rs111738856	0	124618346	A	G
11	rs11604175	0	124619407	C	T
11	rs11219769	0	124620147	G	T
11	rs626260	0	124620238	G	A
11	rs61910624	0	124620384	C	T
11	rs61910625	0	124620587	C	T
11	rs2075712	0	124621241	C	A
11	rs61910626	0	124622534	C	T
11	rs12541	0	124623492	T	C
11	rs79106790	0	124623898	G	A
11	rs2076991	0	124624083	G	A
11	rs12792040	0	124624150	G	A
11	rs6590090	0	124624854	T	C
11	rs557856	0	124625658	C	T
11	rs7114238	0	124627205	T	C
11	rs1076095	0	124627479	A	G
11	rs57321508	0	124627977	C	G
11	rs7928640	0	124628619	C	T
11	rs138691562	0	124629362	G	T
11	rs142100051	0	124630786	G	T
11	rs138993711	0	124630827	C	A
11	rs77248876	0	124631127	G	A
11	rs57466670	0	124632821	C	T
11	rs17129161	0	124632875	G	A
11	rs7113068	0	124633529	T	C
11	rs1940171	0	124633640	A	G
11	rs113450665	0	124633680	C	T
11	rs71491835	0	124633925	G	T
11	rs12280649	0	124634109	T	G
11	rs3802902	0	124635035	T	C
11	rs3802901	0	124635144	T	C
11	rs11219774	0	124636373	A	C
11	rs73031459	0	124636645	G	A
11	rs12279730	0	124638326	T	C
11	rs61910627	0	124639164	A	G
11	rs12283429	0	124640271	T	C
11	rs55785829	0	124640864	G	A
11	rs74535421	0	124641983	C	T
11	rs7112807	0	124642600	A	T
11	rs7939412	0	124643693	G	A
11	rs6590094	0	124643836	C	T
11	rs6590095	0	124643939	A	C
11	rs117307538	0	124645534	G	A
11	rs7126463	0	124646163	A	C
11	rs7937766	0	124648487	C	T
11	rs7124686	0	124650484	G	A
11	rs12285508	0	124650853	C	T
11	rs11601322	0	124652066	A	G
11	rs10466604	0	124653926	G	C
11	rs611011	0	124655380	C	A
11	rs141827019	0	124655487	G	A
11	rs61910629	0	124655628	G	A
11	rs1783887	0	124655751	C	T
11	rs117539210	0	124656128	G	A
11	rs150838045	0	124656736	C	T
11	rs55913290	0	124657155	T	C
11	rs485469	0	124657183	T	C
11	rs670739	0	124657351	A	G
11	rs68065265	0	124657596	A	G
11	rs117984409	0	124657779	A	G
11	rs12281103	0	124658239	G	A
11	rs12288037	0	124658337	T	C
11	rs4936953	0	124658708	T	C
11	rs541560	0	124658719	A	G
11	rs643227	0	124658968	C	T
11	rs73010499	0	124659501	G	A
11	rs78177328	0	124659708	A	G
11	rs659357	0	124660184	A	C
11	rs77406987	0	124661038	G	A
11	rs35841132	0	124661569	C	T
11	rs66925099	0	124661906	A	G
11	rs581091	0	124663717	A	G
11	rs60858712	0	124664145	A	T
11	rs613146	0	124664976	C	T
11	rs68115513	0	124665139	T	G
11	rs73010502	0	124665193	A	G
11	rs56814855	0	124665603	A	G
11	rs530471	0	124665614	A	G
11	rs532276	0	124665781	T	C
11	rs534337	0	124666066	C	T
11	rs587595	0	124666081	T	C
11	rs491060	0	124667351	T	C
11	rs491158	0	124667374	C	A
11	rs3016271	0	124668305	G	T
11	rs73012410	0	124669023	G	A
11	rs1783886	0	124669399	G	A
11	rs183501631	0	124670069	G	A
11	rs114076082	0	124670383	C	G
11	rs73611490	0	124670798	C	T
11	rs3016273	0	124671573	T	C
11	rs3016272	0	124671618	T	C
11	rs607901	0	124671694	G	C
11	rs607084	0	124671813	G	A
11	rs572973	0	124672253	T	G
11	rs549230	0	124672488	C	G
11	rs59339539	0	124672886	A	G
11	rs117690174	0	124672956	T	A
11	rs57761683	0	124672957	T	A
11	rs57584394	0	124673202	C	T
11	rs564490	0	124674565	G	A
11	rs11821545	0	124674736	C	T
11	rs11826296	0	124674924	A	G
11	rs558814	0	124675214	A	G
11	rs4936954	0	124675825	G	A
11	rs7116585	0	124676504	G	A
11	rs1783888	0	124676532	G	T
11	rs73012426	0	124676919	C	T
11	rs632252	0	124677032	A	G
11	rs646521	0	124677941	C	T
11	rs580213	0	124677969	G	C
11	rs60476214	0	124678083	T	A
11	rs73611500	0	124678371	G	A
11	rs73012431	0	124678632	C	G
11	rs660396	0	124678681	T	C
11	rs550833	0	124678956	T	C
11	rs7129307	0	124679608	C	T
11	rs7129296	0	124679630	A	G
11	rs11219783	0	124679657	G	A
11	rs11219784	0	124680673	T	C
11	rs490461	0	124680922	G	A
11	rs595741	0	124681383	C	G
11	rs76883973	0	124681468	C	T
11	rs572514	0	124681671	A	G
11	rs594367	0	124681679	A	C
11	rs11219786	0	124682271	A	C
11	rs74237522	0	124682327	T	A
11	rs11219787	0	124682349	C	G
11	rs75590394	0	124682413	T	C
11	rs11219788	0	124682424	G	C
11	rs78128947	0	124682568	T	C
11	rs79417009	0	124682891	C	T
11	rs10893284	0	124682908	A	G
11	rs7112552	0	124683004	G	C
11	rs12575768	0	124683320	G	A
11	rs7115823	0	124683407	A	G
11	rs563057	0	124684124	T	C
11	rs78023864	0	124684374	A	G
11	rs603406	0	124684649	A	T
11	rs603040	0	124684689	A	G
11	rs12576194	0	124685120	C	T
11	rs569289	0	124685327	T	A
11	rs568402	0	124685414	G	A
11	rs117641946	0	124685486	C	T
11	rs588991	0	124685541	A	G
11	rs142183771	0	124685734	A	G
11	rs2509083	0	124685865	G	A
11	rs11604973	0	124685999	G	A
11	rs11600771	0	124686013	A	G
11	rs11518419	0	124686046	G	A
11	rs11607151	0	124686112	T	C
11	rs143353752	0	124686137	C	T
11	rs11604977	0	124686145	C	T
11	rs11219790	0	124686225	C	T
11	rs113408943	0	124686278	T	G
11	rs3016515	0	124686364	A	G
11	rs3016270	0	124686387	A	G
11	rs112105486	0	124686398	T	C
11	rs3016269	0	124686469	G	A
11	rs3016268	0	124686502	C	T
11	rs12576298	0	124686700	T	C
11	rs535396	0	124686709	C	T
11	rs534502	0	124686806	A	G
11	rs680688	0	124686847	C	A
11	rs534366	0	124686863	G	A
11	rs679403	0	124687119	A	G
11	rs1784537	0	124687300	C	T
11	rs1784536	0	124687351	A	G
11	rs1783884	0	124687525	T	C
11	rs1784535	0	124687555	G	T
11	rs1783883	0	124687618	T	C
11	rs1783882	0	124687651	C	T
11	rs1783881	0	124687759	C	T
11	rs115395264	0	124688194	G	A
11	rs663642	0	124688317	G	A
11	rs76904201	0	124688323	T	G
11	rs652055	0	124688655	T	C
11	rs651677	0	124688699	G	A
11	rs571968	0	124688878	G	T
11	rs650733	0	124688901	G	A
11	rs546148	0	124689401	A	C
11	rs117110188	0	124689420	A	G
11	rs11219794	0	124689654	A	G
11	rs635797	0	124689950	T	G
11	rs80135017	0	124690106	C	T
11	rs1783880	0	124690275	T	G
11	rs1783879	0	124690344	T	C
11	rs1784534	0	124690491	C	A
11	rs1784533	0	124690532	C	T
11	rs61910632	0	124690931	C	T
11	rs145789777	0	124691339	C	G
11	rs580782	0	124692178	A	G
11	rs580772	0	124692185	T	G
11	rs1783885	0	124693144	A	G
11	rs35096440	0	124693159	G	C
11	rs61910634	0	124693419	A	C
11	rs11518421	0	124693703	G	A
11	rs524227	0	124693706	G	A
11	rs523113	0	124693877	C	T
11	rs591931	0	124694257	C	T
11	rs492875	0	124694894	C	T
11	rs78439872	0	124695323	G	A
11	rs666219	0	124695703	C	T
11	rs573200	0	124695816	C	T
11	rs570483	0	124696112	A	G
11	rs653403	0	124696291	T	A
11	rs148067841	0	124696856	G	C
11	rs10893288	0	124696910	C	T
11	rs1940172	0	124696956	G	A
11	rs4935896	0	124697048	A	T
11	rs7127139	0	124697202	A	G
11	rs76950105	0	124697216	C	T
11	rs11219798	0	124697855	G	A
11	rs10790710	0	124697902	A	G
11	rs11219799	0	124698023	G	A
11	rs10893289	0	124698577	A	G
11	rs55924592	0	124698585	G	A
11	rs117023537	0	124699080	G	T
11	rs7931229	0	124699461	A	G
11	rs12291793	0	124699493	G	T
11	rs118106925	0	124699612	T	C
11	rs77792744	0	124699647	A	C
11	rs73014341	0	124699871	A	C
11	rs7109854	0	124700073	G	C
11	rs141789674	0	124700225	A	C
11	rs73014342	0	124700425	A	T
11	rs7113090	0	124700428	C	G
11	rs997989	0	124703336	G	A
11	rs997990	0	124703462	C	T
11	rs7934672	0	124704084	T	C
11	rs56381751	0	124704982	G	A
11	rs10893290	0	124704994	C	T
11	rs10893291	0	124705053	A	G
11	rs10400357	0	124705301	A	G
11	rs10893292	0	124705936	T	A
11	rs12281572	0	124706349	A	G
11	rs12275459	0	124706431	T	A
11	rs4526782	0	124706880	G	A
11	rs12790208	0	124708060	T	A
11	rs71491838	0	124708194	G	T
11	rs610104	0	124708698	A	G
11	rs12272406	0	124708746	C	T
11	rs71474111	0	124709699	C	A
11	rs185181190	0	124709706	G	T
11	rs73014347	0	124709852	G	A
11	rs3016274	0	124710016	C	T
11	rs73014350	0	124710260	A	T
11	rs77045175	0	124710384	G	T
11	rs5005251	0	124710677	T	G
11	rs680417	0	124710834	C	T
11	rs56057699	0	124710972	C	T
11	rs118031862	0	124712125	C	T
11	rs4936955	0	124712576	C	T
11	rs576741	0	124713262	T	C
11	rs73014354	0	124713726	T	C
11	rs642948	0	124713965	A	G
11	rs117447186	0	124714434	G	A
11	rs1940179	0	124714631	A	G
11	rs10790711	0	124714689	T	C
11	rs733601	0	124714880	G	A
11	rs2076836	0	124715093	C	A
11	rs948151	0	124715505	C	T
11	rs57363396	0	124715569	G	A
11	rs948150	0	124715573	G	A
11	rs948149	0	124715749	C	G
11	rs1940178	0	124716128	C	T
11	rs6590105	0	124716986	A	C
11	rs6590106	0	124716991	G	A
11	rs7106618	0	124717108	A	G
11	rs6590107	0	124717445	A	G
11	rs12279183	0	124717520	C	T
11	rs4936956	0	124717530	T	C
11	rs7110332	0	124717544	A	C
11	rs137994623	0	124717581	G	A
11	rs1940177	0	124717965	T	C
11	rs10893293	0	124718368	T	G
11	rs10790712	0	124718394	C	A
11	rs7114670	0	124718519	C	A
11	rs11219804	0	124718698	A	G
11	rs11219805	0	124718707	T	C
11	rs11219806	0	124718802	A	G
11	rs12288342	0	124719105	T	C
11	rs12288389	0	124719145	T	C
11	rs11219807	0	124719259	G	A
11	rs11219808	0	124719898	C	T
11	rs10893294	0	124720156	G	T
11	rs1940176	0	124720313	A	G
11	rs1940175	0	124720458	C	A
11	rs1940174	0	124720545	T	C
11	rs1940173	0	124720675	G	A
11	rs35075564	0	124720804	A	G
11	rs11604758	0	124721003	G	A
11	rs11604776	0	124721018	G	A
11	rs118047601	0	124721376	T	G
11	rs11219810	0	124721984	T	C
11	rs725291	0	124722077	T	C
11	rs117954028	0	124722391	C	G
11	rs76175102	0	124722422	G	A
11	rs75447081	0	124722564	G	A
11	rs12806210	0	124722896	C	T
11	rs74463906	0	124723290	G	A
11	rs7102252	0	124723307	A	T
11	rs7105637	0	124723433	C	A
11	rs56387340	0	124724523	G	C
11	rs117560202	0	124724583	G	T
11	rs10893295	0	124724934	A	G
11	rs7114171	0	124725414	C	G
11	rs7114543	0	124725460	G	C
11	rs113476387	0	124725618	A	G
11	rs10893296	0	124725942	T	C
11	rs11219811	0	124726214	G	C
11	rs10893297	0	124726319	G	C
11	rs111857913	0	124727456	A	C
11	rs10893298	0	124727791	A	G
11	rs11219814	0	124728123	T	G
11	rs146302549	0	124728824	G	A
11	rs7927764	0	124728955	A	G
11	rs10893300	0	124728958	C	T
11	rs4245057	0	124729582	A	T
11	rs11219815	0	124729683	G	A
11	rs7113124	0	124730646	A	G
11	rs7113741	0	124730845	G	C
11	rs112023743	0	124730987	T	C
11	rs117133630	0	124732426	C	T
11	rs10893301	0	124732530	T	G
11	rs56165830	0	124733007	A	T
11	rs56929394	0	124733248	C	A
11	rs7111513	0	124733377	T	C
11	rs12796794	0	124733749	C	G
11	rs79005181	0	124733969	C	A
11	rs79428142	0	124734116	T	C
11	rs2155417	0	124734286	C	G
11	rs7126916	0	124734301	C	A
11	rs5017048	0	124734471	G	T
11	rs7951801	0	124734728	G	A
11	rs11219816	0	124735879	C	T
11	rs78806254	0	124735911	G	A
11	rs11219817	0	124736952	C	G
11	rs73014380	0	124737216	T	C
11	rs7102701	0	124737282	T	C
11	rs11219819	0	124737330	C	T
11	rs7120736	0	124737631	G	A
11	rs73615441	0	124738000	G	C
11	rs36124571	0	124738367	C	T
11	rs139666137	0	124738477	C	A
11	rs114324840	0	124739699	T	C
11	rs4936957	0	124739988	T	C
11	rs3923890	0	124740410	A	T
11	rs7925879	0	124740691	A	G
11	rs35978862	0	124740980	C	T
11	rs117107362	0	124741488	A	C
11	rs12277811	0	124741489	C	G
11	rs11219821	0	124741772	C	T
11	rs117078713	0	124741955	A	G
11	rs3862618	0	124742365	G	A
11	rs4935898	0	124742385	G	A
11	rs4606490	0	124742731	C	T
11	rs73014390	0	124743497	C	T
11	rs77513537	0	124744005	C	T
11	rs117482133	0	124745346	G	A
11	rs74664498	0	124745427	G	T
11	rs140337602	0	124745783	C	G
11	rs55706177	0	124746180	C	T
11	rs73615452	0	124746449	G	C
11	rs11219822	0	124746644	A	C
11	rs11219823	0	124746770	T	C
11	rs10790713	0	124747333	A	G
11	rs7933204	0	124747837	G	A
11	rs111277969	0	124748196	G	A
11	rs148372884	0	124749145	G	A
11	rs3802905	0	124749584	C	G
11	rs10790714	0	124750028	A	T
11	rs4326810	0	124750137	A	G
11	rs4366494	0	124750232	C	T
11	rs12284882	0	124750553	G	T
11	rs147605571	0	124751127	C	T
11	rs7127889	0	124751881	C	T
11	rs6590108	0	124752167	A	G
11	rs7924415	0	124752500	G	T
11	rs71474112	0	124752812	C	A
11	rs10893302	0	124752816	G	T
11	rs12787606	0	124753223	C	T
11	rs140548306	0	124753338	G	A
11	rs75208982	0	124754140	A	G
11	rs12823	0	124754611	T	A
11	rs117573670	0	124754703	A	C
11	rs140603981	0	124754761	C	T
11	rs145918924	0	124754934	C	T
11	rs78995362	0	124755303	G	A
11	rs145096709	0	124756007	A	G
11	rs57504141	0	124756158	A	T
11	rs7104934	0	124756406	G	A
11	rs77854852	0	124757192	C	T
11	rs12418548	0	124757560	G	A
11	rs57713193	0	124757758	T	C
11	rs117896640	0	124757762	G	A
11	rs59771534	0	124757815	A	T
11	rs34383371	0	124757991	T	C
11	rs80337992	0	124758500	G	A
11	rs79838110	0	124758518	C	T
11	rs7129737	0	124758637	T	C
11	rs7129744	0	124758673	T	A
11	rs78604981	0	124758728	C	T
11	rs56948955	0	124758919	C	T
11	rs6590109	0	124759048	G	A
11	rs4245058	0	124759342	T	C
11	rs75210222	0	124759526	C	G
11	rs4635093	0	124759644	T	G
11	rs73016357	0	124760368	G	A
11	rs11219829	0	124760806	C	T
11	rs10160248	0	124760823	A	G
11	rs11219830	0	124760992	G	A
11	rs117072286	0	124761152	G	T
11	rs12417435	0	124762165	A	G
11	rs4935899	0	124762486	G	A
11	rs116021839	0	124762541	G	A
11	rs148468528	0	124762651	G	T
11	rs11219831	0	124762769	A	G
11	rs117471329	0	124762913	C	A
11	rs118157723	0	124762985	G	A
11	rs55852661	0	124763473	C	T
11	rs7927528	0	124763647	A	G
11	rs4612815	0	124763975	G	A
11	rs7928168	0	124763989	G	C
11	rs67478674	0	124764050	G	T
11	rs12278566	0	124764527	A	T
11	rs12421354	0	124765168	C	T
11	rs12417319	0	124765182	T	C
11	rs12421677	0	124765229	G	C
11	rs12421743	0	124765894	C	G
11	rs12223633	0	124765962	A	G
11	rs4078313	0	124766128	A	G
11	rs12226461	0	124766203	C	T
11	rs77919654	0	124766256	G	A
11	rs4078483	0	124766591	C	G
11	rs59648931	0	124767067	T	C
11	rs73016370	0	124767125	G	A
11	rs11219832	0	124767290	C	T
11	rs55941905	0	124767686	G	T
11	rs117483938	0	124767876	C	T
11	rs73016372	0	124768061	A	G
11	rs4586175	0	124769619	A	G
11	rs78993888	0	124769903	T	C
11	rs75025641	0	124770066	T	C
11	rs118003066	0	124770079	G	A
11	rs4406837	0	124770198	G	A
11	rs56037752	0	124770226	G	T
11	rs56355137	0	124770761	C	T
11	rs11219835	0	124771183	T	A
11	rs4284402	0	124771243	C	A
11	rs4077566	0	124771271	A	G
11	rs79404912	0	124771447	T	A
11	rs60916142	0	124771616	G	A
11	rs12281805	0	124771763	A	G
11	rs73016381	0	124771913	T	C
11	rs117042581	0	124772018	G	C
11	rs74889009	0	124772119	C	T
11	rs117122197	0	124772996	G	C
11	rs56238909	0	124773469	G	T
11	rs73016385	0	124773869	G	A
11	rs12420431	0	124775157	A	G
11	rs111667593	0	124775382	A	C
11	rs186088487	0	124775710	A	T
11	rs71474114	0	124775724	A	G
11	rs11530586	0	124776112	G	T
11	rs146763251	0	124776433	C	A
11	rs112267794	0	124776795	T	C
11	rs118001838	0	124779242	A	C
11	rs150033169	0	124780566	G	A
11	rs112982755	0	124780963	G	A
11	rs4548633	0	124781143	T	C
11	rs117271046	0	124781480	C	T
11	rs4433580	0	124781713	A	G
11	rs4561224	0	124781908	G	C
11	rs7482602	0	124782097	T	G
11	rs12284707	0	124782116	T	A
11	rs56303757	0	124782210	A	T
11	rs138229471	0	124782376	A	T
11	rs117971640	0	124782476	A	G
11	rs4635086	0	124782614	A	C
11	rs28890569	0	124782873	C	T
11	rs28857487	0	124782971	T	A
11	rs117518516	0	124783799	G	T
11	rs142994415	0	124783977	C	G
11	rs115285813	0	124784091	C	G
11	rs148162679	0	124784307	A	C
11	rs113719860	0	124785288	C	A
11	rs116884703	0	124785427	G	T
11	rs61465638	0	124785634	C	T
11	rs73016396	0	124786124	T	C
11	rs73016398	0	124786204	A	G
11	rs113750764	0	124786612	C	T
11	rs56207347	0	124786887	C	T
11	rs11822898	0	124787529	C	T
11	rs73016402	0	124787623	T	G
11	rs73018305	0	124788805	C	G
11	rs3802904	0	124789755	T	C
11	rs78859654	0	124789828	A	T
11	rs75988347	0	124790696	G	T
11	rs10893303	0	124790922	C	A
11	rs192160991	0	124790984	G	C
11	rs116102273	0	124791314	T	C
11	rs139178836	0	124791601	C	T
11	rs78239977	0	124792007	G	A
11	rs10893304	0	124792173	C	G
11	rs78569253	0	124792540	C	A
11	rs11826299	0	124792627	G	A
11	rs11605766	0	124792956	C	G
11	rs10790715	0	124793682	T	C
11	rs10790716	0	124793716	G	A
11	rs112797967	0	124794585	C	T
11	rs112686308	0	124794688	C	T
11	rs74570840	0	124794712	C	T
11	rs4936958	0	124795154	G	T
11	rs79069569	0	124795689	T	C
11	rs11219840	0	124795823	G	A
11	rs61910645	0	124796565	C	G
11	rs142417285	0	124796597	G	C
11	rs10893305	0	124796696	A	G
11	rs4277125	0	124797395	T	C
11	rs145256992	0	124797450	C	T
11	rs3924274	0	124797519	C	T
11	rs76979538	0	124797626	A	C
11	rs7130442	0	124798250	G	T
11	rs145810269	0	124798699	C	T
11	rs76178222	0	124798982	C	T
11	rs141043381	0	124799448	T	C
11	rs73018375	0	124799656	C	A
11	rs3924535	0	124799896	C	T
11	rs4245059	0	124800170	G	C
11	rs11219842	0	124800406	C	T
11	rs7116907	0	124802096	C	G
11	rs4331116	0	124802510	G	C
11	rs4523708	0	124803187	C	T
11	rs4936959	0	124803859	T	C
11	rs61910646	0	124804691	G	A
11	rs4254088	0	124805619	T	C
11	rs6590110	0	124805984	A	G
11	rs12294326	0	124806460	G	A
11	rs141987441	0	124807262	G	T
11	rs11219843	0	124807521	A	G
11	rs76789681	0	124807723	C	T
11	rs117027686	0	124807735	G	A
11	rs11219844	0	124808253	G	A
11	rs73018384	0	124808326	T	A
11	rs117900036	0	124809939	T	C
11	rs73018386	0	124810560	T	C
11	rs11219845	0	124810652	A	G
11	rs78368059	0	124810722	G	A
11	rs11821787	0	124810732	C	T
11	rs73018388	0	124811756	C	A
11	rs142025844	0	124811758	A	C
11	rs73018389	0	124811766	A	G
11	rs73018391	0	124812122	G	C
11	rs10893306	0	124813516	G	A
11	rs4340063	0	124813669	G	A
11	rs10790717	0	124813725	G	A
11	rs4936960	0	124814005	C	A
11	rs7937347	0	124814152	C	T
11	rs7937392	0	124814282	A	T
11	rs7940484	0	124814467	A	G
11	rs78127170	0	124814576	C	T
11	rs7941040	0	124814628	G	A
11	rs4936961	0	124814714	A	T
11	rs12289969	0	124814720	T	C
11	rs12283125	0	124814761	G	A
11	rs142825632	0	124814853	A	G
11	rs12283241	0	124814923	G	T
11	rs12269868	0	124814951	A	G
11	rs10893307	0	124815583	C	T
11	rs138745928	0	124815669	G	A
11	rs7123681	0	124815755	G	A
11	rs10160759	0	124815988	T	C
11	rs10160591	0	124816164	C	T
11	rs113651911	0	124816171	A	G
11	rs78056932	0	124816221	C	T
11	rs11219847	0	124816312	G	C
11	rs12222810	0	124816420	C	T
11	rs75180245	0	124817085	G	A
11	rs4936962	0	124818298	C	T
11	rs113010804	0	124818361	C	T
11	rs58863518	0	124818701	G	A
11	rs10893308	0	124818737	C	G
11	rs59392144	0	124818750	G	A
11	rs10790718	0	124818838	A	C
11	rs11219849	0	124819165	G	A
11	rs7104024	0	124820154	T	A
11	rs12791271	0	124820525	T	C
11	rs78958373	0	124820878	A	G
11	rs12285982	0	124821252	G	A
11	rs4408325	0	124821575	T	A
11	rs73020306	0	124821749	C	T
11	rs4575285	0	124822169	C	G
11	rs12274497	0	124822296	A	G
11	rs117501298	0	124822841	T	A
11	rs71474116	0	124822880	C	T
11	rs73020310	0	124822983	G	C
11	rs4936963	0	124823305	A	C
11	rs4936964	0	124823366	A	C
11	rs7120629	0	124823648	T	C
11	rs3809057	0	124823941	A	G
11	rs3809055	0	124823981	C	T
11	rs3809054	0	124824066	C	T
11	rs12272437	0	124824839	T	C
11	rs76384686	0	124824896	C	T
11	rs57907683	0	124825443	G	A
11	rs3924025	0	124825636	T	C
11	rs7935871	0	124826266	A	G
11	rs12273955	0	124827302	A	T
11	rs12287581	0	124827935	C	T
11	rs74498123	0	124829284	G	A
11	rs7482800	0	124829914	T	A
11	rs34267421	0	124830367	T	A
11	rs71474117	0	124830549	G	C
11	rs73020314	0	124830621	T	A
11	rs73020316	0	124830930	T	C
11	rs73020318	0	124831085	T	C
11	rs10893309	0	124831690	G	T
11	rs4460817	0	124832596	C	T
11	rs4382918	0	124832701	C	T
11	rs112249729	0	124833086	A	C
11	rs151236242	0	124834119	T	G
11	rs140444782	0	124834152	G	A
11	rs138315560	0	124834367	T	G
11	rs78338921	0	124834571	G	A
11	rs114046126	0	124834836	C	T
11	rs7936861	0	124836440	G	T
11	rs113266252	0	124836982	A	G
11	rs12269735	0	124837356	G	A
11	rs12276766	0	124837506	T	C
11	rs12269748	0	124837529	C	T
11	rs12283057	0	124837720	A	G
11	rs12277044	0	124837978	T	C
11	rs12277161	0	124838152	T	C
11	rs77878825	0	124838690	C	T
11	rs77777233	0	124838993	G	T
11	rs35277809	0	124839311	G	A
11	rs11821171	0	124839898	G	A
11	rs7925079	0	124840967	C	T
11	rs11219854	0	124841585	T	C
11	rs35430302	0	124841836	A	G
11	rs4595559	0	124842288	G	A
11	rs6590111	0	124842784	G	A
11	rs73020322	0	124842813	T	G
11	rs12280804	0	124843270	C	T
11	rs150962130	0	124843493	T	C
11	rs12294043	0	124843519	A	G
11	rs57201073	0	124843683	A	G
11	rs61582745	0	124843845	G	C
11	rs56366810	0	124843919	G	A
11	rs12281284	0	124843983	G	A
11	rs12288226	0	124844043	T	G
11	rs147019474	0	124844107	C	G
11	rs12281295	0	124844119	C	T
11	rs76230486	0	124845500	C	G
11	rs12291636	0	124845505	T	A
11	rs61707693	0	124846582	A	G
11	rs77578267	0	124847158	A	G
11	rs11219856	0	124847675	T	C
11	rs77543339	0	124847881	T	C
11	rs79060462	0	124848513	C	A
11	rs11219857	0	124848949	G	T
11	rs116973683	0	124849481	G	A
11	rs79201439	0	124850113	G	A
11	rs12282730	0	124850178	G	A
11	rs7121890	0	124850433	G	C
11	rs74755020	0	124850442	G	A
11	rs7943146	0	124850456	A	T
11	rs11501202	0	124850583	G	A
11	rs115657478	0	124851134	G	A
11	rs11560865	0	124851709	G	T
11	rs12796773	0	124851769	A	G
11	rs143001144	0	124852327	T	G
11	rs73020324	0	124852669	G	A
11	rs35011055	0	124852681	T	C
11	rs12289777	0	124853470	G	A
11	rs12276486	0	124853481	A	C
11	rs12786248	0	124853690	C	T
11	rs12786601	0	124853704	G	A
11	rs77278950	0	124854154	T	C
11	rs78877904	0	124854266	G	A
11	rs118022432	0	124854414	G	A
11	rs71474118	0	124854463	T	G
11	rs80318767	0	124854601	G	T
11	rs78606923	0	124854743	T	C
11	rs4936965	0	124854760	G	A
11	rs138175085	0	124855007	G	A
11	rs12794287	0	124855118	G	C
11	rs7932003	0	124855162	G	A
11	rs76900500	0	124855473	A	T
11	rs118068758	0	124856254	A	G
11	rs4608089	0	124856951	C	T
11	rs4936966	0	124857708	G	A
11	rs71474119	0	124858301	A	G
11	rs60898321	0	124858602	G	A
11	rs140734106	0	124858638	A	G
11	rs7112607	0	124858829	C	T
11	rs10750292	0	124859422	C	A
11	rs138945044	0	124860015	A	G
11	rs4935900	0	124860241	T	A
11	rs12283908	0	124860616	G	A
11	rs4936967	0	124861269	C	T
11	rs61752520	0	124861377	A	G
11	rs6590112	0	124861672	T	C
11	rs7125299	0	124861704	C	T
11	rs146512903	0	124861736	C	A
11	rs10893312	0	124862272	G	C
11	rs34571947	0	124862279	C	T
11	rs6590113	0	124862514	A	G
11	rs11605636	0	124862995	G	C
11	rs7951202	0	124863136	C	A
11	rs11828569	0	124863176	T	C
11	rs11219864	0	124863249	G	C
11	rs73020387	0	124863530	T	C
11	rs78571498	0	124863641	A	C
11	rs112084694	0	124864076	T	G
11	rs7104096	0	124864106	G	T
11	rs4128483	0	124864923	C	T
11	rs7479934	0	124865164	C	G
11	rs35491056	0	124865283	G	A
11	rs35842070	0	124865443	G	C
11	rs12798603	0	124865811	C	T
11	rs139954282	0	124865954	G	A
11	rs12271663	0	124866389	A	G
11	rs73020389	0	124866583	G	A
11	rs66541935	0	124867213	C	T
11	rs7128290	0	124867763	A	G
11	rs12421808	0	124868009	T	A
11	rs185515575	0	124868610	T	C
11	rs75771396	0	124869047	T	C
11	rs7102834	0	124869065	G	A
11	rs11827270	0	124870136	G	A
11	rs117614547	0	124871189	T	G
11	rs6590114	0	124871929	G	C
11	rs6590115	0	124872017	A	G
11	rs12793774	0	124873610	T	C
11	rs57971088	0	124874207	C	T
11	rs4612816	0	124874382	G	A
11	rs76351190	0	124874445	G	A
11	rs75976132	0	124874739	A	G
11	rs71474121	0	124874763	A	T
11	rs12286897	0	124874914	A	G
11	rs35971753	0	124875124	T	C
11	rs73020393	0	124875670	C	G
11	rs114189844	0	124875894	G	A
11	rs80354149	0	124875933	T	C
11	rs73020397	0	124876704	T	C
11	rs78480187	0	124876846	A	G
11	rs117852948	0	124876901	A	G
11	rs77678193	0	124877276	G	A
11	rs71474124	0	124877515	G	C
11	rs11824217	0	124877602	A	G
11	rs7108318	0	124878836	T	C
11	rs73020400	0	124879158	T	C
11	rs35245013	0	124879796	G	A
11	rs12798269	0	124879832	G	C
11	rs12798514	0	124880000	G	T
11	rs61912663	0	124880058	G	A
11	rs112893803	0	124880368	C	T
11	rs10893313	0	124880852	A	T
11	rs185335001	0	124881387	C	T
11	rs4353290	0	124881553	G	A
11	rs11219865	0	124881858	G	C
11	rs144543032	0	124882090	A	G
11	rs80035622	0	124883344	T	C
11	rs4936968	0	124884318	G	C
11	rs4245060	0	124884797	G	A
11	rs11219867	0	124884915	C	A
11	rs4341550	0	124885151	G	A
11	rs61912664	0	124885440	A	G
11	rs34771077	0	124885633	A	G
11	rs73022306	0	124885657	G	T
11	rs11219868	0	124886521	G	C
11	rs141494470	0	124886560	A	G
11	rs58690907	0	124887519	A	G
11	rs78171912	0	124887581	T	C
11	rs4491243	0	124889780	C	T
11	rs4936969	0	124890396	T	C
11	rs78011755	0	124890589	T	C
11	rs11219869	0	124891095	A	G
11	rs12285583	0	124891625	C	A
11	rs11219870	0	124892057	A	C
11	rs4935901	0	124892219	G	A
11	rs138280935	0	124892490	C	G
11	rs12294564	0	124892931	T	C
11	rs117381243	0	124893742	C	T
11	rs7926532	0	124893772	G	A
11	rs7926447	0	124893823	C	T
11	rs7926334	0	124893830	A	G
11	rs12291214	0	124894586	G	A
11	rs143616760	0	124896511	A	G
11	rs61912674	0	124896729	C	T
11	rs11825761	0	124897241	C	T
11	rs112327321	0	124897295	A	G
11	rs56160757	0	124897525	A	G
11	rs73022310	0	124897945	A	G
11	rs73022311	0	124897953	T	G
11	rs73022313	0	124898158	A	G
11	rs144350693	0	124898222	C	T
11	rs11828896	0	124898525	T	C
11	rs9971559	0	124898610	C	T
11	rs9971432	0	124898876	A	G
11	rs117728791	0	124899065	G	A
11	rs11826610	0	124899113	C	T
11	rs10790719	0	124899187	C	T
11	rs10893314	0	124899606	G	A
11	rs56755053	0	124899617	G	T
11	rs76898367	0	124899749	G	C
11	rs4271391	0	124901246	C	T
11	rs111979457	0	124901473	A	G
11	rs7951936	0	124901561	T	C
11	rs4277126	0	124901723	C	T
11	rs147382053	0	124901930	A	G
11	rs148417772	0	124902142	T	C
11	rs114881541	0	124902231	G	T
11	rs4287349	0	124902836	G	A
11	rs112627123	0	124902859	T	A
11	rs4581456	0	124903029	T	C
11	rs73620930	0	124903259	C	T
11	rs116852440	0	124903474	G	A
11	rs140928367	0	124903845	G	A
11	rs4936971	0	124903893	T	C
11	rs114859528	0	124904119	C	T
11	rs4936973	0	124904120	G	A
11	rs34902542	0	124904297	G	A
11	rs11518425	0	124904801	G	A
11	rs7939293	0	124905367	T	A
11	rs113051694	0	124905567	T	C
11	rs4561225	0	124906656	G	C
11	rs60601301	0	124906967	G	A
11	rs12801929	0	124907000	G	C
11	rs7118548	0	124908067	C	T
11	rs7107487	0	124908352	T	C
11	rs10790720	0	124909328	C	T
11	rs76239813	0	124909582	T	A
11	rs4259837	0	124909803	C	T
11	rs4491235	0	124910335	G	A
11	rs10750293	0	124910710	G	A
11	rs12288066	0	124910730	A	G
11	rs10893316	0	124910778	T	C
11	rs11219874	0	124910797	T	C
11	rs10790721	0	124910805	G	T
11	rs56403202	0	124910860	T	C
11	rs15541	0	124911136	G	A
11	rs9787899	0	124911845	A	G
11	rs11219875	0	124911868	A	G
11	rs12787778	0	124911959	G	A
11	rs113614261	0	124913391	G	A
11	rs12800237	0	124913409	G	A
11	rs60274412	0	124914007	G	T
11	rs4617604	0	124915118	T	G
11	rs4545563	0	124915140	G	T
11	rs192333580	0	124915217	C	T
11	rs189987756	0	124915828	A	G
11	rs76175866	0	124916268	G	A
11	rs7103312	0	124916597	C	T
11	rs7103628	0	124916622	G	T
11	rs76126158	0	124917452	G	A
11	rs56081331	0	124917731	C	A
11	rs34256606	0	124918388	T	G
11	rs117216550	0	124918651	A	G
11	rs11823396	0	124918891	C	T
11	rs4936974	0	124919716	A	G
11	rs7116880	0	124920011	C	T
11	rs4936975	0	124920966	T	C
11	rs11825302	0	124921532	C	T
11	rs12294094	0	124922219	T	C
11	rs11825960	0	124922339	C	G
11	rs149984527	0	124922450	G	T
11	rs12287399	0	124922565	G	C
11	rs11219878	0	124922768	G	A
11	rs3802806	0	124923107	C	T
11	rs117051325	0	124923264	T	C
11	rs61912690	0	124923568	A	G
11	rs4265609	0	124923608	G	A
11	rs4271392	0	124923759	G	A
11	rs74668921	0	124924417	G	A
11	rs76464443	0	124924577	G	C
11	rs7945081	0	124924717	T	C
11	rs73022339	0	124924881	A	G
11	rs11219880	0	124925724	G	A
11	rs34893985	0	124925782	G	A
11	rs11219881	0	124926195	T	C
11	rs78787269	0	124927119	T	C
11	rs11825813	0	124927472	G	A
11	rs73022396	0	124927534	C	T
11	rs73022399	0	124928263	A	G
11	rs6590121	0	124928901	T	G
11	rs11820228	0	124929447	T	C
11	rs6590122	0	124930033	G	A
11	rs4078355	0	124931334	G	A
11	rs7936890	0	124931559	G	T
11	rs7952332	0	124932019	T	C
11	rs80263821	0	124932650	G	C
11	rs139503996	0	124932729	C	G
11	rs73625329	0	124933200	C	G
11	rs12791554	0	124933351	C	T
11	rs11820425	0	124933582	G	A
11	rs73022402	0	124934375	G	A
11	rs151215252	0	124935012	G	T
11	rs7128218	0	124935063	C	A
11	rs6590123	0	124935176	A	G
11	rs7924354	0	124935333	G	T
11	rs6590124	0	124935357	T	C
11	rs78046052	0	124935827	A	G
11	rs11219886	0	124936482	T	A
11	rs12293971	0	124937124	C	T
11	rs11824248	0	124937939	A	G
11	rs11824271	0	124938035	A	G
11	rs35705578	0	124938527	T	G
11	rs36062969	0	124938538	G	A
11	rs4935903	0	124939234	T	C
11	rs73024303	0	124939384	G	A
11	rs55744924	0	124939412	G	A
11	rs118040900	0	124939729	C	G
11	rs12798119	0	124940011	G	A
11	rs3924406	0	124940141	A	G
11	rs58206650	0	124940325	A	C
11	rs75743586	0	124940326	A	G
11	rs34906270	0	124940330	G	A
11	rs73024304	0	124941046	C	T
11	rs12289616	0	124941309	A	G
11	rs117367077	0	124941402	C	T
11	rs12276686	0	124941520	C	T
11	rs78793716	0	124941849	G	A
11	rs73024305	0	124942269	G	C
11	rs11219888	0	124942698	C	T
11	rs143284521	0	124943386	G	A
11	rs75775903	0	124943393	C	T
11	rs12287383	0	124943647	T	G
11	rs12280621	0	124943831	G	A
11	rs7935932	0	124944172	C	T
11	rs73024307	0	124944478	G	C
11	rs146033183	0	124944948	C	G
11	rs7939765	0	124945085	A	G
11	rs113203115	0	124945152	A	G
11	rs7943255	0	124945546	C	T
11	rs73625341	0	124945739	C	A
11	rs7108269	0	124946234	T	C
11	rs61912691	0	124946758	A	G
11	rs61912692	0	124946809	C	T
11	rs12276292	0	124946817	C	A
11	rs12276295	0	124946823	C	T
11	rs7103889	0	124946930	G	A
11	rs12276396	0	124947016	C	G
11	rs12289510	0	124947051	A	G
11	rs61912693	0	124947112	C	A
11	rs12276567	0	124947149	G	A
11	rs55752830	0	124947396	A	G
11	rs77657184	0	124947476	T	C
11	rs56350429	0	124947658	C	G
11	rs76405540	0	124947832	G	A
11	rs4074186	0	124948039	T	C
11	rs4074187	0	124948066	G	A
11	rs7949048	0	124948460	T	C
11	rs73024313	0	124948540	G	A
11	rs4477450	0	124948628	A	G
11	rs7949385	0	124948732	T	C
11	rs117802483	0	124948928	G	A
11	rs33932952	0	124949044	C	T
11	rs73024314	0	124949501	C	T
11	rs55889403	0	124949665	A	G
11	rs56367722	0	124949690	T	C
11	rs10893317	0	124949967	C	T
11	rs7938473	0	124949992	A	G
11	rs78263502	0	124950117	C	T
11	rs7938776	0	124950159	C	G
11	rs75936200	0	124950370	T	C
11	rs112513477	0	124950488	C	T
11	rs11219890	0	124950806	T	C
11	rs4614465	0	124950924	G	A
11	rs75801851	0	124951311	T	C
11	rs4396301	0	124951467	C	G
11	rs80234991	0	124951517	A	G
11	rs78952857	0	124951522	A	G
11	rs116267462	0	124951540	C	T
11	rs112934278	0	124952026	C	T
11	rs7950127	0	124952385	G	C
11	rs10750294	0	124952642	T	C
11	rs61912696	0	124952946	G	A
11	rs11605560	0	124953079	C	T
11	rs7950682	0	124953118	A	G
11	rs10437702	0	124953197	G	C
11	rs11219892	0	124953354	C	T
11	rs117979535	0	124953662	A	G
11	rs11219893	0	124953917	A	C
11	rs948270	0	124954282	A	G
11	rs948269	0	124954369	G	C
11	rs4936976	0	124954652	G	C
11	rs144576745	0	124954849	G	C
11	rs948268	0	124955032	T	C
11	rs7930616	0	124955162	C	T
11	rs3824925	0	124955274	C	T
11	rs3802807	0	124955399	G	A
11	rs34947287	0	124955775	G	A
11	rs3808995	0	124955977	C	T
11	rs138564798	0	124956217	C	T
11	rs3808996	0	124956298	C	T
11	rs74932866	0	124956316	T	G
11	rs7102170	0	124956385	G	A
11	rs6590125	0	124957183	T	G
11	rs78868887	0	124957211	G	A
11	rs12418284	0	124957275	G	A
11	rs144699668	0	124957385	C	G
11	rs6590126	0	124957465	T	C
11	rs7944192	0	124957564	T	C
11	rs6590127	0	124957670	A	G
11	rs6590128	0	124957756	A	G
11	rs7929462	0	124957803	C	T
11	rs146696496	0	124958100	A	G
11	rs3802808	0	124958122	A	G
11	rs7110840	0	124958326	G	C
11	rs3802809	0	124958397	T	C
11	rs3824926	0	124958459	C	T
11	rs10750295	0	124958576	G	A
11	rs4936977	0	124958709	T	C
11	rs73024339	0	124958710	G	A
11	rs7111168	0	124958844	A	G
11	rs4936978	0	124958914	T	C
11	rs7111308	0	124958973	A	G
11	rs6590129	0	124959175	C	T
11	rs7937112	0	124959392	G	T
11	rs7936882	0	124959422	A	G
11	rs111795737	0	124959460	A	G
11	rs4936979	0	124959658	G	C
11	rs10893318	0	124959832	A	C
11	rs10790722	0	124959908	C	T
11	rs7116245	0	124960177	G	A
11	rs7116152	0	124960274	C	T
11	rs7119150	0	124960420	A	G
11	rs12786053	0	124960455	G	A
11	rs7119377	0	124960520	C	T
11	rs12146425	0	124960575	A	G
11	rs10893319	0	124960596	C	T
11	rs12146636	0	124960605	T	C
11	rs12146637	0	124960687	T	C
11	rs12146563	0	124960689	C	T
11	rs7928268	0	124960838	T	C
11	rs7941760	0	124960844	G	A
11	rs12146642	0	124960953	T	C
11	rs10790723	0	124961985	C	T
11	rs148649329	0	124962237	C	T
11	rs10893320	0	124962245	A	G
11	rs10893321	0	124962672	G	A
11	rs6590132	0	124963623	T	C
11	rs2155662	0	124964172	G	A
11	rs1048592	0	124964757	C	G
11	rs4245061	0	124965015	T	C
11	rs4935904	0	124965133	A	T
11	rs117517512	0	124965225	C	T
11	rs11219897	0	124965370	C	T
11	rs10790724	0	124965386	T	C
11	rs11219898	0	124965404	T	C
11	rs73615727	0	124965758	A	G
11	rs73615728	0	124966411	T	A
11	rs7108003	0	124966473	T	C
11	rs61910972	0	124967083	C	A
11	rs7030	0	124967155	G	T
11	rs1043821	0	124967487	T	A
11	rs3737350	0	124967678	A	G
11	rs2186888	0	124967774	G	A
11	rs7948603	0	124967829	G	T
11	rs2276084	0	124967954	A	G
11	rs2276085	0	124968004	G	A
11	rs11219900	0	124968115	A	G
11	rs2276086	0	124968179	A	G
11	rs2276087	0	124968333	A	T
11	rs10893322	0	124968565	G	A
11	rs7117100	0	124968769	T	G
11	rs11219901	0	124969668	A	C
11	rs7931620	0	124970561	A	G
11	rs7931744	0	124970702	A	G
11	rs12794619	0	124970976	C	T
11	rs14065	0	124972208	A	G
11	rs2155663	0	124972377	C	T
11	rs2155664	0	124972518	A	G
11	rs2155665	0	124972522	T	C
11	rs117345804	0	124972647	G	A
11	rs2155666	0	124972691	T	C
11	rs7118508	0	124972832	G	A
11	rs7118772	0	124973037	G	A
11	rs2186890	0	124974146	C	T
11	rs56348411	0	124974588	C	T
11	rs10893325	0	124974940	G	A
11	rs117102510	0	124974971	T	C
11	rs10893326	0	124975219	C	T
11	rs10893327	0	124975392	G	A
11	rs6590133	0	124975953	A	G
11	rs7952300	0	124976076	A	G
11	rs12574705	0	124976205	C	A
11	rs76658888	0	124976388	A	G
11	rs7128296	0	124976515	T	G
11	rs11219903	0	124976695	A	C
11	rs7112560	0	124976746	C	T
11	rs7129315	0	124977280	T	C
11	rs117401672	0	124978437	G	T
11	rs117675285	0	124978678	G	C
11	rs2186889	0	124978715	T	G
11	rs7121284	0	124978906	C	A
11	rs7121692	0	124979238	A	G
11	rs7110691	0	124979322	T	C
11	rs7110698	0	124979349	T	C
11	rs7110831	0	124979478	T	C
11	rs7125728	0	124979781	G	A
11	rs7125540	0	124979908	A	C
11	rs7111592	0	124980044	T	C
11	rs192732963	0	124980094	C	A
11	rs79656914	0	124980244	T	C
11	rs1320671	0	124980520	T	G
11	rs11219905	0	124981400	T	C
11	rs3802810	0	124981705	A	G
11	rs10893329	0	124982023	A	G
11	rs73012301	0	124982148	A	G
11	rs11219906	0	124982199	C	T
11	rs79406158	0	124982263	A	C
11	rs10893330	0	124982566	T	G
11	rs150319935	0	124983028	G	A
11	rs137893250	0	124983119	A	T
11	rs78589765	0	124983447	G	A
11	rs920485	0	124983631	A	G
11	rs920486	0	124983982	G	A
11	rs669949	0	124984488	C	T
11	rs75894532	0	124984629	G	T
11	rs663734	0	124984855	C	T
11	rs76011280	0	124985878	T	C
11	rs55930532	0	124985895	A	G
11	rs12576180	0	124985904	C	T
11	rs12576211	0	124985993	G	A
11	rs606567	0	124986092	A	G
11	rs649457	0	124986355	A	G
11	rs950133	0	124986933	T	C
11	rs74882341	0	124987384	A	T
11	rs57050461	0	124987569	A	G
11	rs76059720	0	124987715	C	A
11	rs186931046	0	124988146	A	C
11	rs75363050	0	124988323	G	A
11	rs609192	0	124988385	A	G
11	rs608777	0	124988456	G	A
11	rs608393	0	124988516	G	A
11	rs607413	0	124988783	T	C
11	rs113038522	0	124989294	C	T
11	rs79076233	0	124989302	C	T
11	rs594363	0	124989362	C	G
11	rs597382	0	124989591	T	C
11	rs599523	0	124990031	T	C
11	rs688373	0	124990170	T	C
11	rs56410627	0	124990367	C	T
11	rs7119367	0	124990622	A	T
11	rs7119664	0	124990643	G	A
11	rs75418063	0	124990914	G	A
11	rs34756886	0	124991351	A	G
11	rs11606891	0	124991376	T	C
11	rs687459	0	124992200	A	T
11	rs4935905	0	124992464	T	C
11	rs582240	0	124992835	C	T
11	rs659415	0	124992836	A	G
11	rs659472	0	124992877	A	C
11	rs71474132	0	124992993	G	A
11	rs10893331	0	124993187	A	G
11	rs2439471	0	124993453	A	G
11	rs74452094	0	124994028	G	A
11	rs59462019	0	124994105	T	C
11	rs10893332	0	124995104	C	T
11	rs4936981	0	124995196	G	A
11	rs185747053	0	124995413	G	A
11	rs627090	0	124995537	C	T
11	rs626644	0	124995628	T	C
11	rs4935906	0	124996368	A	T
11	rs71474133	0	124996974	A	G
11	rs61910986	0	124997023	G	A
11	rs4936982	0	124997311	C	T
11	rs597900	0	124997521	C	T
11	rs146124962	0	124998325	T	G
11	rs75297808	0	124998392	A	G
11	rs12804139	0	124998569	C	T
11	rs117738582	0	124998662	G	A
11	rs731905	0	124998772	T	G
11	rs7117508	0	124999220	T	C
11	rs12787513	0	124999705	G	A
11	rs1284109	0	125000154	C	T
11	rs12270935	0	125000162	T	C
11	rs10893333	0	125000309	G	T
11	rs113711730	0	125000646	A	G
11	rs36150393	0	125000753	A	T
11	rs4936983	0	125000879	T	G
11	rs10790725	0	125001261	T	C
11	rs585977	0	125001843	G	A
11	rs11219916	0	125001982	A	G
11	rs78168465	0	125002612	C	A
11	rs77411432	0	125002920	G	A
11	rs653552	0	125003004	A	G
11	rs60943855	0	125003127	A	G
11	rs666051	0	125003573	T	C
11	rs601813	0	125006353	A	G
11	rs636743	0	125007090	A	T
11	rs638896	0	125007497	T	C
11	rs140302585	0	125008272	A	T
11	rs59870618	0	125008385	A	G
11	rs57847578	0	125008914	A	T
11	rs12574048	0	125009143	G	A
11	rs11219919	0	125009529	G	A
11	rs74844643	0	125009543	G	A
11	rs61910987	0	125010172	A	G
11	rs677247	0	125010299	A	G
11	rs679564	0	125010836	C	T
11	rs73615771	0	125010941	A	G
11	rs583820	0	125011226	A	G
11	rs61910988	0	125011596	C	T
11	rs145062286	0	125011955	G	A
11	rs599150	0	125012338	A	C
11	rs608256	0	125012664	G	A
11	rs609550	0	125012952	A	C
11	rs10893335	0	125013435	A	G
11	rs11823885	0	125014355	C	G
11	rs2919475	0	125015114	G	A
11	rs141603554	0	125015152	C	T
11	rs146734016	0	125015339	G	T
11	rs35370192	0	125015413	C	T
11	rs11219922	0	125015633	G	C
11	rs11219923	0	125016328	T	G
11	rs11219924	0	125016380	T	C
11	rs12361843	0	125017015	C	T
11	rs79351148	0	125017410	G	A
11	rs77639976	0	125017928	A	G
11	rs11219925	0	125018111	T	C
11	rs76388567	0	125018384	G	A
11	rs11219926	0	125018570	C	T
11	rs734434	0	125018740	A	G
11	rs12362574	0	125018769	C	T
11	rs11219927	0	125019466	C	G
11	rs633810	0	125019492	T	C
11	rs61910992	0	125019537	C	T
11	rs666123	0	125020313	G	A
11	rs666120	0	125020314	T	A
11	rs35191769	0	125020569	C	T
11	rs34814599	0	125020631	G	A
11	rs9666844	0	125020687	G	A
11	rs79095686	0	125020865	C	A
11	rs146910493	0	125021612	C	T
11	rs11820429	0	125021681	A	G
11	rs11219928	0	125021885	G	A
11	rs56291962	0	125022227	C	T
11	rs7949533	0	125022835	G	A
11	rs56216988	0	125023096	T	G
11	rs10893336	0	125023928	A	C
11	rs67579140	0	125024036	T	A
11	rs35355295	0	125024116	A	G
11	rs61910998	0	125024400	G	C
11	rs12789521	0	125024915	C	T
11	rs7929346	0	125024925	G	A
11	rs568433239	0	125025079	A	G
11	rs188520150	0	125025132	C	T
11	rs11219930	0	125025253	A	G
11	rs12292325	0	125025403	G	A
11	rs117368845	0	125025954	C	T
11	rs77838060	0	125026261	T	C
11	rs7107999	0	125026631	T	C
11	rs7108303	0	125026918	T	C
11	rs7122628	0	125026988	A	T
11	rs7123109	0	125027108	G	A
11	rs11219933	0	125027226	C	T
11	rs115896187	0	125027230	C	T
11	rs7123127	0	125027232	C	T
11	rs12293051	0	125027378	T	A
11	rs7126999	0	125027810	G	C
11	rs7112630	0	125027848	T	C
11	rs116783327	0	125028046	A	C
11	rs34739145	0	125028780	C	T
11	rs682980	0	125030008	G	A
11	rs34228175	0	125030278	A	G
11	rs116323742	0	125030835	C	T
11	rs61511084	0	125031477	C	G
11	rs10790726	0	125031537	T	G
11	rs7935797	0	125031972	A	G
11	rs148262675	0	125033603	C	T
11	rs67935566	0	125034044	A	T
11	rs1467978	0	125036158	A	C
11	rs1467977	0	125036240	A	G
11	rs12798825	0	125036767	C	T
11	rs56041082	0	125037476	G	C
11	rs4387361	0	125037747	G	A
11	rs76665705	0	125038049	G	A
11	rs35297449	0	125039400	G	A
11	rs78223298	0	125039445	G	C
11	rs11600802	0	125039952	C	T
11	rs11219938	0	125039978	C	T
11	rs79787595	0	125040561	G	A
11	rs2509449	0	125041034	G	A
11	rs56243945	0	125041083	G	T
11	rs34415533	0	125041342	C	T
11	rs11219939	0	125041797	C	A
11	rs10893337	0	125041818	G	A
11	rs55835149	0	125042335	C	T
11	rs35807852	0	125043393	G	T
11	rs11219942	0	125043618	C	T
11	rs2186891	0	125043619	A	G
11	rs1971836	0	125043700	G	A
11	rs4572150	0	125043768	C	T
11	rs11219943	0	125043897	C	T
11	rs12293190	0	125044067	A	C
11	rs11219944	0	125044277	G	A
11	rs61911006	0	125044540	A	T
11	rs11219945	0	125044740	C	T
11	rs11219946	0	125044793	G	A
11	rs11219947	0	125044822	G	A
11	rs11824055	0	125045054	G	A
11	rs10790727	0	125045624	G	C
11	rs73015938	0	125045714	T	C
11	rs67250242	0	125045779	C	T
11	rs75250720	0	125045804	T	C
11	rs78795068	0	125045957	G	C
11	rs78510879	0	125046603	G	A
11	rs4936985	0	125046860	C	T
11	rs4935907	0	125046878	T	C
11	rs12790049	0	125048088	C	T
11	rs111741902	0	125048174	G	A
11	rs11219949	0	125048180	G	T
11	rs61087644	0	125048225	A	T
11	rs149696829	0	125048297	C	A
11	rs79353127	0	125048361	T	C
11	rs10893341	0	125048646	G	A
11	rs35549817	0	125049589	T	G
11	rs2014365	0	125049965	A	G
11	rs117651246	0	125050224	C	G
11	rs59655843	0	125050868	C	T
11	rs12224215	0	125051154	C	T
11	rs12224217	0	125051160	C	A
11	rs4936986	0	125051440	C	A
11	rs7123756	0	125051836	C	A
11	rs7109490	0	125051894	T	C
11	rs626475	0	125052084	G	A
11	rs688924	0	125052110	G	A
11	rs688027	0	125052330	A	G
11	rs4936987	0	125052459	T	C
11	rs4935908	0	125052511	C	G
11	rs4935909	0	125052626	A	G
11	rs4936988	0	125052718	A	G
11	rs2439473	0	125052771	G	A
11	rs140625238	0	125052840	A	G
11	rs145682062	0	125052846	G	T
11	rs590211	0	125053634	A	G
11	rs11219955	0	125054762	G	A
11	rs77920375	0	125054780	C	T
11	rs606960	0	125055105	G	C
11	rs118169087	0	125055829	C	T
11	rs629322	0	125056249	C	T
11	rs140300236	0	125056811	T	C
11	rs615892	0	125056909	C	T
11	rs614972	0	125057132	G	A
11	rs614573	0	125057196	G	A
11	rs11602168	0	125057213	G	A
11	rs11219957	0	125057301	A	G
11	rs12787355	0	125057321	G	T
11	rs74474597	0	125059432	A	G
11	rs3016694	0	125059690	G	A
11	rs662809	0	125059907	C	T
11	rs661923	0	125060115	T	C
11	rs77928709	0	125060399	G	C
11	rs4936991	0	125060910	C	A
11	rs4935910	0	125061007	G	A
11	rs645219	0	125061547	G	T
11	rs633745	0	125061792	G	A
11	rs633662	0	125061854	C	T
11	rs632872	0	125061993	A	C
11	rs611731	0	125062575	G	A
11	rs630206	0	125062632	T	C
11	rs10893347	0	125063107	C	T
11	rs596137	0	125063742	A	C
11	rs77902735	0	125063934	C	T
11	rs603351	0	125064062	G	A
11	rs583968	0	125064138	A	T
11	rs602016	0	125064354	C	T
11	rs112802932	0	125064473	G	A
11	rs600702	0	125064614	G	T
11	rs7927713	0	125064670	A	G
11	rs7927951	0	125064877	A	T
11	rs117245449	0	125065150	C	T
11	rs10893348	0	125065526	C	T
11	rs144912677	0	125065651	T	G
11	rs12576201	0	125066638	C	G
11	rs117350238	0	125067211	G	C
11	rs664851	0	125067427	C	T
11	rs603882	0	125067428	A	G
11	rs664434	0	125067512	G	C
11	rs664385	0	125067549	A	C
11	rs116977980	0	125067973	G	T
11	rs651124	0	125068193	G	T
11	rs117843689	0	125068350	T	C
11	rs686277	0	125068428	A	G
11	rs58701235	0	125068726	T	C
11	rs617325	0	125068880	A	G
11	rs11219968	0	125068909	G	A
11	rs12269989	0	125069465	T	C
11	rs12276233	0	125069538	A	G
11	rs7103543	0	125069567	C	A
11	rs631953	0	125069793	G	A
11	rs7103923	0	125069931	A	G
11	rs7104313	0	125070197	C	A
11	rs634554	0	125070392	C	A
11	rs648090	0	125071163	A	G
11	rs589839	0	125071311	T	C
11	rs685664	0	125071672	T	C
11	rs4936992	0	125071751	T	C
11	rs4936993	0	125071752	G	A
11	rs681452	0	125072658	C	A
11	rs665146	0	125072689	C	T
11	rs665502	0	125072724	T	C
11	rs670182	0	125072826	G	T
11	rs7938677	0	125072861	A	G
11	rs1078531	0	125073396	G	A
11	rs1078532	0	125073484	G	A
11	rs893973	0	125073643	C	A
11	rs6590135	0	125073667	A	G
11	rs2874374	0	125073691	A	G
11	rs6590136	0	125073708	A	G
11	rs2015290	0	125073825	T	C
11	rs1808861	0	125073943	G	C
11	rs585926	0	125074410	A	G
11	rs585974	0	125074440	A	G
11	rs652445	0	125074502	C	T
11	rs79244696	0	125074696	C	T
11	rs639863	0	125074980	A	G
11	rs36015256	0	125074999	T	C
11	rs599943	0	125075205	C	T
11	rs7111751	0	125075288	T	A
11	rs601414	0	125075575	C	T
11	rs636997	0	125075663	A	G
11	rs10893349	0	125075915	G	T
11	rs624747	0	125076106	G	T
11	rs614265	0	125076151	A	C
11	rs615112	0	125076304	G	C
11	rs623432	0	125076380	G	A
11	rs141819505	0	125076503	G	T
11	rs622509	0	125076650	A	C
11	rs627711	0	125076815	T	C
11	rs117145977	0	125076981	C	T
11	rs630018	0	125077368	A	C
11	rs78136034	0	125077387	T	C
11	rs679601	0	125077915	T	C
11	rs10790728	0	125078011	T	C
11	rs595010	0	125078120	T	C
11	rs680926	0	125078196	C	A
11	rs681017	0	125078265	C	G
11	rs681864	0	125078396	C	G
11	rs593290	0	125078500	G	A
11	rs683298	0	125078750	T	C
11	rs586515	0	125078882	T	C
11	rs140814195	0	125078890	G	A
11	rs587062	0	125079045	A	G
11	rs688554	0	125079055	C	T
11	rs587421	0	125079094	G	A
11	rs11219971	0	125079282	T	C
11	rs687237	0	125079333	A	G
11	rs588855	0	125079443	C	G
11	rs658641	0	125079694	G	C
11	rs590219	0	125079776	C	T
11	rs12793744	0	125079871	G	T
11	rs655879	0	125080360	A	C
11	rs74529707	0	125080683	C	T
11	rs11603425	0	125080695	T	C
11	rs4936994	0	125081440	G	C
11	rs618888	0	125081521	T	G
11	rs10893350	0	125081554	G	C
11	rs4936995	0	125081694	C	A
11	rs12808899	0	125082124	T	C
11	rs12788937	0	125082221	G	A
11	rs35408135	0	125082464	G	A
11	rs647737	0	125083116	C	T
11	rs601589	0	125083124	T	C
11	rs78412049	0	125084129	G	A
11	rs77634629	0	125084445	A	C
11	rs4936996	0	125084688	T	C
11	rs4935911	0	125084742	G	A
11	rs117429518	0	125084923	G	A
11	rs34457642	0	125086200	A	T
11	rs7130811	0	125086388	C	G
11	rs12788338	0	125088096	C	T
11	rs1025812	0	125088182	C	G
11	rs11219974	0	125088270	A	G
11	rs117687290	0	125088314	C	T
11	rs61911056	0	125088380	A	T
11	rs75316500	0	125089799	C	T
11	rs4936997	0	125090227	C	T
11	rs138384307	0	125090256	G	A
11	rs4935912	0	125090279	T	G
11	rs79125907	0	125090417	G	A
11	rs35183670	0	125090912	G	A
11	rs58822854	0	125091482	G	T
11	rs12791760	0	125091568	T	C
11	rs34140247	0	125092360	G	A
11	rs12797405	0	125092491	G	A
11	rs12286346	0	125092685	G	A
11	rs61912973	0	125093211	C	T
11	rs6590139	0	125093850	G	A
11	rs12787799	0	125094342	T	C
11	rs12787088	0	125094583	G	A
11	rs7928369	0	125095221	C	T
11	rs4936998	0	125096254	C	T
11	rs79661596	0	125096491	A	G
11	rs76228585	0	125096492	C	T
11	rs61912974	0	125097079	G	A
11	rs10790729	0	125100122	T	C
11	rs61912977	0	125100184	C	A
11	rs7107770	0	125100438	G	C
11	rs2114207	0	125100478	A	G
11	rs7124337	0	125100882	T	C
11	rs7124580	0	125101050	T	C
11	rs144442569	0	125101162	A	T
11	rs11219978	0	125101432	T	C
11	rs79760592	0	125101619	G	T
11	rs4935913	0	125103146	C	G
11	rs7942878	0	125103869	G	A
11	rs35408472	0	125104632	T	C
11	rs80140339	0	125104902	T	A
11	rs35969480	0	125105927	G	A
11	rs66970478	0	125106048	C	G
11	rs61912980	0	125106293	T	C
11	rs61912981	0	125106352	G	A
11	rs67012209	0	125106395	G	A
11	rs35205839	0	125106444	G	A
11	rs35054925	0	125106539	T	C
11	rs34361497	0	125106565	C	T
11	rs4935914	0	125106678	C	G
11	rs4935915	0	125106724	G	C
11	rs4936999	0	125106840	A	C
11	rs4935916	0	125106898	G	A
11	rs61912983	0	125107107	A	G
11	rs34573992	0	125107141	T	C
11	rs35447666	0	125107211	G	T
11	rs117475167	0	125107228	G	A
11	rs35459519	0	125107290	C	T
11	rs34692341	0	125107547	T	C
11	rs61912987	0	125107553	C	T
11	rs35584166	0	125107958	C	T
11	rs139756218	0	125108378	A	G
11	rs10893351	0	125108562	T	A
11	rs10893352	0	125108898	G	T
11	rs12271670	0	125109234	G	A
11	rs66665027	0	125109381	A	G
11	rs11219981	0	125109627	G	A
11	rs34868999	0	125110079	G	A
11	rs34332033	0	125110166	C	T
11	rs1893186	0	125110589	A	G
11	rs1893185	0	125110671	T	C
11	rs1893184	0	125110685	A	G
11	rs1893183	0	125110863	C	T
11	rs183809631	0	125111525	G	A
11	rs142721059	0	125111546	T	A
11	rs12575959	0	125111770	T	C
```
