## Supplementary material for "Characterization of shared and ancestry-specific signals driving complex traits using multi-ancestry fine-mapping": s2.afreq

```
#CHROM	ID	REF	ALT	ALT_FREQS	OBS_CT
11	rs2466664	A	G	0.583333	1008
11	rs3109809	A	G	0.583333	1008
11	rs2466663	C	G	0.583333	1008
11	rs17128588	A	G	0.0367063	1008
11	rs2512273	A	G	0.583333	1008
11	rs2512270	A	T	0.583333	1008
11	rs2512267	G	A	0.899802	1008
11	rs74647190	G	A	0.0386905	1008
11	rs2512262	G	T	0.916667	1008
11	rs2512224	G	A	0.583333	1008
11	rs2512217	G	A	0.583333	1008
11	rs2466661	A	T	0.583333	1008
11	rs11219526	C	T	0.263889	1008
11	rs2512307	C	T	0.583333	1008
11	rs17771860	G	C	0.263889	1008
11	rs2466660	G	C	0.583333	1008
11	rs17128611	T	A	0.899802	1008
11	rs2512276	C	G	0.582341	1008
11	rs11219527	G	A	0.583333	1008
11	rs2466659	C	T	0.583333	1008
11	rs11219528	G	A	0.583333	1008
11	rs148348598	A	G	0.0367063	1008
11	rs12289384	A	G	0.583333	1008
11	rs12276326	C	T	0.583333	1008
11	rs76280891	A	C	0.12996	1008
11	rs12785484	C	T	0.447421	1008
11	rs10790658	A	C	0.453373	1008
11	rs2466638	A	G	0.583333	1008
11	rs2512231	G	A	0.12996	1008
11	rs2512232	T	G	0.583333	1008
11	rs12419489	A	C	0.0367063	1008
11	rs2466639	C	G	0.127976	1008
11	rs2512233	T	C	0.127976	1008
11	rs12363393	A	T	0.418651	1008
11	rs2466640	C	T	0.583333	1008
11	rs2512234	G	C	0.583333	1008
11	rs2512235	T	C	0.584325	1008
11	rs2466641	G	A	0.584325	1008
11	rs2512236	T	A	0.583333	1008
11	rs2466642	A	G	0.899802	1008
11	rs11219530	C	T	0.453373	1008
11	rs76475393	A	G	0.0496032	1008
11	rs2466643	C	T	0.583333	1008
11	rs2466644	G	T	0.583333	1008
11	rs11219532	C	T	0.263889	1008
11	rs2466645	A	G	0.583333	1008
11	rs10893188	G	T	0.0515873	1008
11	rs79573026	A	C	0.12996	1008
11	rs7946143	G	A	0.583333	1008
11	rs7946063	A	G	0.583333	1008
11	rs77517923	A	G	0.0515873	1008
11	rs11219533	T	A	0.453373	1008
11	rs11219534	G	A	0.453373	1008
11	rs10893189	A	T	0.583333	1008
11	rs11219535	G	A	0.453373	1008
11	rs2466702	A	G	0.583333	1008
11	rs2466703	C	T	0.583333	1008
11	rs2466704	G	A	0.12996	1008
11	rs10893190	T	C	0.0515873	1008
11	rs2512239	A	G	0.89881	1008
11	rs2512240	A	C	0.12996	1008
11	rs12099154	T	C	0.263889	1008
11	rs4268525	G	C	0.583333	1008
11	rs2466706	A	C	0.583333	1008
11	rs10893191	C	A	0.416667	1008
11	rs2512241	T	A	0.583333	1008
11	rs2512242	T	C	0.583333	1008
11	rs2466707	A	G	0.583333	1008
11	rs2466708	G	A	0.584325	1008
11	rs2512243	G	A	0.584325	1008
11	rs2512244	T	C	0.583333	1008
11	rs2466709	T	C	0.583333	1008
11	rs2512246	C	T	0.583333	1008
11	rs2466710	C	T	0.12996	1008
11	rs17128692	A	G	0.0367063	1008
11	rs2466711	T	G	0.583333	1008
11	rs2466712	A	G	0.583333	1008
11	rs11219536	T	C	0.263889	1008
11	rs78113001	T	C	0.0367063	1008
11	rs2466713	A	T	0.583333	1008
11	rs2466714	G	C	0.583333	1008
11	rs12422202	A	G	0.0367063	1008
11	rs2466715	T	A	0.12996	1008
11	rs2466716	C	T	0.583333	1008
11	rs11599947	A	G	0.416667	1008
11	rs75767498	A	T	0.0188492	1008
11	rs4556547	A	G	0.416667	1008
11	rs2466717	A	G	0.583333	1008
11	rs12224218	C	A	0.263889	1008
11	rs2466718	G	A	0.583333	1008
11	rs2512247	T	C	0.583333	1008
11	rs11606880	T	C	0.416667	1008
11	rs2512248	T	C	0.583333	1008
11	rs2466719	A	G	0.583333	1008
11	rs78811786	C	T	0.143849	1008
11	rs2512196	A	G	0.583333	1008
11	rs2466720	C	T	0.583333	1008
11	rs2466721	A	G	0.583333	1008
11	rs10502286	T	C	0.263889	1008
11	rs2512194	C	T	0.583333	1008
11	rs2512193	G	C	0.89881	1008
11	rs11219538	G	C	0.0515873	1008
11	rs2466723	A	G	0.583333	1008
11	rs2512192	G	T	0.12996	1008
11	rs2466724	T	G	0.583333	1008
11	rs2512191	C	T	0.899802	1008
11	rs2466681	C	T	0.583333	1008
11	rs2466680	C	T	0.583333	1008
11	rs2512190	T	G	0.583333	1008
11	rs2466679	A	G	0.583333	1008
11	rs2466677	T	C	0.899802	1008
11	rs2466676	T	C	0.583333	1008
11	rs2466675	A	G	0.583333	1008
11	rs10502285	T	C	0.0367063	1008
11	rs2466674	A	G	0.583333	1008
11	rs2512186	T	A	0.583333	1008
11	rs2512185	C	T	0.583333	1008
11	rs12807551	A	G	0.452381	1008
11	rs4935875	G	C	0.453373	1008
11	rs2466673	T	G	0.583333	1008
11	rs2466672	C	T	0.583333	1008
11	rs2512184	G	A	0.583333	1008
11	rs2466671	C	T	0.583333	1008
11	rs2512183	G	A	0.899802	1008
11	rs2512182	C	T	0.89881	1008
11	rs2512181	T	C	0.583333	1008
11	rs2466670	G	A	0.584325	1008
11	rs11219541	G	A	0.454365	1008
11	rs2954986	T	A	0.583333	1008
11	rs2954985	G	A	0.583333	1008
11	rs2466669	A	G	0.583333	1008
11	rs2512180	G	A	0.583333	1008
11	rs2512179	G	A	0.583333	1008
11	rs2512178	A	G	0.583333	1008
11	rs66595435	A	G	0.263889	1008
11	rs2512177	G	A	0.583333	1008
11	rs2512176	G	A	0.89881	1008
11	rs2512175	A	T	0.569444	1008
11	rs11219543	T	C	0.583333	1008
11	rs12574995	A	G	0.583333	1008
11	rs118180783	A	G	0.0367063	1008
11	rs2512172	T	C	0.583333	1008
11	rs2512170	A	T	0.583333	1008
11	rs2512169	G	A	0.583333	1008
11	rs2466635	G	A	0.583333	1008
11	rs2466636	C	T	0.583333	1008
11	rs7931968	G	A	0.416667	1008
11	rs2466637	G	A	0.582341	1008
11	rs141886948	C	T	0.0367063	1008
11	rs2512168	G	A	0.583333	1008
11	rs11219544	T	G	0.0515873	1008
11	rs2512167	G	A	0.583333	1008
11	rs2466701	C	T	0.583333	1008
11	rs2512166	A	G	0.12996	1008
11	rs10893192	A	G	0.0515873	1008
11	rs11823601	A	C	0.0367063	1008
11	rs2466700	A	G	0.582341	1008
11	rs2512165	G	A	0.583333	1008
11	rs2466699	A	C	0.583333	1008
11	rs78479561	A	G	0.0367063	1008
11	rs17128791	G	A	0.0376984	1008
11	rs117961189	T	A	0.0367063	1008
11	rs2512164	G	A	0.583333	1008
11	rs2512163	T	C	0.583333	1008
11	rs2466698	A	G	0.899802	1008
11	rs2512162	G	T	0.583333	1008
11	rs11219545	G	T	0.0515873	1008
11	rs11219546	C	T	0.0515873	1008
11	rs4245050	C	T	0.416667	1008
11	rs2512161	C	G	0.583333	1008
11	rs3109811	A	C	0.899802	1008
11	rs2466697	C	T	0.583333	1008
11	rs17128801	G	C	0.0367063	1008
11	rs7130169	C	G	0.416667	1008
11	rs2466696	T	C	0.583333	1008
11	rs2466695	C	T	0.583333	1008
11	rs2512198	G	A	0.583333	1008
11	rs2466694	C	T	0.583333	1008
11	rs139089641	G	A	0.0367063	1008
11	rs74958096	A	T	0.0367063	1008
11	rs2466693	T	G	0.899802	1008
11	rs2466692	T	C	0.583333	1008
11	rs3133314	A	G	0.583333	1008
11	rs2512199	G	A	0.166667	1008
11	rs2466691	T	A	0.583333	1008
11	rs2512200	A	G	0.582341	1008
11	rs2466690	T	G	0.583333	1008
11	rs2466689	T	C	0.166667	1008
11	rs10893193	C	T	0.416667	1008
11	rs2466688	G	A	0.899802	1008
11	rs4936912	T	G	0.416667	1008
11	rs2512202	A	G	0.899802	1008
11	rs2466687	T	C	0.583333	1008
11	rs2466686	T	C	0.899802	1008
11	rs2512203	C	T	0.585317	1008
11	rs2466685	C	G	0.584325	1008
11	rs2512204	C	T	0.583333	1008
11	rs2512205	G	A	0.583333	1008
11	rs2466684	A	T	0.582341	1008
11	rs2512206	A	C	0.583333	1008
11	rs2466683	A	G	0.899802	1008
11	rs74745191	G	A	0.0367063	1008
11	rs75834553	G	A	0.0367063	1008
11	rs77227626	T	G	0.0367063	1008
11	rs11219547	G	A	0.0515873	1008
11	rs10893194	T	C	0.416667	1008
11	rs7120833	A	T	0.263889	1008
11	rs79077459	G	T	0.0367063	1008
11	rs146645396	C	T	0.0218254	1008
11	rs2512208	C	G	0.583333	1008
11	rs12049867	A	T	0.0515873	1008
11	rs17128816	G	T	0.0376984	1008
11	rs78298075	G	A	0.0376984	1008
11	rs6590052	A	C	0.0515873	1008
11	rs2466682	A	G	0.12996	1008
11	rs77143753	T	C	0.0515873	1008
11	rs2512210	G	T	0.12996	1008
11	rs11219548	G	A	0.467262	1008
11	rs146121983	G	A	0.0376984	1008
11	rs77307659	G	C	0.0376984	1008
11	rs3109810	T	C	0.12996	1008
11	rs10893195	G	A	0.545635	1008
11	rs4486637	T	C	0.899802	1008
11	rs11219549	C	A	0.0515873	1008
11	rs112253578	C	T	0.12996	1008
11	rs12362996	T	C	0.0535714	1008
11	rs2466634	C	T	0.12996	1008
11	rs2512211	C	T	0.12996	1008
11	rs7103273	C	T	0.0515873	1008
11	rs11219550	T	C	0.415675	1008
11	rs2466632	G	A	0.167659	1008
11	rs7103798	A	G	0.315476	1008
11	rs10790660	A	G	0.415675	1008
11	rs7131307	T	C	0.316468	1008
11	rs2466630	C	A	0.899802	1008
11	rs4331103	T	C	0.414683	1008
11	rs7938018	C	G	0.769841	1008
11	rs12360542	C	T	0.0515873	1008
11	rs7941270	A	G	0.769841	1008
11	rs2466629	G	A	0.128968	1008
11	rs10893196	G	A	0.315476	1008
11	rs10893197	A	G	0.453373	1008
11	rs7945717	C	T	0.315476	1008
11	rs11219552	A	C	0.0515873	1008
11	rs11219553	A	G	0.0376984	1008
11	rs4128819	C	A	0.0515873	1008
11	rs11219554	C	G	0.263889	1008
11	rs11219555	C	T	0.0515873	1008
11	rs11537156	A	G	0.263889	1008
11	rs10893198	C	A	0.769841	1008
11	rs7929241	G	T	0.453373	1008
11	rs2512269	G	A	0.899802	1008
11	rs61907298	C	A	0.263889	1008
11	rs4936915	T	C	0.768849	1008
11	rs12223329	C	T	0.237103	1008
11	rs11530584	C	T	0.263889	1008
11	rs11534469	G	C	0.263889	1008
11	rs11559532	A	G	0.263889	1008
11	rs11559533	A	C	0.769841	1008
11	rs12226556	A	G	0.263889	1008
11	rs10790662	A	G	0.769841	1008
11	rs10790663	T	C	0.769841	1008
11	rs78162400	G	T	0.0515873	1008
11	rs7924537	T	C	0.454365	1008
11	rs10893199	T	C	0.315476	1008
11	rs61907299	C	G	0.263889	1008
11	rs7941779	A	G	0.769841	1008
11	rs2466627	G	T	0.899802	1008
11	rs80015436	G	A	0.0515873	1008
11	rs4586180	G	T	0.769841	1008
11	rs4298918	T	C	0.453373	1008
11	rs4354702	T	G	0.453373	1008
11	rs4936916	G	A	0.416667	1008
11	rs77996470	T	C	0.0367063	1008
11	rs2512308	G	C	0.899802	1008
11	rs10790664	T	A	0.769841	1008
11	rs11219559	C	T	0.316468	1008
11	rs4601798	A	G	0.717262	1008
11	rs11219560	C	T	0.416667	1008
11	rs11219561	C	T	0.264881	1008
11	rs78059421	T	C	0.0367063	1008
11	rs7952230	A	G	0.263889	1008
11	rs77501084	G	A	0.0515873	1008
11	rs78417484	G	A	0.0515873	1008
11	rs11219562	A	G	0.50496	1008
11	rs4606489	A	T	0.50496	1008
11	rs2466626	C	G	0.899802	1008
11	rs12282624	C	T	0.415675	1008
11	rs4280005	C	A	0.769841	1008
11	rs2466625	A	T	0.899802	1008
11	rs10893201	A	C	0.417659	1008
11	rs10893202	G	A	0.417659	1008
11	rs11219567	T	C	0.417659	1008
11	rs2512306	A	T	0.12996	1008
11	rs11219569	T	C	0.417659	1008
11	rs11602170	G	C	0.416667	1008
11	rs11602188	G	A	0.417659	1008
11	rs11604309	T	G	0.417659	1008
11	rs61907300	A	G	0.262897	1008
11	rs7112726	A	G	0.417659	1008
11	rs75783181	A	G	0.0357143	1008
11	rs59650091	T	C	0.262897	1008
11	rs75255749	A	G	0.0357143	1008
11	rs6590056	G	A	0.420635	1008
11	rs12795997	G	C	0.417659	1008
11	rs2512298	C	G	0.12996	1008
11	rs12292913	T	C	0.419643	1008
11	rs2512297	T	C	0.847222	1008
11	rs10893205	C	T	0.418651	1008
11	rs10893206	C	T	0.417659	1008
11	rs56098955	C	A	0.262897	1008
11	rs10790665	C	T	0.418651	1008
11	rs7950515	T	C	0.417659	1008
11	rs10790666	A	G	0.417659	1008
11	rs2466633	C	T	0.872024	1008
11	rs77694894	A	G	0.0376984	1008
11	rs2466631	C	T	0.152778	1008
11	rs2466628	C	G	0.872024	1008
11	rs10893207	C	T	0.417659	1008
11	rs2510434	T	G	0.152778	1008
11	rs11219580	A	T	0.262897	1008
11	rs4935881	G	A	0.417659	1008
11	rs10790667	A	G	0.418651	1008
11	rs10790668	G	A	0.417659	1008
11	rs4936917	G	T	0.418651	1008
11	rs4936918	C	T	0.416667	1008
11	rs57552127	G	A	0.0357143	1008
11	rs4936919	A	G	0.420635	1008
11	rs7107539	A	C	0.417659	1008
11	rs519158	T	G	0.262897	1008
11	rs2512296	G	A	0.570437	1008
11	rs518119	T	C	0.833333	1008
11	rs515403	A	G	0.261905	1008
11	rs515395	C	T	0.249008	1008
11	rs2512295	G	T	0.151786	1008
11	rs4936920	G	A	0.418651	1008
11	rs2512294	G	A	0.151786	1008
11	rs490740	T	C	0.261905	1008
11	rs11819990	G	A	0.0357143	1008
11	rs117756156	C	T	0.0515873	1008
11	rs2512222	C	T	0.188492	1008
11	rs11820493	G	A	0.0367063	1008
11	rs2428298	A	G	0.188492	1008
11	rs2510432	C	T	0.152778	1008
11	rs7128067	A	G	0.0386905	1008
11	rs2510431	G	A	0.151786	1008
11	rs2428304	T	C	0.190476	1008
11	rs2466619	G	A	0.190476	1008
11	rs2512221	C	G	0.190476	1008
11	rs2512220	A	G	0.191468	1008
11	rs527286	T	G	0.871032	1008
11	rs4254087	T	G	0.0386905	1008
11	rs524425	A	G	0.871032	1008
11	rs12417759	T	C	0.0386905	1008
11	rs500901	A	G	0.261905	1008
11	rs665860	C	G	0.452381	1008
11	rs74550564	T	C	0.0138889	1008
11	rs2466620	G	A	0.189484	1008
11	rs2512219	C	T	0.189484	1008
11	rs149661949	A	G	0.0248016	1008
11	rs2466621	A	G	0.190476	1008
11	rs10893209	C	T	0.418651	1008
11	rs10893210	G	A	0.0505952	1008
11	rs2466622	T	G	0.100198	1008
11	rs2466623	G	A	0.190476	1008
11	rs7943303	T	C	0.0386905	1008
11	rs614013	T	C	0.680556	1008
11	rs2023753	A	G	0.418651	1008
11	rs73608705	T	C	0.0386905	1008
11	rs617280	C	T	0.681548	1008
11	rs507104	T	C	0.261905	1008
11	rs7110735	G	T	0.418651	1008
11	rs5027505	G	A	0.418651	1008
11	rs2512216	G	C	0.150794	1008
11	rs4936921	G	T	0.418651	1008
11	rs646155	G	C	0.871032	1008
11	rs11824943	G	T	0.0386905	1008
11	rs11219592	T	C	0.0386905	1008
11	rs553995	A	G	0.872024	1008
11	rs58197472	C	T	0.0386905	1008
11	rs76075998	G	C	0.00198413	1008
11	rs676720	C	A	0.720238	1008
11	rs7109034	G	C	0.681548	1008
11	rs595827	T	C	0.680556	1008
11	rs4057919	C	T	0.261905	1008
11	rs4057906	T	C	0.680556	1008
11	rs612410	A	G	0.719246	1008
11	rs539802	C	T	0.679563	1008
11	rs641428	A	C	0.680556	1008
11	rs641856	A	C	0.680556	1008
11	rs2466624	A	T	0.151786	1008
11	rs57282818	C	G	0.0505952	1008
11	rs2521416	G	A	0.680556	1008
11	rs11820189	A	G	0.0386905	1008
11	rs547414	A	G	0.680556	1008
11	rs7947332	C	T	0.417659	1008
11	rs672244	A	C	0.720238	1008
11	rs673543	T	C	0.871032	1008
11	rs12294682	T	A	0.417659	1008
11	rs185522322	A	G	0.00496032	1008
11	rs688985	T	C	0.679563	1008
11	rs2521417	T	A	0.679563	1008
11	rs2521418	G	A	0.679563	1008
11	rs2512215	C	G	0.151786	1008
11	rs11821204	T	A	0.0386905	1008
11	rs12799656	G	A	0.416667	1008
11	rs11600562	A	C	0.87004	1008
11	rs529467	T	C	0.678571	1008
11	rs652820	T	G	0.717262	1008
11	rs653207	G	C	0.678571	1008
11	rs653234	A	C	0.677579	1008
11	rs75561891	T	G	0.0436508	1008
11	rs666135	A	G	0.676587	1008
11	rs507118	C	T	0.260913	1008
11	rs12225745	C	T	0.0515873	1008
11	rs669698	A	G	0.678571	1008
11	rs509878	C	T	0.248016	1008
11	rs10893212	C	T	0.416667	1008
11	rs619226	C	A	0.678571	1008
11	rs78410930	C	A	0.0386905	1008
11	rs486541	C	T	0.678571	1008
11	rs10893214	G	C	0.0515873	1008
11	rs4936922	A	T	0.416667	1008
11	rs80301085	C	T	0.0386905	1008
11	rs491038	A	T	0.678571	1008
11	rs634362	T	C	0.678571	1008
11	rs77936865	A	G	0.0386905	1008
11	rs637057	G	A	0.260913	1008
11	rs652361	A	G	0.678571	1008
11	rs11219599	C	T	0.416667	1008
11	rs664406	T	G	0.717262	1008
11	rs665227	A	G	0.717262	1008
11	rs665257	C	T	0.717262	1008
11	rs2510435	C	A	0.152778	1008
11	rs10893215	G	A	0.416667	1008
11	rs578885	T	C	0.87004	1008
11	rs138750849	C	T	0.0386905	1008
11	rs114469107	C	T	0.0386905	1008
11	rs74237511	C	T	0.0585317	1008
11	rs474900	G	T	0.717262	1008
11	rs497300	C	T	0.87004	1008
11	rs498258	C	T	0.678571	1008
11	rs681021	G	A	0.717262	1008
11	rs12577760	G	A	0.0565476	1008
11	rs681990	G	A	0.87004	1008
11	rs6590060	G	A	0.416667	1008
11	rs4057907	T	C	0.416667	1008
11	rs79008464	G	A	0.0386905	1008
11	rs77762411	C	A	0.0396825	1008
11	rs34152097	A	T	0.0386905	1008
11	rs11219602	A	C	0.416667	1008
11	rs564202	A	G	0.260913	1008
11	rs78785254	T	C	0.0515873	1008
11	rs615796	C	T	0.677579	1008
11	rs7934644	T	A	0.0386905	1008
11	rs618949	A	G	0.678571	1008
11	rs647821	C	T	0.678571	1008
11	rs3967789	C	T	0.416667	1008
11	rs11821770	G	A	0.0386905	1008
11	rs11219605	T	C	0.0386905	1008
11	rs6590061	G	A	0.678571	1008
11	rs577300	T	C	0.684524	1008
11	rs675653	A	G	0.875992	1008
11	rs2510436	T	A	0.100198	1008
11	rs491840	G	C	0.679563	1008
11	rs492697	A	T	0.677579	1008
11	rs492785	T	C	0.678571	1008
11	rs76998911	G	C	0.144841	1008
11	rs76604348	A	T	0.030754	1008
11	rs584014	A	G	0.680556	1008
11	rs500174	A	C	0.719246	1008
11	rs78114064	A	G	0.0386905	1008
11	rs600686	A	C	0.260913	1008
11	rs613207	G	A	0.679563	1008
11	rs474711	G	A	0.680556	1008
11	rs478348	A	C	0.679563	1008
11	rs480324	T	G	0.720238	1008
11	rs504362	C	T	0.236111	1008
11	rs76769286	G	T	0.0386905	1008
11	rs532645	A	C	0.678571	1008
11	rs644353	A	G	0.679563	1008
11	rs77248286	T	G	0.0386905	1008
11	rs657456	C	G	0.679563	1008
11	rs114881929	T	A	0.0386905	1008
11	rs116655236	T	A	0.0386905	1008
11	rs2512305	G	A	0.152778	1008
11	rs116338638	C	G	0.0386905	1008
11	rs564875	T	C	0.71627	1008
11	rs2428299	C	T	0.719246	1008
11	rs2428300	C	T	0.719246	1008
11	rs2510430	C	A	0.10119	1008
11	rs10893216	G	A	0.871032	1008
11	rs2428301	T	G	0.718254	1008
11	rs598490	G	A	0.717262	1008
11	rs598551	T	G	0.87004	1008
11	rs2512304	T	C	0.0912698	1008
11	rs11219609	A	G	0.416667	1008
11	rs610937	A	G	0.717262	1008
11	rs479665	T	C	0.717262	1008
11	rs613141	A	G	0.717262	1008
11	rs2428302	A	T	0.717262	1008
11	rs514661	A	G	0.717262	1008
11	rs640511	T	G	0.717262	1008
11	rs540324	G	A	0.87004	1008
11	rs545780	T	C	0.871032	1008
11	rs546658	A	C	0.718254	1008
11	rs546729	T	C	0.718254	1008
11	rs145211843	G	A	0.0109127	1008
11	rs656181	G	T	0.718254	1008
11	rs12421593	G	A	0.0386905	1008
11	rs3901494	T	C	0.46131	1008
11	rs2512302	G	A	0.549603	1008
11	rs118030878	C	T	0.0396825	1008
11	rs2188709	C	A	0.0386905	1008
11	rs686726	T	G	0.27877	1008
11	rs687167	G	A	0.27877	1008
11	rs553918	A	G	0.27877	1008
11	rs12364324	C	T	0.0525794	1008
11	rs2157997	G	A	0.0396825	1008
11	rs12417901	A	T	0.0396825	1008
11	rs7102211	C	A	0.550595	1008
11	rs12420677	C	A	0.0396825	1008
11	rs12417910	A	C	0.0396825	1008
11	rs12422153	T	A	0.0396825	1008
11	rs9667371	C	A	0.869048	1008
11	rs11829003	T	C	0.31746	1008
11	rs11826639	G	A	0.277778	1008
11	rs7925490	A	G	0.31746	1008
11	rs6590063	A	G	0.869048	1008
11	rs4057916	A	T	0.550595	1008
11	rs526081	G	A	0.318452	1008
11	rs550000	G	A	0.869048	1008
11	rs4057917	T	G	0.0396825	1008
11	rs4420282	G	A	0.0396825	1008
11	rs76409900	C	T	0.0396825	1008
11	rs4057891	A	C	0.0396825	1008
11	rs11819809	C	T	0.0396825	1008
11	rs12283356	A	G	0.0396825	1008
11	rs10790671	G	A	0.549603	1008
11	rs7120225	A	G	0.869048	1008
11	rs11820441	G	A	0.0396825	1008
11	rs4245051	C	T	0.27877	1008
11	rs6421590	C	T	0.869048	1008
11	rs604531	C	T	0.27877	1008
11	rs557480	G	A	0.27877	1008
11	rs559401	T	A	0.27877	1008
11	rs4057892	T	C	0.0396825	1008
11	rs617909	G	A	0.27877	1008
11	rs474557	T	C	0.318452	1008
11	rs475436	G	A	0.27877	1008
11	rs477262	G	A	0.27877	1008
11	rs620669	C	T	0.869048	1008
11	rs480111	T	C	0.869048	1008
11	rs621161	C	G	0.27877	1008
11	rs621567	G	T	0.27877	1008
11	rs80211756	C	T	0.0396825	1008
11	rs633461	C	T	0.869048	1008
11	rs17128897	A	G	0.0386905	1008
11	rs634291	C	T	0.27877	1008
11	rs634773	C	G	0.27877	1008
11	rs58146799	G	A	0.0396825	1008
11	rs535252	A	G	0.27877	1008
11	rs536201	G	A	0.27877	1008
11	rs538032	C	T	0.27877	1008
11	rs6590066	C	G	0.550595	1008
11	rs568313	C	T	0.27877	1008
11	rs664275	T	C	0.27877	1008
11	rs665215	A	C	0.27877	1008
11	rs521790	A	G	0.282738	1008
11	rs526371	C	T	0.27877	1008
11	rs7948434	C	T	0.27877	1008
11	rs601485	C	T	0.27877	1008
11	rs6590067	C	T	0.27877	1008
11	rs6590068	A	G	0.27877	1008
11	rs553968	T	G	0.318452	1008
11	rs554796	T	C	0.27877	1008
11	rs555861	C	A	0.27877	1008
11	rs4057900	A	G	0.395833	1008
11	rs579352	C	T	0.27877	1008
11	rs580500	C	A	0.27877	1008
11	rs471978	T	C	0.27877	1008
11	rs75342688	C	A	0.0396825	1008
11	rs503220	G	A	0.27877	1008
11	rs146094090	G	A	0.0396825	1008
11	rs77122518	A	G	0.0744048	1008
11	rs567239	G	A	0.829365	1008
11	rs673843	T	C	0.27381	1008
11	rs480634	T	C	0.272817	1008
11	rs480798	A	G	0.268849	1008
11	rs11219618	C	T	0.555556	1008
11	rs484421	G	A	0.272817	1008
11	rs676563	G	A	0.272817	1008
11	rs486402	C	T	0.272817	1008
11	rs76153018	G	C	0.0386905	1008
11	rs6590070	G	T	0.868056	1008
11	rs4057885	T	C	0.272817	1008
11	rs7118177	C	T	0.272817	1008
11	rs574393	G	A	0.272817	1008
11	rs577031	T	C	0.3125	1008
11	rs11219624	C	T	0.0396825	1008
11	rs614493	C	T	0.272817	1008
11	rs523335	G	A	0.272817	1008
11	rs524426	C	G	0.271825	1008
11	rs525222	A	G	0.27381	1008
11	rs626995	T	C	0.868056	1008
11	rs627424	T	C	0.314484	1008
11	rs531689	A	G	0.3125	1008
11	rs77714492	T	G	0.0396825	1008
11	rs656524	T	G	0.272817	1008
11	rs658264	A	C	0.272817	1008
11	rs145961088	G	C	0.0496032	1008
11	rs1789019	G	A	0.272817	1008
11	rs4057888	G	T	0.272817	1008
11	rs607848	G	C	0.3125	1008
11	rs487564	A	G	0.272817	1008
11	rs4936923	G	T	0.555556	1008
11	rs10790672	A	G	0.401786	1008
11	rs12421141	T	C	0.0396825	1008
11	rs3867245	T	A	0.556548	1008
11	rs144478570	G	A	0.0386905	1008
11	rs507360	T	C	0.858135	1008
11	rs507335	T	C	0.857143	1008
11	rs59100928	G	A	0.272817	1008
11	rs11219632	A	G	0.0525794	1008
11	rs11219633	G	T	0.0525794	1008
11	rs145107543	G	A	0.0386905	1008
11	rs115174225	A	G	0.0386905	1008
11	rs548081	G	T	0.314484	1008
11	rs573157	A	G	0.3125	1008
11	rs569501	C	T	0.869048	1008
11	rs624110	G	T	0.272817	1008
11	rs635933	C	T	0.272817	1008
11	rs189701219	A	G	0.0396825	1008
11	rs11219641	C	T	0.55754	1008
11	rs76664630	T	C	0.0803571	1008
11	rs561369	C	G	0.267857	1008
11	rs560678	C	T	0.21131	1008
11	rs12284741	G	C	0.22123	1008
11	rs57075153	A	G	0.0436508	1008
11	rs11219642	T	C	0.0436508	1008
11	rs11219643	G	A	0.0426587	1008
11	rs77364075	C	T	0.0168651	1008
11	rs11219644	T	G	0.0625	1008
11	rs11219645	A	T	0.0615079	1008
11	rs3867247	G	A	0.321429	1008
11	rs140091259	A	G	0.00892857	1008
11	rs79248333	T	C	0.0168651	1008
11	rs79227110	C	G	0.22619	1008
11	rs6590071	T	C	0.856151	1008
11	rs7939249	T	C	0.320437	1008
11	rs75761867	T	C	0.0168651	1008
11	rs7101586	A	G	0.535714	1008
11	rs146313997	C	T	0.0198413	1008
11	rs11219646	G	A	0.0446429	1008
11	rs75261250	T	A	0.208333	1008
11	rs56247609	G	A	0.0505952	1008
11	rs77999077	C	A	0.0168651	1008
11	rs55694396	T	C	0.0505952	1008
11	rs77686717	G	A	0.0168651	1008
11	rs7110699	G	A	0.856151	1008
11	rs7114450	G	A	0.811508	1008
11	rs76398646	C	A	0.0416667	1008
11	rs116992093	C	T	0.0525794	1008
11	rs4936925	A	G	0.811508	1008
11	rs4935882	A	C	0.59623	1008
11	rs4935883	T	A	0.811508	1008
11	rs76401097	G	C	0.0486111	1008
11	rs2285588	G	A	0.811508	1008
11	rs2285589	T	C	0.811508	1008
11	rs2285590	T	C	0.59623	1008
11	rs7951885	A	G	0.59623	1008
11	rs10893220	G	A	0.547619	1008
11	rs76157044	A	G	0.0168651	1008
11	rs6590072	A	T	0.198413	1008
11	rs2106649	C	T	0.215278	1008
11	rs1893702	C	T	0.811508	1008
11	rs1893703	A	G	0.811508	1008
11	rs78108842	C	T	0.0168651	1008
11	rs78944324	G	A	0.0178571	1008
11	rs7950272	T	C	0.59623	1008
11	rs2077126	A	G	0.811508	1008
11	rs4617598	C	G	0.811508	1008
11	rs4354697	G	A	0.811508	1008
11	rs4348918	A	G	0.857143	1008
11	rs4348919	A	G	0.8125	1008
11	rs2009114	C	T	0.8125	1008
11	rs7102689	T	C	0.8125	1008
11	rs7117759	G	A	0.811508	1008
11	rs78445249	G	A	0.0257937	1008
11	rs6590073	A	G	0.811508	1008
11	rs7120990	A	C	0.811508	1008
11	rs7121459	G	A	0.811508	1008
11	rs7121132	A	C	0.811508	1008
11	rs7121369	A	G	0.811508	1008
11	rs74942429	A	C	0.0486111	1008
11	rs10750268	T	C	0.811508	1008
11	rs10790674	G	C	0.241071	1008
11	rs117569088	C	T	0.00892857	1008
11	rs4544012	C	T	0.811508	1008
11	rs4603316	T	C	0.193452	1008
11	rs4245052	C	T	0.811508	1008
11	rs4245053	A	C	0.811508	1008
11	rs4245054	G	T	0.810516	1008
11	rs4936926	A	G	0.811508	1008
11	rs4936927	T	C	0.811508	1008
11	rs4936928	C	T	0.811508	1008
11	rs1893136	C	T	0.811508	1008
11	rs4457760	C	G	0.546627	1008
11	rs4057748	G	A	0.811508	1008
11	rs3967749	G	T	0.811508	1008
11	rs4545570	G	A	0.811508	1008
11	rs4256995	C	A	0.811508	1008
11	rs4612818	G	A	0.811508	1008
11	rs10790675	G	A	0.811508	1008
11	rs10750269	A	C	0.811508	1008
11	rs7124981	T	C	0.811508	1008
11	rs7108943	C	G	0.811508	1008
11	rs57702670	C	T	0.199405	1008
11	rs10790676	A	G	0.811508	1008
11	rs2188707	G	A	0.811508	1008
11	rs4057749	A	G	0.21627	1008
11	rs7116575	C	A	0.198413	1008
11	rs4057750	A	G	0.21627	1008
11	rs10750270	T	C	0.595238	1008
11	rs17128980	C	T	0.215278	1008
11	rs57202618	G	T	0.198413	1008
11	rs1893706	A	C	0.811508	1008
11	rs1893705	C	T	0.215278	1008
11	rs1893704	A	C	0.198413	1008
11	rs7942913	C	A	0.547619	1008
11	rs7943287	C	A	0.547619	1008
11	rs58305201	A	C	0.198413	1008
11	rs58259837	G	T	0.0446429	1008
11	rs10750271	G	A	0.811508	1008
11	rs10750272	C	T	0.858135	1008
11	rs10750273	A	G	0.856151	1008
11	rs80093249	C	T	0.201389	1008
11	rs57527112	C	A	0.0248016	1008
11	rs2188708	A	C	0.575397	1008
11	rs2214171	C	G	0.214286	1008
11	rs11219651	C	T	0.0456349	1008
11	rs144485273	G	T	0.0138889	1008
11	rs59923632	G	A	0.215278	1008
11	rs7937842	C	A	0.547619	1008
11	rs7938183	G	A	0.59623	1008
11	rs2023755	G	A	0.811508	1008
11	rs4936929	A	C	0.595238	1008
11	rs4936930	G	A	0.856151	1008
11	rs11219652	T	C	0.0446429	1008
11	rs61344655	C	T	0.0496032	1008
11	rs11219654	T	G	0.0446429	1008
11	rs11219655	A	G	0.0446429	1008
11	rs7125259	G	A	0.749008	1008
11	rs10790677	T	G	0.546627	1008
11	rs7128363	G	A	0.295635	1008
11	rs11821296	A	G	0.230159	1008
11	rs10790678	C	T	0.793651	1008
11	rs117782246	C	A	0.014881	1008
11	rs4550232	A	G	0.546627	1008
11	rs4448692	A	G	0.0555556	1008
11	rs4935884	G	A	0.790675	1008
11	rs75250602	G	A	0.0208333	1008
11	rs79983313	T	G	0.0198413	1008
11	rs74958174	C	A	0.0198413	1008
11	rs79090888	C	T	0.0208333	1008
11	rs61912423	G	A	0.116071	1008
11	rs11219659	A	G	0.531746	1008
11	rs10893221	T	C	0.531746	1008
11	rs4296049	A	G	0.531746	1008
11	rs72472248	A	T	0.0327381	1008
11	rs28494999	C	G	0.0228175	1008
11	rs7114069	C	T	0.72619	1008
11	rs61910661	A	G	0.136905	1008
11	rs74524608	T	G	0.52877	1008
11	rs7130598	T	C	0.52877	1008
11	rs7114785	C	T	0.0585317	1008
11	rs7103619	T	C	0.590278	1008
11	rs7118658	G	T	0.52877	1008
11	rs12282735	A	G	0.706349	1008
11	rs80178027	A	C	0.0218254	1008
11	rs11219660	A	C	0.116071	1008
11	rs12269765	G	T	0.590278	1008
11	rs12269827	G	A	0.590278	1008
11	rs73615081	T	C	0.0585317	1008
11	rs10893222	T	C	0.590278	1008
11	rs7122962	G	A	0.0585317	1008
11	rs7123123	G	C	0.577381	1008
11	rs146630707	C	T	0.0208333	1008
11	rs11219661	T	C	0.116071	1008
11	rs7948113	C	A	0.590278	1008
11	rs10893223	C	T	0.590278	1008
11	rs10790679	C	G	0.52877	1008
11	rs10790680	C	T	0.590278	1008
11	rs142845222	T	C	0.0218254	1008
11	rs4628681	T	C	0.727183	1008
11	rs77714238	T	G	0.00793651	1008
11	rs79987568	A	G	0.00793651	1008
11	rs73615086	T	C	0.0585317	1008
11	rs9666721	A	G	0.590278	1008
11	rs9666230	T	C	0.590278	1008
11	rs7939490	A	G	0.706349	1008
11	rs10893224	C	G	0.116071	1008
11	rs1078278	A	G	0.116071	1008
11	rs4438049	G	A	0.590278	1008
11	rs11501193	C	A	0.590278	1008
11	rs4426143	T	C	0.727183	1008
11	rs11219664	A	C	0.116071	1008
11	rs4439521	G	A	0.706349	1008
11	rs4322399	G	A	0.590278	1008
11	rs117209778	C	G	0.0327381	1008
11	rs4256989	T	C	0.706349	1008
11	rs73613264	A	G	0.0585317	1008
11	rs77970045	T	G	0.0337302	1008
11	rs9666443	C	G	0.706349	1008
11	rs9666451	G	A	0.706349	1008
11	rs9667172	T	C	0.706349	1008
11	rs7934631	C	T	0.706349	1008
11	rs4447188	T	C	0.727183	1008
11	rs4439522	A	G	0.706349	1008
11	rs4463856	G	A	0.706349	1008
11	rs1893701	A	G	0.706349	1008
11	rs1893700	G	A	0.706349	1008
11	rs59098934	A	G	0.0585317	1008
11	rs9633921	G	A	0.644841	1008
11	rs9633957	C	A	0.116071	1008
11	rs4608094	A	G	0.644841	1008
11	rs7944680	T	C	0.0337302	1008
11	rs6590076	G	A	0.727183	1008
11	rs4636685	C	A	0.727183	1008
11	rs73613284	T	G	0.0585317	1008
11	rs75334978	G	T	0.0208333	1008
11	rs10790681	G	C	0.727183	1008
11	rs10736539	T	G	0.727183	1008
11	rs10736540	A	G	0.706349	1008
11	rs4259835	A	G	0.706349	1008
11	rs12294473	A	G	0.644841	1008
11	rs12281391	C	T	0.644841	1008
11	rs61910663	C	T	0.116071	1008
11	rs117198683	C	G	0.0178571	1008
11	rs10893226	G	A	0.116071	1008
11	rs73613289	T	C	0.0585317	1008
11	rs58285921	C	A	0.0585317	1008
11	rs12787539	G	A	0.705357	1008
11	rs56674022	T	C	0.0585317	1008
11	rs12792592	C	G	0.52877	1008
11	rs76230278	A	G	0.0208333	1008
11	rs76624437	G	A	0.0208333	1008
11	rs12272002	A	T	0.0615079	1008
11	rs4936931	T	C	0.116071	1008
11	rs10790682	T	G	0.177579	1008
11	rs57900379	C	G	0.0615079	1008
11	rs12364315	C	G	0.136905	1008
11	rs10790683	T	C	0.529762	1008
11	rs4936932	G	A	0.139881	1008
11	rs10790684	A	G	0.52877	1008
11	rs4936933	G	C	0.139881	1008
11	rs10893227	C	T	0.529762	1008
11	rs80042559	G	A	0.0357143	1008
11	rs78000643	G	C	0.00198413	1008
11	rs73613296	G	A	0.0585317	1008
11	rs10893228	A	G	0.139881	1008
11	rs73613299	C	G	0.0585317	1008
11	rs10893229	A	G	0.139881	1008
11	rs4936934	C	A	0.139881	1008
11	rs10750276	C	T	0.139881	1008
11	rs10750277	C	T	0.139881	1008
11	rs4360714	C	T	0.668651	1008
11	rs12574445	A	C	0.0416667	1008
11	rs7128004	G	C	0.668651	1008
11	rs7127813	C	A	0.139881	1008
11	rs7127920	C	T	0.760913	1008
11	rs4385909	G	A	0.668651	1008
11	rs4365066	C	T	0.668651	1008
11	rs4595557	T	C	0.668651	1008
11	rs10893230	A	G	0.139881	1008
11	rs4245055	T	C	0.668651	1008
11	rs75447693	T	G	0.0208333	1008
11	rs141558072	G	T	0.0218254	1008
11	rs12800815	A	G	0.527778	1008
11	rs11219669	G	A	0.667659	1008
11	rs10893231	A	G	0.646825	1008
11	rs2298509	A	G	0.646825	1008
11	rs2298510	C	A	0.0208333	1008
11	rs4495904	T	C	0.530754	1008
11	rs4628682	T	C	0.530754	1008
11	rs10736541	T	G	0.667659	1008
11	rs1074873	C	T	0.668651	1008
11	rs75164572	G	T	0.0208333	1008
11	rs10736542	T	C	0.646825	1008
11	rs73615226	G	T	0.0595238	1008
11	rs10736543	A	G	0.645833	1008
11	rs10732863	G	A	0.646825	1008
11	rs10790685	G	A	0.116071	1008
11	rs7113185	T	C	0.727183	1008
11	rs10736544	A	T	0.646825	1008
11	rs10431090	A	G	0.646825	1008
11	rs10431091	G	A	0.646825	1008
11	rs10750278	G	A	0.646825	1008
11	rs78135665	C	T	0.0218254	1008
11	rs10431047	C	T	0.116071	1008
11	rs73615241	A	G	0.0595238	1008
11	rs7121056	G	A	0.116071	1008
11	rs7120864	A	G	0.646825	1008
11	rs137955706	C	T	0.0208333	1008
11	rs11219670	G	A	0.527778	1008
11	rs10790686	T	C	0.727183	1008
11	rs10750279	T	C	0.646825	1008
11	rs10750280	T	G	0.646825	1008
11	rs11219671	T	C	0.116071	1008
11	rs75423641	G	A	0.0208333	1008
11	rs4356237	G	A	0.646825	1008
11	rs9971477	T	C	0.646825	1008
11	rs9971549	A	G	0.116071	1008
11	rs9971496	T	C	0.646825	1008
11	rs60678101	A	G	0.0208333	1008
11	rs151023843	C	T	0.014881	1008
11	rs76431134	T	C	0.0664683	1008
11	rs7941255	T	C	0.0595238	1008
11	rs4492834	A	T	0.646825	1008
11	rs6590078	G	A	0.118056	1008
11	rs12792273	C	T	0.534722	1008
11	rs140858152	G	A	0.0198413	1008
11	rs10893232	G	A	0.117063	1008
11	rs75725968	T	C	0.0198413	1008
11	rs7482898	A	G	0.117063	1008
11	rs4522182	T	C	0.53373	1008
11	rs192498212	C	T	0.0198413	1008
11	rs142420879	G	A	0.0198413	1008
11	rs75398600	T	C	0.0198413	1008
11	rs7928897	T	A	0.731151	1008
11	rs192315778	C	T	0.0327381	1008
11	rs4935885	G	A	0.14881	1008
11	rs80350204	C	T	0.0615079	1008
11	rs77563295	A	G	0.0535714	1008
11	rs7131070	T	G	0.759921	1008
11	rs7119089	G	A	0.758929	1008
11	rs7944379	C	T	0.14881	1008
11	rs116850990	G	T	0.0436508	1008
11	rs74750846	G	A	0.00892857	1008
11	rs10790688	T	C	0.540675	1008
11	rs4460825	C	T	0.758929	1008
11	rs10790689	G	C	0.537698	1008
11	rs10790690	T	C	0.147817	1008
11	rs76329281	C	G	0.0257937	1008
11	rs4465378	C	T	0.758929	1008
11	rs4390358	G	T	0.759921	1008
11	rs4363615	A	G	0.759921	1008
11	rs10790691	C	T	0.166667	1008
11	rs185329002	T	C	0.0367063	1008
11	rs4348920	C	T	0.728175	1008
11	rs7117601	A	G	0.758929	1008
11	rs10893235	G	C	0.149802	1008
11	rs7950818	C	T	0.0416667	1008
11	rs149939979	C	G	0.0367063	1008
11	rs4282990	T	C	0.759921	1008
11	rs11219678	A	T	0.149802	1008
11	rs7951873	G	A	0.0416667	1008
11	rs4282991	T	C	0.718254	1008
11	rs4296050	A	G	0.608135	1008
11	rs10893236	T	C	0.691468	1008
11	rs10893237	C	G	0.691468	1008
11	rs7111616	A	G	0.759921	1008
11	rs7111961	C	T	0.220238	1008
11	rs139389018	T	C	0.014881	1008
11	rs7101949	T	C	0.748016	1008
11	rs10893238	A	G	0.152778	1008
11	rs10893239	G	A	0.152778	1008
11	rs7120277	A	G	0.527778	1008
11	rs10893240	T	C	0.152778	1008
11	rs10790692	A	G	0.152778	1008
11	rs10790693	G	A	0.152778	1008
11	rs10893241	T	C	0.152778	1008
11	rs75862655	G	T	0.0386905	1008
11	rs76343885	C	G	0.0396825	1008
11	rs12275957	G	C	0.152778	1008
11	rs7102683	A	C	0.680556	1008
11	rs10893242	T	C	0.152778	1008
11	rs7107279	A	G	0.744048	1008
11	rs10893243	C	T	0.152778	1008
11	rs10750282	T	C	0.152778	1008
11	rs9988864	C	T	0.526786	1008
11	rs9988882	T	C	0.743056	1008
11	rs10750283	A	G	0.152778	1008
11	rs10790694	G	A	0.152778	1008
11	rs10790695	C	G	0.152778	1008
11	rs4936936	C	A	0.152778	1008
11	rs7122290	T	C	0.527778	1008
11	rs12285779	T	C	0.152778	1008
11	rs10893245	T	A	0.15377	1008
11	rs11219683	A	T	0.15377	1008
11	rs9667273	T	C	0.741071	1008
11	rs11219684	T	A	0.152778	1008
11	rs80346903	G	A	0.00198413	1008
11	rs10750284	G	A	0.741071	1008
11	rs10750285	C	T	0.741071	1008
11	rs1942668	C	T	0.21627	1008
11	rs4936937	A	G	0.15377	1008
11	rs112434863	A	G	0.0396825	1008
11	rs11219686	T	C	0.15377	1008
11	rs11219687	T	G	0.15377	1008
11	rs10893246	G	A	0.15377	1008
11	rs7948360	G	A	0.739087	1008
11	rs2156161	G	A	0.738095	1008
11	rs3944484	G	A	0.15377	1008
11	rs2156160	A	G	0.157738	1008
11	rs10893247	A	G	0.15377	1008
11	rs10893248	G	C	0.15377	1008
11	rs10893249	T	G	0.152778	1008
11	rs61910674	G	T	0.111111	1008
11	rs10893250	A	G	0.747024	1008
11	rs11219688	C	T	0.68254	1008
11	rs11219689	C	T	0.0357143	1008
11	rs4595558	G	C	0.252976	1008
11	rs4936941	C	G	0.899802	1008
11	rs11219690	G	A	0.893849	1008
11	rs143656153	G	A	0.0327381	1008
11	rs1942667	G	C	0.89881	1008
11	rs1942666	A	G	0.272817	1008
11	rs7112283	T	C	0.3125	1008
11	rs7129642	A	G	0.3125	1008
11	rs58986955	G	A	0.0436508	1008
11	rs78662674	G	A	0.015873	1008
11	rs11219691	T	G	0.271825	1008
11	rs948725	G	A	0.893849	1008
11	rs75975331	G	A	0.0119048	1008
11	rs10893251	G	A	0.579365	1008
11	rs117692818	T	C	0.014881	1008
11	rs2156159	G	A	0.577381	1008
11	rs11219697	G	T	0.266865	1008
11	rs10893252	T	A	0.271825	1008
11	rs11219698	A	G	0.31746	1008
11	rs9971378	G	C	0.583333	1008
11	rs57203758	T	A	0.272817	1008
11	rs12363477	A	G	0.272817	1008
11	rs6590081	C	A	0.626984	1008
11	rs10790696	T	G	0.272817	1008
11	rs11219699	A	G	0.272817	1008
11	rs12222571	C	T	0.266865	1008
11	rs12420699	A	T	0.315476	1008
11	rs10893254	A	C	0.285714	1008
11	rs12290710	A	G	0.310516	1008
11	rs12797325	C	T	0.315476	1008
11	rs12805225	T	C	0.31746	1008
11	rs10893259	A	C	0.272817	1008
11	rs12416739	A	G	0.31746	1008
11	rs141029449	G	A	0.0178571	1008
11	rs12417780	C	T	0.315476	1008
11	rs10893260	T	C	0.268849	1008
11	rs5006458	A	G	0.267857	1008
11	rs5006457	T	A	0.267857	1008
11	rs5006456	A	T	0.267857	1008
11	rs5010735	A	T	0.267857	1008
11	rs5010734	C	T	0.267857	1008
11	rs7479397	G	T	0.251984	1008
11	rs10790697	T	C	0.267857	1008
11	rs10790698	A	G	0.267857	1008
11	rs10790699	A	G	0.267857	1008
11	rs10790700	T	G	0.267857	1008
11	rs10790701	A	T	0.267857	1008
11	rs11501196	A	G	0.267857	1008
11	rs10893261	A	G	0.267857	1008
11	rs61185872	A	G	0.267857	1008
11	rs11219703	C	A	0.267857	1008
11	rs10893262	C	T	0.267857	1008
11	rs58429325	G	A	0.267857	1008
11	rs7126251	T	C	0.310516	1008
11	rs10790702	A	T	0.267857	1008
11	rs4935886	C	T	0.308532	1008
11	rs4935887	C	T	0.891865	1008
11	rs10893263	A	T	0.308532	1008
11	rs10893264	G	A	0.30754	1008
11	rs11219704	G	A	0.267857	1008
11	rs11219705	A	C	0.267857	1008
11	rs111462551	C	A	0.00793651	1008
11	rs7114652	A	C	0.624008	1008
11	rs7118374	C	T	0.30754	1008
11	rs2187149	A	G	0.875992	1008
11	rs12576579	G	C	0.316468	1008
11	rs7483452	C	T	0.259921	1008
11	rs73029429	G	C	0.251984	1008
11	rs11219707	T	C	0.310516	1008
11	rs10790703	T	G	0.266865	1008
11	rs10893265	C	A	0.251984	1008
11	rs12295462	T	C	0.315476	1008
11	rs2187150	C	T	0.251984	1008
11	rs11219709	A	C	0.326389	1008
11	rs2156157	C	G	0.561508	1008
11	rs12364975	G	C	0.251984	1008
11	rs11219710	T	C	0.251984	1008
11	rs10893266	A	G	0.251984	1008
11	rs2212756	G	A	0.314484	1008
11	rs61910675	G	A	0.309524	1008
11	rs2226752	T	A	0.314484	1008
11	rs11219711	C	T	0.306548	1008
11	rs4935888	T	A	0.306548	1008
11	rs7107359	T	C	0.58631	1008
11	rs10893267	T	A	0.58631	1008
11	rs7944020	G	A	0.255952	1008
11	rs10790704	G	A	0.892857	1008
11	rs10893268	C	T	0.583333	1008
11	rs1942659	G	C	0.892857	1008
11	rs7130836	G	A	0.58631	1008
11	rs7103533	C	A	0.331349	1008
11	rs7103653	C	T	0.892857	1008
11	rs2226753	C	T	0.58631	1008
11	rs7927052	C	G	0.892857	1008
11	rs1942660	G	A	0.327381	1008
11	rs55861866	C	G	0.265873	1008
11	rs12792184	C	T	0.892857	1008
11	rs4316519	C	T	0.892857	1008
11	rs12799755	G	T	0.315476	1008
11	rs4265600	C	T	0.25496	1008
11	rs10893269	C	T	0.255952	1008
11	rs10893270	C	T	0.892857	1008
11	rs10893271	G	T	0.892857	1008
11	rs4531483	T	C	0.892857	1008
11	rs7396525	G	A	0.302579	1008
11	rs10893272	G	A	0.302579	1008
11	rs1942661	A	T	0.892857	1008
11	rs2156158	C	A	0.808532	1008
11	rs2187151	G	T	0.107143	1008
11	rs58648710	T	C	0.0257937	1008
11	rs11219714	C	T	0.901786	1008
11	rs7941314	A	G	0.246032	1008
11	rs34327449	T	A	0.247024	1008
11	rs7110338	T	G	0.543651	1008
11	rs10790705	C	T	0.904762	1008
11	rs11219715	G	A	0.229167	1008
11	rs11219716	T	C	0.534722	1008
11	rs10893274	G	T	0.536706	1008
11	rs10893275	T	C	0.338294	1008
11	rs7926263	G	C	0.904762	1008
11	rs10893276	C	T	0.536706	1008
11	rs7929693	C	T	0.236111	1008
11	rs10750286	A	T	0.536706	1008
11	rs7111036	C	A	0.668651	1008
11	rs4288764	T	C	0.781746	1008
11	rs4622281	T	G	0.904762	1008
11	rs1954886	T	A	0.480159	1008
11	rs1954887	C	T	0.239087	1008
11	rs4936943	G	T	0.447421	1008
11	rs12225561	T	C	0.12004	1008
11	rs11219719	G	A	0.12004	1008
11	rs7109931	A	C	0.015873	1008
11	rs73620695	G	A	0.015873	1008
11	rs4319524	A	T	0.0138889	1008
11	rs34097339	T	C	0.0138889	1008
11	rs10790707	G	A	0.397817	1008
11	rs7112120	T	A	0.015873	1008
11	rs7126684	A	G	0.015873	1008
11	rs141397544	A	G	0.107143	1008
11	rs7126818	A	G	0.0138889	1008
11	rs7127399	G	A	0.397817	1008
11	rs77630671	A	C	0.126984	1008
11	rs142217178	T	A	0.0138889	1008
11	rs6590082	T	C	0.117063	1008
11	rs7931301	C	T	0.103175	1008
11	rs56361517	T	G	0.117063	1008
11	rs11219724	C	T	0.103175	1008
11	rs12099417	C	G	0.107143	1008
11	rs117727732	G	A	0.0168651	1008
11	rs11219726	A	G	0.124008	1008
11	rs142738110	C	T	0.0168651	1008
11	rs147386187	G	A	0.0168651	1008
11	rs58207307	G	A	0.10119	1008
11	rs75316859	T	G	0.0287698	1008
11	rs11827262	C	T	0.10119	1008
11	rs11822686	A	G	0.122024	1008
11	rs7127671	T	C	0.10119	1008
11	rs12226648	G	C	0.122024	1008
11	rs10128573	T	C	0.859127	1008
11	rs7116844	C	G	0.118056	1008
11	rs79081598	G	T	0.105159	1008
11	rs2156156	T	G	0.105159	1008
11	rs11219731	T	C	0.0277778	1008
11	rs7125297	A	G	0.105159	1008
11	rs75877528	G	A	0.105159	1008
11	rs7119570	T	G	0.122024	1008
11	rs11825103	T	G	0.122024	1008
11	rs11219733	T	A	0.105159	1008
11	rs11219735	A	G	0.105159	1008
11	rs74647725	A	G	0.0168651	1008
11	rs141815821	G	T	0.0198413	1008
11	rs10893277	A	C	0.121032	1008
11	rs11219736	A	G	0.10119	1008
11	rs11219737	C	T	0.122024	1008
11	rs73031433	C	T	0.00198413	1008
11	rs188469341	C	T	0.015873	1008
11	rs7937613	G	C	0.12996	1008
11	rs75826557	C	T	0.0337302	1008
11	rs192012051	C	A	0.0198413	1008
11	rs77624021	A	G	0.109127	1008
11	rs11219739	C	T	0.110119	1008
11	rs11219740	T	G	0.109127	1008
11	rs529083	G	T	0.00198413	1008
11	rs678132	C	A	0.308532	1008
11	rs76544434	C	T	0.0496032	1008
11	rs679079	G	A	0.314484	1008
11	rs9723	G	A	0.347222	1008
11	rs199961431	A	G	0.0357143	1008
11	rs2156155	G	A	0.393849	1008
11	rs686567	T	C	0.635913	1008
11	rs78860528	G	A	0.0634921	1008
11	rs58240213	G	A	0.0744048	1008
11	rs73622472	C	T	0.00992063	1008
11	rs2846572	C	T	0.0694444	1008
11	rs73622475	A	G	0.00892857	1008
11	rs4936946	T	A	0.59127	1008
11	rs10893279	T	C	0.127976	1008
11	rs4936947	C	T	0.535714	1008
11	rs4936948	C	G	0.33631	1008
11	rs4936949	A	G	0.34623	1008
11	rs4396300	T	C	0.093254	1008
11	rs7112299	G	A	0.0128968	1008
11	rs4411285	G	A	0.093254	1008
11	rs61910593	G	C	0.0714286	1008
11	rs2156162	A	G	0.107143	1008
11	rs4551782	C	A	0.0138889	1008
11	rs2187152	A	G	0.123016	1008
11	rs76570671	C	T	0.0922619	1008
11	rs1047661	A	G	0.107143	1008
11	rs57009799	C	T	0.0575397	1008
11	rs2276189	G	T	0.0992063	1008
11	rs57202714	T	A	0.00992063	1008
11	rs58908157	G	A	0.0892857	1008
11	rs145715586	C	G	0.0218254	1008
11	rs7941327	C	T	0.102183	1008
11	rs7941523	G	A	0.00992063	1008
11	rs3751048	A	C	0.030754	1008
11	rs12271737	G	C	0.00992063	1008
11	rs2187153	A	G	0.0882937	1008
11	rs2156163	T	A	0.0882937	1008
11	rs2187154	G	A	0.0882937	1008
11	rs2187155	A	G	0.103175	1008
11	rs75576975	G	A	0.0892857	1008
11	rs79917537	T	G	0.193452	1008
11	rs7102195	G	C	0.00992063	1008
11	rs12279269	G	T	0.00992063	1008
11	rs79385738	A	C	0.0873016	1008
11	rs76368742	T	C	0.0873016	1008
11	rs7937294	C	T	0.10119	1008
11	rs7940161	A	T	0.10119	1008
11	rs57417318	G	A	0.0873016	1008
11	rs11828222	T	C	0.00992063	1008
11	rs7128043	G	C	0.102183	1008
11	rs3819084	A	G	0.102183	1008
11	rs1942664	A	G	0.0882937	1008
11	rs7943693	C	T	0.00992063	1008
11	rs7943958	A	G	0.00992063	1008
11	rs10893280	A	G	0.0982143	1008
11	rs59203293	C	G	0.0882937	1008
11	rs61066038	C	A	0.0882937	1008
11	rs60681947	G	A	0.0882937	1008
11	rs12295168	T	C	0.102183	1008
11	rs11219743	T	C	0.102183	1008
11	rs74551198	A	C	0.0882937	1008
11	rs1942663	A	G	0.102183	1008
11	rs73624513	T	C	0.00992063	1008
11	rs59069622	A	G	0.00992063	1008
11	rs78987775	G	A	0.0882937	1008
11	rs7941264	T	C	0.102183	1008
11	rs7926572	G	A	0.0992063	1008
11	rs7926579	G	A	0.00992063	1008
11	rs75408477	G	A	0.030754	1008
11	rs73624517	T	C	0.00992063	1008
11	rs4245056	A	G	0.642857	1008
11	rs111374501	A	C	0.00992063	1008
11	rs78778622	T	C	0.00198413	1008
11	rs57367326	A	G	0.0882937	1008
11	rs75395180	T	A	0.0882937	1008
11	rs59083800	G	A	0.0882937	1008
11	rs7124585	G	A	0.107143	1008
11	rs1942662	T	A	0.107143	1008
11	rs11219748	C	T	0.015873	1008
11	rs11219749	A	G	0.107143	1008
11	rs117707517	A	G	0.0882937	1008
11	rs7946650	A	G	0.107143	1008
11	rs147272262	G	A	0.0882937	1008
11	rs7950215	G	A	0.014881	1008
11	rs11219750	A	C	0.107143	1008
11	rs11219752	A	G	0.015873	1008
11	rs113157581	G	A	0.015873	1008
11	rs11824315	T	G	0.015873	1008
11	rs80225737	C	A	0.0882937	1008
11	rs11824359	T	A	0.015873	1008
11	rs73624534	A	C	0.014881	1008
11	rs10893281	G	A	0.107143	1008
11	rs79572671	G	A	0.0912698	1008
11	rs11219753	T	C	0.014881	1008
11	rs12277690	C	T	0.015873	1008
11	rs73609524	G	A	0.015873	1008
11	rs7119225	C	T	0.107143	1008
11	rs116898005	C	T	0.0595238	1008
11	rs7105102	T	C	0.015873	1008
11	rs10400211	C	T	0.014881	1008
11	rs60909084	G	A	0.0882937	1008
11	rs57956486	A	G	0.0912698	1008
11	rs59635835	C	T	0.0882937	1008
11	rs11825168	A	G	0.104167	1008
11	rs150859588	A	T	0.0267857	1008
11	rs77802458	A	G	0.0575397	1008
11	rs80315344	G	A	0.0882937	1008
11	rs12282107	T	C	0.103175	1008
11	rs76655561	C	T	0.0882937	1008
11	rs182669185	C	G	0.00694444	1008
11	rs142207622	G	A	0.0882937	1008
11	rs11824316	G	A	0.014881	1008
11	rs7927406	T	G	0.108135	1008
11	rs12284783	C	T	0.014881	1008
11	rs151136756	G	T	0.015873	1008
11	rs12280266	G	A	0.015873	1008
11	rs143304984	A	G	0.0416667	1008
11	rs57285397	A	G	0.0188492	1008
11	rs79699911	G	T	0.0347222	1008
11	rs681418	G	A	0.647817	1008
11	rs138233330	C	T	0.0257937	1008
11	rs12794898	T	G	0.00198413	1008
11	rs141546061	G	A	0.0892857	1008
11	rs12295575	G	A	0.014881	1008
11	rs483946	A	G	0.473214	1008
11	rs78285719	T	C	0.197421	1008
11	rs12282085	G	A	0.014881	1008
11	rs12272220	A	G	0.014881	1008
11	rs12296029	T	C	0.014881	1008
11	rs12289657	G	A	0.014881	1008
11	rs75499917	G	A	0.0615079	1008
11	rs10219270	A	G	0.0138889	1008
11	rs10219424	C	A	0.015873	1008
11	rs7938692	C	A	0.0982143	1008
11	rs679810	A	G	0.484127	1008
11	rs150773549	C	G	0.0515873	1008
11	rs617690	A	G	0.235119	1008
11	rs631980	A	G	0.149802	1008
11	rs144533235	G	A	0.0803571	1008
11	rs115005056	G	A	0.0803571	1008
11	rs117236229	C	T	0.0218254	1008
11	rs79602108	T	C	0.0803571	1008
11	rs61910598	A	G	0.00396825	1008
11	rs1784539	T	C	0.235119	1008
11	rs149858409	G	A	0.0833333	1008
11	rs145802862	C	G	0.0803571	1008
11	rs376168079	G	C	0.0813492	1008
11	rs76654349	A	G	0.0803571	1008
11	rs672060	A	C	0.15377	1008
11	rs59032302	A	C	0.0803571	1008
11	rs658289	T	C	0.149802	1008
11	rs948152	G	A	0.0803571	1008
11	rs654411	A	G	0.646825	1008
11	rs3016518	T	A	0.270833	1008
11	rs548647	T	C	0.233135	1008
11	rs34035377	G	A	0.14881	1008
11	rs1784609	A	G	0.152778	1008
11	rs4935892	G	A	0.150794	1008
11	rs2226639	T	C	0.231151	1008
11	rs4936952	T	G	0.231151	1008
11	rs3016576	T	A	0.134921	1008
11	rs34746277	G	T	0.323413	1008
11	rs591041	C	G	0.237103	1008
11	rs4935894	T	C	0.374008	1008
11	rs4935895	A	C	0.375	1008
11	rs618027	C	G	0.609127	1008
11	rs620333	G	A	0.236111	1008
11	rs544227	C	G	0.609127	1008
11	rs634005	A	G	0.612103	1008
11	rs646487	A	C	0.613095	1008
11	rs2155418	G	T	0.21627	1008
11	rs566732	T	C	0.651786	1008
11	rs562303	T	C	0.227183	1008
11	rs150394689	G	A	0.014881	1008
11	rs76653425	G	A	0.014881	1008
11	rs1784531	T	A	0.22123	1008
11	rs671371	G	T	0.22123	1008
11	rs570375	A	G	0.135913	1008
11	rs114304354	C	T	0.0178571	1008
11	rs143727685	G	T	0.0188492	1008
11	rs609817	C	T	0.135913	1008
11	rs73609594	A	T	0.014881	1008
11	rs7930618	G	A	0.253968	1008
11	rs11219762	G	A	0.0396825	1008
11	rs117552752	C	G	0.0178571	1008
11	rs11828224	T	C	0.014881	1008
11	rs7949190	A	G	0.222222	1008
11	rs7949826	G	A	0.204365	1008
11	rs61247811	T	C	0.224206	1008
11	rs143838121	A	G	0.015873	1008
11	rs60552915	T	C	0.22123	1008
11	rs73609602	C	T	0.115079	1008
11	rs116887732	T	A	0.015873	1008
11	rs11822519	A	G	0.015873	1008
11	rs11827194	G	A	0.0168651	1008
11	rs11822545	A	G	0.584325	1008
11	rs11827707	C	G	0.0168651	1008
11	rs142144948	A	G	0.0168651	1008
11	rs2155109	A	G	0.364087	1008
11	rs11824320	A	G	0.0168651	1008
11	rs11219764	A	G	0.117063	1008
11	rs146967702	T	C	0.0248016	1008
11	rs585454	C	T	0.430556	1008
11	rs11219765	T	C	0.397817	1008
11	rs150512048	A	G	0.0297619	1008
11	rs4337053	A	G	0.112103	1008
11	rs11820457	C	T	0.104167	1008
11	rs55799041	A	G	0.112103	1008
11	rs75329780	A	G	0.0962302	1008
11	rs147088739	T	C	0.0248016	1008
11	rs1939216	T	A	0.109127	1008
11	rs1939214	A	G	0.204365	1008
11	rs12807809	T	C	0.291667	1008
11	rs36053597	C	T	0.201389	1008
11	rs77805332	G	A	0.0763889	1008
11	rs3830078	G	A	0.093254	1008
11	rs61910607	T	G	0.094246	1008
11	rs114898069	C	A	0.0337302	1008
11	rs12278912	G	A	0.225198	1008
11	rs7113041	C	G	0.218254	1008
11	rs12287365	T	A	0.218254	1008
11	rs12293621	A	C	0.218254	1008
11	rs12293624	A	G	0.218254	1008
11	rs12293670	A	G	0.298611	1008
11	rs77804765	C	T	0.0793651	1008
11	rs55661361	G	A	0.297619	1008
11	rs77302447	A	G	0.077381	1008
11	rs114725728	C	T	0.0793651	1008
11	rs115910083	T	C	0.0297619	1008
11	rs61910623	T	C	0.0644841	1008
11	rs2075713	A	C	0.121032	1008
11	rs113970155	G	C	0.0337302	1008
11	rs11604175	C	T	0.159722	1008
11	rs76654665	G	A	0.0337302	1008
11	rs11219769	G	T	0.157738	1008
11	rs61910624	C	T	0.0664683	1008
11	rs61910625	C	T	0.123016	1008
11	rs2075712	C	A	0.124008	1008
11	rs186972244	G	T	0.0297619	1008
11	rs12541	T	C	0.264881	1008
11	rs79106790	G	A	0.157738	1008
11	rs2076991	G	A	0.154762	1008
11	rs188277693	T	A	0.0595238	1008
11	rs6590090	T	C	0.271825	1008
11	rs557856	C	T	0.0168651	1008
11	rs7114238	T	C	0.164683	1008
11	rs143585443	T	G	0.0257937	1008
11	rs1076095	A	G	0.160714	1008
11	rs57321508	C	G	0.156746	1008
11	rs117957857	G	A	0.0654762	1008
11	rs7928640	C	T	0.149802	1008
11	rs181301782	C	T	0.0138889	1008
11	rs75264160	G	A	0.0386905	1008
11	rs17129161	G	A	0.0406746	1008
11	rs7113068	T	C	0.0962302	1008
11	rs1940171	A	G	0.202381	1008
11	rs12280649	T	G	0.111111	1008
11	rs3802903	G	A	0.104167	1008
11	rs3802902	T	C	0.518849	1008
11	rs3802901	T	C	0.260913	1008
11	rs11219774	A	C	0.14881	1008
11	rs61910627	A	G	0.135913	1008
11	rs145140688	T	C	0.0267857	1008
11	rs12283429	T	C	0.260913	1008
11	rs7112807	A	T	0.261905	1008
11	rs7129148	T	C	0.105159	1008
11	rs141169573	C	T	0.00198413	1008
11	rs7939412	G	A	0.14881	1008
11	rs6590094	C	T	0.260913	1008
11	rs6590095	A	C	0.259921	1008
11	rs7126463	A	C	0.266865	1008
11	rs7934554	G	A	0.111111	1008
11	rs7924336	T	G	0.111111	1008
11	rs7937766	C	T	0.142857	1008
11	rs117480796	A	C	0.0198413	1008
11	rs7124686	G	A	0.262897	1008
11	rs11601322	A	G	0.259921	1008
11	rs73611479	C	G	0.114087	1008
11	rs10466604	G	C	0.250992	1008
11	rs611011	C	A	0.176587	1008
11	rs61910629	G	A	0.00198413	1008
11	rs1783887	C	T	0.359127	1008
11	rs55913290	T	C	0.160714	1008
11	rs485469	T	C	0.177579	1008
11	rs670739	A	G	0.177579	1008
11	rs68065265	A	G	0.159722	1008
11	rs12281103	G	A	0.178571	1008
11	rs12288037	T	C	0.178571	1008
11	rs4936953	T	C	0.015873	1008
11	rs541560	A	G	0.179563	1008
11	rs643227	C	T	0.177579	1008
11	rs73010499	G	A	0.0644841	1008
11	rs78177328	A	G	0.0228175	1008
11	rs659357	A	C	0.339286	1008
11	rs77406987	G	A	0.0228175	1008
11	rs66925099	A	G	0.15873	1008
11	rs581091	A	G	0.178571	1008
11	rs60858712	A	T	0.159722	1008
11	rs68115513	T	G	0.159722	1008
11	rs73010502	A	G	0.0664683	1008
11	rs56814855	A	G	0.160714	1008
11	rs530471	A	G	0.180556	1008
11	rs532276	T	C	0.180556	1008
11	rs74995885	A	G	0.0218254	1008
11	rs534337	C	T	0.180556	1008
11	rs587595	T	C	0.364087	1008
11	rs491060	T	C	0.180556	1008
11	rs491158	C	A	0.180556	1008
11	rs3016271	G	T	0.181548	1008
11	rs79089091	C	T	0.0555556	1008
11	rs1783886	G	A	0.0545635	1008
11	rs114076082	C	G	0.122024	1008
11	rs73611490	C	T	0.0376984	1008
11	rs3016273	T	C	0.185516	1008
11	rs3016272	T	C	0.223214	1008
11	rs607901	G	C	0.183532	1008
11	rs607084	G	A	0.183532	1008
11	rs572973	T	G	0.18254	1008
11	rs549230	C	G	0.185516	1008
11	rs59339539	A	G	0.0376984	1008
11	rs57761683	T	A	0.0376984	1008
11	rs57584394	C	T	0.0376984	1008
11	rs564490	G	A	0.184524	1008
11	rs11821545	C	T	0.123016	1008
11	rs11826296	A	G	0.125	1008
11	rs558814	A	G	0.34623	1008
11	rs7116585	G	A	0.0376984	1008
11	rs1783888	G	T	0.347222	1008
11	rs632252	A	G	0.347222	1008
11	rs646521	C	T	0.345238	1008
11	rs580213	G	C	0.306548	1008
11	rs60476214	T	A	0.123016	1008
11	rs73611500	G	A	0.0376984	1008
11	rs73012431	C	G	0.123016	1008
11	rs660396	T	C	0.34623	1008
11	rs550833	T	C	0.183532	1008
11	rs7129307	C	T	0.35119	1008
11	rs7129296	A	G	0.35119	1008
11	rs11219783	G	A	0.310516	1008
11	rs142080573	C	T	0.0555556	1008
11	rs490461	G	A	0.350198	1008
11	rs595741	C	G	0.264881	1008
11	rs572514	A	G	0.194444	1008
11	rs594367	A	C	0.161706	1008
11	rs11219786	A	C	0.296627	1008
11	rs74237522	T	A	0.0644841	1008
11	rs11219787	C	G	0.503968	1008
11	rs11219788	G	C	0.306548	1008
11	rs78128947	T	C	0.046627	1008
11	rs79417009	C	T	0.238095	1008
11	rs10893284	A	G	0.0654762	1008
11	rs7112552	G	C	0.240079	1008
11	rs12575768	G	A	0.0803571	1008
11	rs7115823	A	G	0.390873	1008
11	rs563057	T	C	0.24504	1008
11	rs78023864	A	G	0.0803571	1008
11	rs603406	A	T	0.243056	1008
11	rs603040	A	G	0.4375	1008
11	rs12576194	C	T	0.0803571	1008
11	rs569289	T	A	0.243056	1008
11	rs568402	G	A	0.243056	1008
11	rs588991	A	G	0.381944	1008
11	rs2509083	G	A	0.239087	1008
11	rs11604973	G	A	0.239087	1008
11	rs11600771	A	G	0.239087	1008
11	rs11518419	G	A	0.0128968	1008
11	rs11607151	T	C	0.239087	1008
11	rs11604977	C	T	0.239087	1008
11	rs11219790	C	T	0.00992063	1008
11	rs113408943	T	G	0.0386905	1008
11	rs3016515	A	G	0.260913	1008
11	rs3016270	A	G	0.241071	1008
11	rs112105486	T	C	0.0128968	1008
11	rs3016269	G	A	0.239087	1008
11	rs3016268	C	T	0.240079	1008
11	rs74456456	A	G	0.0406746	1008
11	rs12576298	T	C	0.0803571	1008
11	rs535396	C	T	0.239087	1008
11	rs534502	A	G	0.238095	1008
11	rs680688	C	A	0.238095	1008
11	rs534366	G	A	0.238095	1008
11	rs679403	A	G	0.332341	1008
11	rs1784537	C	T	0.239087	1008
11	rs1784536	A	G	0.240079	1008
11	rs57024064	C	G	0.0406746	1008
11	rs1783884	T	C	0.33631	1008
11	rs1784535	G	T	0.239087	1008
11	rs1783883	T	C	0.384921	1008
11	rs1783882	C	T	0.243056	1008
11	rs1783881	C	T	0.323413	1008
11	rs78471857	C	G	0.0545635	1008
11	rs115395264	G	A	0.0803571	1008
11	rs78696095	G	T	0.0486111	1008
11	rs663642	G	A	0.332341	1008
11	rs76904201	T	G	0.0803571	1008
11	rs652055	T	C	0.243056	1008
11	rs651677	G	A	0.243056	1008
11	rs74237523	A	G	0.0545635	1008
11	rs571968	G	T	0.243056	1008
11	rs650733	G	A	0.239087	1008
11	rs546148	A	C	0.244048	1008
11	rs11219794	A	G	0.0128968	1008
11	rs635797	T	G	0.243056	1008
11	rs1783880	T	G	0.243056	1008
11	rs1783879	T	C	0.243056	1008
11	rs1784534	C	A	0.243056	1008
11	rs1784533	C	T	0.242063	1008
11	rs61910632	C	T	0.0128968	1008
11	rs138044688	T	C	0.0406746	1008
11	rs580782	A	G	0.280754	1008
11	rs580772	T	G	0.280754	1008
11	rs1783885	A	G	0.28373	1008
11	rs35096440	G	C	0.0486111	1008
11	rs61910634	A	C	0.0128968	1008
11	rs11518421	G	A	0.0128968	1008
11	rs524227	G	A	0.28373	1008
11	rs523113	C	T	0.28373	1008
11	rs591931	C	T	0.222222	1008
11	rs492875	C	T	0.263889	1008
11	rs78439872	G	A	0.031746	1008
11	rs666219	C	T	0.263889	1008
11	rs573200	C	T	0.263889	1008
11	rs570483	A	G	0.34127	1008
11	rs653403	T	A	0.47619	1008
11	rs148067841	G	C	0.0992063	1008
11	rs10893288	C	T	0.313492	1008
11	rs1940172	G	A	0.401786	1008
11	rs4935896	A	T	0.46131	1008
11	rs7127139	A	G	0.50496	1008
11	rs76950105	C	T	0.0446429	1008
11	rs11219798	G	A	0.0634921	1008
11	rs10790710	A	G	0.527778	1008
11	rs10893289	A	G	0.349206	1008
11	rs55924592	G	A	0.0644841	1008
11	rs77280980	C	T	0.094246	1008
11	rs7931229	A	G	0.0654762	1008
11	rs12291793	G	T	0.190476	1008
11	rs77792744	A	C	0.109127	1008
11	rs56845408	C	T	0.094246	1008
11	rs73014341	A	C	0.0654762	1008
11	rs7109854	G	C	0.0654762	1008
11	rs7113090	C	G	0.0664683	1008
11	rs58895854	T	C	0.0684524	1008
11	rs58520750	T	C	0.0694444	1008
11	rs75505463	C	A	0.0684524	1008
11	rs117162802	C	T	0.0684524	1008
11	rs112833184	A	C	0.0694444	1008
11	rs74752544	G	A	0.0694444	1008
11	rs79258484	G	T	0.0694444	1008
11	rs75034535	C	A	0.0684524	1008
11	rs113765048	C	T	0.0684524	1008
11	rs997989	G	A	0.177579	1008
11	rs997990	C	T	0.177579	1008
11	rs77444296	T	G	0.0684524	1008
11	rs80081577	C	G	0.0694444	1008
11	rs7934672	T	C	0.228175	1008
11	rs75230841	C	T	0.0694444	1008
11	rs56381751	G	A	0.177579	1008
11	rs10893290	C	T	0.296627	1008
11	rs10893291	A	G	0.227183	1008
11	rs61629801	C	T	0.0704365	1008
11	rs10400357	A	G	0.473214	1008
11	rs117050150	C	T	0.0684524	1008
11	rs115912668	G	A	0.0684524	1008
11	rs10893292	T	A	0.429563	1008
11	rs12281572	A	G	0.227183	1008
11	rs12275459	T	A	0.22619	1008
11	rs537409401	T	C	0.0694444	1008
11	rs555412866	G	A	0.0694444	1008
11	rs12575800	A	G	0.132937	1008
11	rs187486013	A	G	0.0704365	1008
11	rs4526782	G	A	0.22123	1008
11	rs78204115	C	A	0.0694444	1008
11	rs79900663	C	G	0.0694444	1008
11	rs78312350	A	G	0.0972222	1008
11	rs12790208	T	A	0.327381	1008
11	rs610104	A	G	0.0238095	1008
11	rs12272406	C	T	0.0882937	1008
11	rs71474111	C	A	0.00198413	1008
11	rs185181190	G	T	0.0138889	1008
11	rs73014347	G	A	0.0496032	1008
11	rs3016274	C	T	0.279762	1008
11	rs5005251	T	G	0.230159	1008
11	rs680417	C	T	0.229167	1008
11	rs118031862	C	T	0.00198413	1008
11	rs4936955	C	T	0.0515873	1008
11	rs576741	T	C	0.256944	1008
11	rs73014354	T	C	0.0535714	1008
11	rs642948	A	G	0.262897	1008
11	rs10790711	T	C	0.255952	1008
11	rs733601	G	A	0.190476	1008
11	rs2076836	C	A	0.193452	1008
11	rs948151	C	T	0.156746	1008
11	rs948150	G	A	0.193452	1008
11	rs948149	C	G	0.193452	1008
11	rs1940178	C	T	0.160714	1008
11	rs117717365	C	G	0.106151	1008
11	rs113620209	A	T	0.0327381	1008
11	rs6590105	A	C	0.28869	1008
11	rs6590106	G	A	0.160714	1008
11	rs145137256	G	T	0.0327381	1008
11	rs7106618	A	G	0.160714	1008
11	rs6590107	A	G	0.193452	1008
11	rs12279183	C	T	0.014881	1008
11	rs4936956	T	C	0.28869	1008
11	rs117324893	C	T	0.0327381	1008
11	rs7110332	A	C	0.159722	1008
11	rs80343232	T	C	0.0744048	1008
11	rs149475010	G	C	0.0327381	1008
11	rs1940177	T	C	0.160714	1008
11	rs117711601	G	A	0.0327381	1008
11	rs10893293	T	G	0.160714	1008
11	rs10790712	C	A	0.160714	1008
11	rs7114670	C	A	0.249008	1008
11	rs11219804	A	G	0.155754	1008
11	rs11219805	T	C	0.203373	1008
11	rs11219806	A	G	0.154762	1008
11	rs12288342	T	C	0.270833	1008
11	rs12288389	T	C	0.34623	1008
11	rs11219807	G	A	0.0277778	1008
11	rs11219808	C	T	0.00198413	1008
11	rs10893294	G	T	0.0565476	1008
11	rs1940176	A	G	0.309524	1008
11	rs1940175	C	A	0.309524	1008
11	rs1940174	T	C	0.277778	1008
11	rs1940173	G	A	0.277778	1008
11	rs35075564	A	G	0.0168651	1008
11	rs11604758	G	A	0.309524	1008
11	rs11604776	G	A	0.277778	1008
11	rs118047601	T	G	0.00198413	1008
11	rs725291	T	C	0.0674603	1008
11	rs143615038	C	T	0.0456349	1008
11	rs12806210	C	T	0.0168651	1008
11	rs7102252	A	T	0.3125	1008
11	rs7105637	C	A	0.311508	1008
11	rs10893295	A	G	0.230159	1008
11	rs7114171	C	G	0.230159	1008
11	rs7114543	G	C	0.3125	1008
11	rs10893296	T	C	0.3125	1008
11	rs11219811	G	C	0.22619	1008
11	rs10893297	G	C	0.311508	1008
11	rs111857913	A	C	0.00297619	1008
11	rs10893298	A	G	0.311508	1008
11	rs11219814	T	G	0.00396825	1008
11	rs7927764	A	G	0.229167	1008
11	rs10893300	C	T	0.00396825	1008
11	rs4245057	A	T	0.3125	1008
11	rs11219815	G	A	0.229167	1008
11	rs7113124	A	G	0.225198	1008
11	rs7113741	G	C	0.223214	1008
11	rs56165830	A	T	0.00297619	1008
11	rs56929394	C	A	0.225198	1008
11	rs7111513	T	C	0.0803571	1008
11	rs2155417	C	G	0.0803571	1008
11	rs7126916	C	A	0.00297619	1008
11	rs5017048	G	T	0.0803571	1008
11	rs7951801	G	A	0.231151	1008
11	rs11219816	C	T	0.0803571	1008
11	rs11219817	C	G	0.0813492	1008
11	rs73014380	T	C	0.00297619	1008
11	rs7102701	T	C	0.231151	1008
11	rs11219819	C	T	0.0654762	1008
11	rs7120736	G	A	0.233135	1008
11	rs73615441	G	C	0.0793651	1008
11	rs36124571	C	T	0.078373	1008
11	rs114324840	T	C	0.0218254	1008
11	rs4936957	T	C	0.390873	1008
11	rs3923890	A	T	0.395833	1008
11	rs7925879	A	G	0.396825	1008
11	rs11219821	C	T	0.0853175	1008
11	rs3862618	G	A	0.269841	1008
11	rs4935898	G	A	0.00198413	1008
11	rs4606490	C	T	0.107143	1008
11	rs77513537	C	T	0.0198413	1008
11	rs74787566	G	A	0.0208333	1008
11	rs117482133	G	A	0.0208333	1008
11	rs74664498	G	T	0.0208333	1008
11	rs55706177	C	T	0.0357143	1008
11	rs73615452	G	C	0.0347222	1008
11	rs11219822	A	C	0.047619	1008
11	rs11219823	T	C	0.0446429	1008
11	rs10790713	A	G	0.0446429	1008
11	rs7933204	G	A	0.427579	1008
11	rs3802905	C	G	0.0555556	1008
11	rs4326810	A	G	0.0535714	1008
11	rs4366494	C	T	0.996032	1008
11	rs12284882	G	T	0.0535714	1008
11	rs7127889	C	T	0.0882937	1008
11	rs6590108	A	G	0.0882937	1008
11	rs7924415	G	T	0.0664683	1008
11	rs10893302	G	T	0.0882937	1008
11	rs141164903	C	T	0.0109127	1008
11	rs75208982	A	G	0.0347222	1008
11	rs151238201	G	A	0.0109127	1008
11	rs77138593	G	T	0.015873	1008
11	rs78995362	G	A	0.0426587	1008
11	rs57504141	A	T	0.0426587	1008
11	rs7104934	G	A	0.0882937	1008
11	rs12418548	G	A	0.0486111	1008
11	rs57713193	T	C	0.0347222	1008
11	rs117896640	G	A	0.0347222	1008
11	rs59771534	A	T	0.0882937	1008
11	rs34383371	T	C	0.0882937	1008
11	rs80337992	G	A	0.0426587	1008
11	rs79838110	C	T	0.0347222	1008
11	rs7129737	T	C	0.0882937	1008
11	rs7129744	T	A	0.0882937	1008
11	rs78604981	C	T	0.0426587	1008
11	rs56948955	C	T	0.309524	1008
11	rs6590109	G	A	0.39881	1008
11	rs75210222	C	G	0.0426587	1008
11	rs4635093	T	G	0.397817	1008
11	rs73016357	G	A	0.112103	1008
11	rs11219829	C	T	0.295635	1008
11	rs10160248	A	G	0.0882937	1008
11	rs11219830	G	A	0.295635	1008
11	rs12417435	A	G	0.0347222	1008
11	rs4935899	G	A	0.310516	1008
11	rs116021839	G	A	0.031746	1008
11	rs11219831	A	G	0.309524	1008
11	rs55852661	C	T	0.197421	1008
11	rs7927528	A	G	0.0882937	1008
11	rs74458892	G	A	0.0287698	1008
11	rs4612815	G	A	0.0982143	1008
11	rs7928168	G	C	0.0882937	1008
11	rs67478674	G	T	0.197421	1008
11	rs12278566	A	T	0.136905	1008
11	rs148013660	C	A	0.0109127	1008
11	rs12421354	C	T	0.137897	1008
11	rs12417319	T	C	0.138889	1008
11	rs12421677	G	C	0.137897	1008
11	rs76547251	C	T	0.0277778	1008
11	rs138077339	G	A	0.0109127	1008
11	rs12421743	C	G	0.138889	1008
11	rs12223633	A	G	0.113095	1008
11	rs4078313	A	G	0.453373	1008
11	rs12226461	C	T	0.114087	1008
11	rs4078483	C	G	0.446429	1008
11	rs183133908	G	C	0.0257937	1008
11	rs186884693	C	G	0.0109127	1008
11	rs59648931	T	C	0.377976	1008
11	rs73016370	G	A	0.205357	1008
11	rs55941905	G	T	0.114087	1008
11	rs117483938	C	T	0.0823413	1008
11	rs73016372	A	G	0.205357	1008
11	rs80000521	A	G	0.046627	1008
11	rs4586175	A	G	0.39881	1008
11	rs75025641	T	C	0.0843254	1008
11	rs138632004	C	A	0.0109127	1008
11	rs4406837	G	A	0.0426587	1008
11	rs56037752	G	T	0.205357	1008
11	rs56355137	C	T	0.204365	1008
11	rs142952269	C	T	0.0109127	1008
11	rs4284402	C	A	0.204365	1008
11	rs4077566	A	G	0.00198413	1008
11	rs79404912	T	A	0.0426587	1008
11	rs12281805	A	G	0.00198413	1008
11	rs73016381	T	C	0.204365	1008
11	rs74889009	C	T	0.0426587	1008
11	rs56238909	G	T	0.246032	1008
11	rs73016385	G	A	0.107143	1008
11	rs141777393	C	A	0.0248016	1008
11	rs138180269	C	G	0.0109127	1008
11	rs184019599	G	A	0.0823413	1008
11	rs12420431	A	G	0.0922619	1008
11	rs113319972	G	A	0.104167	1008
11	rs11530586	G	T	0.110119	1008
11	rs12294639	G	A	0.0128968	1008
11	rs149085520	C	G	0.0128968	1008
11	rs147510714	T	G	0.0109127	1008
11	rs118001838	A	C	0.0813492	1008
11	rs186301347	C	T	0.0109127	1008
11	rs150033169	G	A	0.0426587	1008
11	rs4548633	T	C	0.455357	1008
11	rs4604895	C	T	0.177579	1008
11	rs143184658	C	T	0.0109127	1008
11	rs4433580	A	G	0.205357	1008
11	rs4561224	G	C	0.455357	1008
11	rs7482602	T	G	0.455357	1008
11	rs12284707	T	A	0.455357	1008
11	rs56303757	A	T	0.444444	1008
11	rs138229471	A	T	0.0813492	1008
11	rs117971640	A	G	0.0813492	1008
11	rs28890569	C	T	0.0813492	1008
11	rs28857487	T	A	0.0813492	1008
11	rs117518516	G	T	0.0426587	1008
11	rs546899567	C	T	0.0109127	1008
11	rs113719860	C	A	0.0396825	1008
11	rs116884703	G	T	0.0426587	1008
11	rs61465638	C	T	0.248016	1008
11	rs73016396	T	C	0.248016	1008
11	rs73016398	A	G	0.205357	1008
11	rs529954718	A	C	0.00198413	1008
11	rs56207347	C	T	0.0992063	1008
11	rs11822898	C	T	0.257937	1008
11	rs73016402	T	G	0.117063	1008
11	rs73018305	C	G	0.127976	1008
11	rs3802904	T	C	0.923611	1008
11	rs78859654	A	T	0.0287698	1008
11	rs75988347	G	T	0.0277778	1008
11	rs10893303	C	A	0.0753968	1008
11	rs116102273	T	C	0.0744048	1008
11	rs10893304	C	G	0.891865	1008
11	rs11826299	G	A	0.046627	1008
11	rs77759828	T	C	0.0654762	1008
11	rs10790715	T	C	0.910714	1008
11	rs10790716	G	A	0.0714286	1008
11	rs11219839	T	C	0.0128968	1008
11	rs74570840	C	T	0.0734127	1008
11	rs4936958	G	T	0.665675	1008
11	rs79069569	T	C	0.0753968	1008
11	rs61910645	C	G	0.214286	1008
11	rs10893305	A	G	0.911706	1008
11	rs4277125	T	C	0.839286	1008
11	rs3924274	C	T	0.454365	1008
11	rs76979538	A	C	0.0724206	1008
11	rs7130442	G	T	0.911706	1008
11	rs73018375	C	A	0.162698	1008
11	rs3924535	C	T	0.454365	1008
11	rs4245059	G	C	0.677579	1008
11	rs11219842	C	T	0.0724206	1008
11	rs74610952	T	C	0.0168651	1008
11	rs7116907	C	G	0.667659	1008
11	rs4331116	G	C	0.839286	1008
11	rs118010297	A	G	0.0119048	1008
11	rs4523708	C	T	0.0734127	1008
11	rs4936959	T	C	0.668651	1008
11	rs138631333	C	T	0.00198413	1008
11	rs61910646	G	A	0.217262	1008
11	rs4254088	T	C	0.827381	1008
11	rs12294326	G	A	0.159722	1008
11	rs11219843	A	G	0.397817	1008
11	rs11219844	G	A	0.395833	1008
11	rs73018384	T	A	0.16369	1008
11	rs73018386	T	C	0.39881	1008
11	rs11219845	A	G	0.267857	1008
11	rs142482260	G	A	0.0267857	1008
11	rs73018388	C	A	0.157738	1008
11	rs73018389	A	G	0.155754	1008
11	rs73018391	G	C	0.156746	1008
11	rs10893306	G	A	0.613095	1008
11	rs4340063	G	A	0.161706	1008
11	rs10790717	G	A	0.62004	1008
11	rs4936960	C	A	0.412698	1008
11	rs7937347	C	T	0.781746	1008
11	rs7937392	A	T	0.0694444	1008
11	rs7940484	A	G	0.774802	1008
11	rs7941040	G	A	0.0694444	1008
11	rs4936961	A	T	0.62004	1008
11	rs12289969	T	C	0.155754	1008
11	rs12283125	G	A	0.155754	1008
11	rs12283241	G	T	0.155754	1008
11	rs12269868	A	G	0.155754	1008
11	rs10893307	C	T	0.412698	1008
11	rs7123681	G	A	0.613095	1008
11	rs10160759	T	C	0.756944	1008
11	rs10160591	C	T	0.750992	1008
11	rs113651911	A	G	0.0704365	1008
11	rs11219847	G	C	0.0654762	1008
11	rs12222810	C	T	0.584325	1008
11	rs4936962	C	T	0.178571	1008
11	rs113010804	C	T	0.39881	1008
11	rs10893308	C	G	0.742063	1008
11	rs10790718	A	C	0.934524	1008
11	rs11219849	G	A	0.178571	1008
11	rs7104024	T	A	0.748016	1008
11	rs118085146	C	A	0.0208333	1008
11	rs12791271	T	C	0.178571	1008
11	rs12285982	G	A	0.178571	1008
11	rs4408325	T	A	0.934524	1008
11	rs4575285	C	G	0.748016	1008
11	rs12274497	A	G	0.178571	1008
11	rs73020310	G	C	0.100198	1008
11	rs4936963	A	C	0.936508	1008
11	rs4936964	A	C	0.744048	1008
11	rs3809057	A	G	0.162698	1008
11	rs3809055	C	T	0.181548	1008
11	rs3809054	C	T	0.258929	1008
11	rs12272437	T	C	0.186508	1008
11	rs57907683	G	A	0.18254	1008
11	rs3924025	T	C	0.934524	1008
11	rs7935871	A	G	0.934524	1008
11	rs12273955	A	T	0.18254	1008
11	rs12287581	C	T	0.193452	1008
11	rs7482800	T	A	0.1875	1008
11	rs34267421	T	A	0.1875	1008
11	rs71474117	G	C	0.18254	1008
11	rs10893309	G	T	0.331349	1008
11	rs4460817	C	T	0.18254	1008
11	rs4382918	C	T	0.1875	1008
11	rs114046126	C	T	0.1875	1008
11	rs7936861	G	T	0.18254	1008
11	rs140821551	A	T	0.0823413	1008
11	rs12269735	G	A	0.18254	1008
11	rs12276766	T	C	0.1875	1008
11	rs12269748	C	T	0.1875	1008
11	rs190876006	A	G	0.0178571	1008
11	rs12283057	A	G	0.1875	1008
11	rs12277044	T	C	0.1875	1008
11	rs12277161	T	C	0.1875	1008
11	rs75721258	C	T	0.0218254	1008
11	rs35277809	G	A	0.193452	1008
11	rs7925079	C	T	0.1875	1008
11	rs11219854	T	C	0.193452	1008
11	rs35430302	A	G	0.188492	1008
11	rs4595559	G	A	0.193452	1008
11	rs6590111	G	A	0.93254	1008
11	rs12280804	C	T	0.18254	1008
11	rs12294043	A	G	0.1875	1008
11	rs57201073	A	G	0.1875	1008
11	rs61582745	G	C	0.1875	1008
11	rs12281284	G	A	0.1875	1008
11	rs12288226	T	G	0.1875	1008
11	rs12281295	C	T	0.188492	1008
11	rs12291636	T	A	0.1875	1008
11	rs76478253	G	C	0.0644841	1008
11	rs11219856	T	C	0.1875	1008
11	rs11219857	G	T	0.188492	1008
11	rs79201439	G	A	0.18254	1008
11	rs12282730	G	A	0.18254	1008
11	rs117517343	A	T	0.0406746	1008
11	rs7943146	A	T	0.738095	1008
11	rs11501202	G	A	0.193452	1008
11	rs11560865	G	T	0.406746	1008
11	rs12796773	A	G	0.18254	1008
11	rs35011055	T	C	0.183532	1008
11	rs117488633	T	C	0.0287698	1008
11	rs12289777	G	A	0.18254	1008
11	rs12276486	A	C	0.193452	1008
11	rs117536653	G	A	0.0287698	1008
11	rs12786248	C	T	0.18254	1008
11	rs77278950	T	C	0.18254	1008
11	rs78877904	G	A	0.18254	1008
11	rs71474118	T	G	0.1875	1008
11	rs4936965	G	A	0.194444	1008
11	rs7932003	G	A	0.18254	1008
11	rs80062218	G	A	0.0257937	1008
11	rs4936966	G	A	0.193452	1008
11	rs71474119	A	G	0.18254	1008
11	rs78768047	C	T	0.0218254	1008
11	rs60898321	G	A	0.18254	1008
11	rs116919043	T	C	0.0644841	1008
11	rs10750292	C	A	0.805556	1008
11	rs4935900	T	A	0.93254	1008
11	rs12283908	G	A	0.18254	1008
11	rs4936967	C	T	0.738095	1008
11	rs6590112	T	C	0.93254	1008
11	rs34571947	C	T	0.18254	1008
11	rs6590113	A	G	0.193452	1008
11	rs11605636	G	C	0.412698	1008
11	rs7951202	C	A	0.193452	1008
11	rs11219864	G	C	0.188492	1008
11	rs7104096	G	T	0.189484	1008
11	rs117352812	C	T	0.0287698	1008
11	rs35491056	G	A	0.193452	1008
11	rs35842070	G	C	0.193452	1008
11	rs12798603	C	T	0.188492	1008
11	rs12271663	A	G	0.18254	1008
11	rs73020389	G	A	0.094246	1008
11	rs66541935	C	T	0.417659	1008
11	rs7128290	A	G	0.18254	1008
11	rs12421808	T	A	0.418651	1008
11	rs7102834	G	A	0.93254	1008
11	rs6590114	G	C	0.18254	1008
11	rs6590115	A	G	0.18254	1008
11	rs12793774	T	C	0.18254	1008
11	rs79543067	G	T	0.0426587	1008
11	rs4612816	G	A	0.930556	1008
11	rs12286897	A	G	0.18254	1008
11	rs35971753	T	C	0.18254	1008
11	rs78480187	A	G	0.0684524	1008
11	rs71474124	G	C	0.18254	1008
11	rs7108318	T	C	0.193452	1008
11	rs78737107	A	G	0.0257937	1008
11	rs35245013	G	A	0.188492	1008
11	rs12798269	G	C	0.181548	1008
11	rs12798514	G	T	0.18254	1008
11	rs147278355	G	C	0.0416667	1008
11	rs10893313	A	T	0.402778	1008
11	rs4353290	G	A	0.93254	1008
11	rs11219865	G	C	0.193452	1008
11	rs4936968	G	C	0.18254	1008
11	rs4245060	G	A	0.93254	1008
11	rs11219867	C	A	0.193452	1008
11	rs4341550	G	A	0.738095	1008
11	rs34771077	A	G	0.18254	1008
11	rs73022306	G	T	0.0347222	1008
11	rs11219868	G	C	0.93254	1008
11	rs58690907	A	G	0.18254	1008
11	rs76732225	T	C	0.0218254	1008
11	rs4936969	T	C	0.93254	1008
11	rs78011755	T	C	0.0128968	1008
11	rs11219869	A	G	0.18254	1008
11	rs12285583	C	A	0.181548	1008
11	rs11219870	A	C	0.18254	1008
11	rs4935901	G	A	0.18254	1008
11	rs12294564	T	C	0.18254	1008
11	rs7926532	G	A	0.18254	1008
11	rs7926447	C	T	0.18254	1008
11	rs7926334	A	G	0.18254	1008
11	rs12291214	G	A	0.19246	1008
11	rs117914115	G	T	0.0248016	1008
11	rs9971559	C	T	0.18254	1008
11	rs9971432	A	G	0.18254	1008
11	rs10790719	C	T	0.738095	1008
11	rs10893314	G	A	0.188492	1008
11	rs4271391	C	T	0.18254	1008
11	rs7951936	T	C	0.18254	1008
11	rs147382053	A	G	0.105159	1008
11	rs148417772	T	C	0.0674603	1008
11	rs4287349	G	A	0.162698	1008
11	rs149754201	G	A	0.0267857	1008
11	rs4581456	T	C	0.93254	1008
11	rs4936971	T	C	0.18254	1008
11	rs4936973	G	A	0.186508	1008
11	rs34902542	G	A	0.1875	1008
11	rs11518425	G	A	0.193452	1008
11	rs7939293	T	A	0.18254	1008
11	rs4561225	G	C	0.93254	1008
11	rs141905616	C	T	0.00992063	1008
11	rs7118548	C	T	0.18254	1008
11	rs7107487	T	C	0.18254	1008
11	rs10790720	C	T	0.188492	1008
11	rs4259837	C	T	0.18254	1008
11	rs146169437	A	G	0.0257937	1008
11	rs4491235	G	A	0.193452	1008
11	rs76541788	A	G	0.0238095	1008
11	rs10750293	G	A	0.930556	1008
11	rs12288066	A	G	0.18254	1008
11	rs11219874	T	C	0.418651	1008
11	rs10790721	G	T	0.193452	1008
11	rs15541	G	A	0.319444	1008
11	rs9787899	A	G	0.93254	1008
11	rs12787778	G	A	0.18254	1008
11	rs147121415	C	T	0.0128968	1008
11	rs143321215	C	T	0.0109127	1008
11	rs141689197	G	A	0.030754	1008
11	rs4617604	T	G	0.181548	1008
11	rs4545563	G	T	0.18254	1008
11	rs144571427	G	A	0.104167	1008
11	rs7103312	C	T	0.18254	1008
11	rs7103628	G	T	0.18254	1008
11	rs76126158	G	A	0.102183	1008
11	rs118069031	C	T	0.0267857	1008
11	rs34256606	T	G	0.18254	1008
11	rs4936974	A	G	0.18254	1008
11	rs7116880	C	T	0.931548	1008
11	rs146859877	G	A	0.0109127	1008
11	rs4936975	T	C	0.18254	1008
11	rs12294094	T	C	0.18254	1008
11	rs12287399	G	C	0.18254	1008
11	rs11219878	G	A	0.193452	1008
11	rs3802806	C	T	0.18254	1008
11	rs4265609	G	A	0.18254	1008
11	rs4271392	G	A	0.18254	1008
11	rs76464443	G	C	0.0664683	1008
11	rs7945081	T	C	0.18254	1008
11	rs34893985	G	A	0.18254	1008
11	rs78787269	T	C	0.0128968	1008
11	rs6590121	T	G	0.578373	1008
11	rs6590122	G	A	0.55754	1008
11	rs4078355	G	A	0.185516	1008
11	rs144298098	C	T	0.0218254	1008
11	rs7936890	G	T	0.0992063	1008
11	rs7952332	T	C	0.412698	1008
11	rs12791554	C	T	0.181548	1008
11	rs11820425	G	A	0.186508	1008
11	rs7924354	G	T	0.0644841	1008
11	rs6590124	T	C	0.191468	1008
11	rs12293971	C	T	0.185516	1008
11	rs36062969	G	A	0.184524	1008
11	rs4935903	T	C	0.185516	1008
11	rs117426539	C	G	0.0238095	1008
11	rs3924406	A	G	0.191468	1008
11	rs58206650	A	C	0.191468	1008
11	rs75743586	A	G	0.186508	1008
11	rs34906270	G	A	0.186508	1008
11	rs12289616	A	G	0.127976	1008
11	rs12276686	C	T	0.115079	1008
11	rs11219888	C	T	0.109127	1008
11	rs12287383	T	G	0.190476	1008
11	rs12280621	G	A	0.119048	1008
11	rs78959084	C	A	0.151786	1008
11	rs7939765	A	G	0.796627	1008
11	rs7943255	C	T	0.0555556	1008
11	rs73625341	C	A	0.0625	1008
11	rs7108269	T	C	0.0605159	1008
11	rs61912691	A	G	0.162698	1008
11	rs61912692	C	T	0.0615079	1008
11	rs12276292	C	A	0.142857	1008
11	rs12276295	C	T	0.142857	1008
11	rs7103889	G	A	0.58631	1008
11	rs12276396	C	G	0.142857	1008
11	rs12289510	A	G	0.207341	1008
11	rs61912693	C	A	0.162698	1008
11	rs12276567	G	A	0.141865	1008
11	rs55752830	A	G	0.146825	1008
11	rs56350429	C	G	0.144841	1008
11	rs4074186	T	C	0.22619	1008
11	rs4074187	G	A	0.227183	1008
11	rs7949048	T	C	0.371032	1008
11	rs73024313	G	A	0.0238095	1008
11	rs4477450	A	G	0.372024	1008
11	rs7949385	T	C	0.0654762	1008
11	rs118138358	C	T	0.031746	1008
11	rs33932952	C	T	0.0605159	1008
11	rs55889403	A	G	0.0704365	1008
11	rs10893317	C	T	0.0128968	1008
11	rs7938473	A	G	0.368056	1008
11	rs7938776	C	G	0.0823413	1008
11	rs11219890	T	C	0.28373	1008
11	rs4614465	G	A	0.00198413	1008
11	rs188584480	G	T	0.0168651	1008
11	rs75801851	T	C	0.28373	1008
11	rs4396301	C	G	0.659722	1008
11	rs7950127	G	C	0.936508	1008
11	rs10750294	T	C	0.945437	1008
11	rs61912696	G	A	0.28373	1008
11	rs11605560	C	T	0.0119048	1008
11	rs7950682	A	G	0.468254	1008
11	rs10437702	G	C	0.114087	1008
11	rs11219892	C	T	0.0128968	1008
11	rs11219893	A	C	0.364087	1008
11	rs948270	A	G	0.464286	1008
11	rs948269	G	C	0.274802	1008
11	rs4936976	G	C	0.936508	1008
11	rs75705739	T	G	0.0287698	1008
11	rs948268	T	C	0.464286	1008
11	rs7930616	C	T	0.0793651	1008
11	rs3824925	C	T	0.0664683	1008
11	rs3802807	G	A	0.107143	1008
11	rs3808995	C	T	0.350198	1008
11	rs3808996	C	T	0.472222	1008
11	rs7102170	G	A	0.0674603	1008
11	rs150585552	G	A	0.0674603	1008
11	rs6590125	T	G	0.444444	1008
11	rs78868887	G	A	0.0535714	1008
11	rs12418284	G	A	0.477183	1008
11	rs6590126	T	C	0.24504	1008
11	rs7944192	T	C	0.00992063	1008
11	rs6590127	A	G	0.0664683	1008
11	rs6590128	A	G	0.933532	1008
11	rs7929462	C	T	0.907738	1008
11	rs3802808	A	G	0.796627	1008
11	rs7110840	G	C	0.793651	1008
11	rs3802809	T	C	0.766865	1008
11	rs3824926	C	T	0.766865	1008
11	rs10750295	G	A	0.765873	1008
11	rs4936977	T	C	0.766865	1008
11	rs73024339	G	A	0.565476	1008
11	rs7111168	A	G	0.766865	1008
11	rs4936978	T	C	0.765873	1008
11	rs7111308	A	G	0.768849	1008
11	rs6590129	C	T	0.768849	1008
11	rs7937112	G	T	0.768849	1008
11	rs7936882	A	G	0.768849	1008
11	rs10893318	A	C	0.110119	1008
11	rs10790722	C	T	0.15377	1008
11	rs7116245	G	A	0.0426587	1008
11	rs7116152	C	T	0.0426587	1008
11	rs7119150	A	G	0.0426587	1008
11	rs12786053	G	A	0.0605159	1008
11	rs7119377	C	T	0.0426587	1008
11	rs12146425	A	G	0.0426587	1008
11	rs10893319	C	T	0.733135	1008
11	rs12146636	T	C	0.0426587	1008
11	rs12146637	T	C	0.0426587	1008
11	rs12146563	C	T	0.0426587	1008
11	rs7928268	T	C	0.777778	1008
11	rs7941760	G	A	0.735119	1008
11	rs12146642	T	C	0.0426587	1008
11	rs10790723	C	T	0.728175	1008
11	rs10893321	G	A	0.731151	1008
11	rs11219895	C	T	0.0238095	1008
11	rs6590132	T	C	0.775794	1008
11	rs2155662	G	A	0.00992063	1008
11	rs1048592	C	G	0.668651	1008
11	rs4245061	T	C	0.776786	1008
11	rs4935904	A	T	0.575397	1008
11	rs11219897	C	T	0.00297619	1008
11	rs10790724	T	C	0.776786	1008
11	rs11219898	T	C	0.0436508	1008
11	rs73615727	A	G	0.0386905	1008
11	rs73615728	T	A	0.00297619	1008
11	rs7108003	T	C	0.776786	1008
11	rs7030	G	T	0.168651	1008
11	rs1043821	T	A	0.668651	1008
11	rs3737350	A	G	0.668651	1008
11	rs2186888	G	A	0.108135	1008
11	rs7948603	G	T	0.0386905	1008
11	rs2276084	A	G	0.668651	1008
11	rs2276085	G	A	0.837302	1008
11	rs11219900	A	G	0.00793651	1008
11	rs2276086	A	G	0.667659	1008
11	rs2276087	A	T	0.668651	1008
11	rs10893322	G	A	0.108135	1008
11	rs7117100	T	G	0.670635	1008
11	rs11219901	A	C	0.110119	1008
11	rs7931620	A	G	0.781746	1008
11	rs7931744	A	G	0.837302	1008
11	rs12794619	C	T	0.0555556	1008
11	rs14065	A	G	0.781746	1008
11	rs2155663	C	T	0.83631	1008
11	rs2155664	A	G	0.794643	1008
11	rs2155665	T	C	0.837302	1008
11	rs2155666	T	C	0.83631	1008
11	rs7118508	G	A	0.68254	1008
11	rs7118772	G	A	0.676587	1008
11	rs80222843	G	A	0.0267857	1008
11	rs2186890	C	T	0.628968	1008
11	rs148615253	A	T	0.0168651	1008
11	rs56348411	C	T	0.0734127	1008
11	rs10893325	G	A	0.508929	1008
11	rs10893326	C	T	0.438492	1008
11	rs10893327	G	A	0.440476	1008
11	rs77657208	C	G	0.0297619	1008
11	rs6590133	A	G	0.232143	1008
11	rs7952300	A	G	0.232143	1008
11	rs12574705	C	A	0.304563	1008
11	rs76658888	A	G	0.0555556	1008
11	rs7128296	T	G	0.318452	1008
11	rs11219903	A	C	0.0257937	1008
11	rs7112560	C	T	0.785714	1008
11	rs539144809	A	G	0.00198413	1008
11	rs7129315	T	C	0.318452	1008
11	rs74620205	T	C	0.0109127	1008
11	rs7121284	C	A	0.0724206	1008
11	rs7121692	A	G	0.944444	1008
11	rs7110691	T	C	0.237103	1008
11	rs7110698	T	C	0.113095	1008
11	rs7110831	T	C	0.350198	1008
11	rs7125728	G	A	0.350198	1008
11	rs7125540	A	C	0.237103	1008
11	rs7111592	T	C	0.350198	1008
11	rs1320671	T	G	0.350198	1008
11	rs11219905	T	C	0.593254	1008
11	rs3802810	A	G	0.238095	1008
11	rs10893329	A	G	0.832341	1008
11	rs186754233	C	T	0.00992063	1008
11	rs11219906	C	T	0.593254	1008
11	rs147117660	G	A	0.0327381	1008
11	rs79406158	A	C	0.238095	1008
11	rs10893330	T	G	0.593254	1008
11	rs920485	A	G	0.239087	1008
11	rs920486	G	A	0.239087	1008
11	rs669949	C	T	0.592262	1008
11	rs663734	C	T	0.943452	1008
11	rs76011280	T	C	0.0555556	1008
11	rs12576180	C	T	0.0555556	1008
11	rs12576211	G	A	0.0565476	1008
11	rs606567	A	G	0.592262	1008
11	rs649457	A	G	0.133929	1008
11	rs11219908	A	C	0.0188492	1008
11	rs950133	T	C	0.0426587	1008
11	rs74882341	A	T	0.0505952	1008
11	rs76059720	C	A	0.0724206	1008
11	rs75363050	G	A	0.0714286	1008
11	rs609192	A	G	0.72123	1008
11	rs608777	G	A	0.571429	1008
11	rs608393	G	A	0.627976	1008
11	rs607413	T	C	0.571429	1008
11	rs79076233	C	T	0.093254	1008
11	rs594363	C	G	0.417659	1008
11	rs597382	T	C	0.732143	1008
11	rs599523	T	C	0.582341	1008
11	rs688373	T	C	0.731151	1008
11	rs75418063	G	A	0.093254	1008
11	rs34756886	A	G	0.105159	1008
11	rs687459	A	T	0.582341	1008
11	rs4935905	T	C	0.105159	1008
11	rs582240	C	T	0.619048	1008
11	rs659415	A	G	0.724206	1008
11	rs659472	A	C	0.619048	1008
11	rs10893331	A	G	0.724206	1008
11	rs2439471	A	G	0.733135	1008
11	rs74452094	G	A	0.0337302	1008
11	rs59462019	T	C	0.105159	1008
11	rs10893332	C	T	0.582341	1008
11	rs4936981	G	A	0.0922619	1008
11	rs627090	C	T	0.588294	1008
11	rs626644	T	C	0.724206	1008
11	rs4935906	A	T	0.106151	1008
11	rs4936982	C	T	0.093254	1008
11	rs597900	C	T	0.41369	1008
11	rs75297808	A	G	0.030754	1008
11	rs731905	T	G	0.615079	1008
11	rs7117508	T	C	0.111111	1008
11	rs1284109	C	T	0.709325	1008
11	rs12270935	T	C	0.093254	1008
11	rs10893333	G	T	0.617063	1008
11	rs4936983	T	G	0.155754	1008
11	rs180884114	C	T	0.0456349	1008
11	rs10790725	T	C	0.615079	1008
11	rs585977	G	A	0.617063	1008
11	rs11219916	A	G	0.0922619	1008
11	rs78168465	C	A	0.030754	1008
11	rs77411432	G	A	0.030754	1008
11	rs653552	A	G	0.619048	1008
11	rs60943855	A	G	0.030754	1008
11	rs666051	T	C	0.732143	1008
11	rs601813	A	G	0.434524	1008
11	rs11219918	C	T	0.015873	1008
11	rs636743	A	T	0.43254	1008
11	rs638896	T	C	0.59127	1008
11	rs59870618	A	G	0.0376984	1008
11	rs7120794	G	A	0.15873	1008
11	rs12573995	G	A	0.145833	1008
11	rs57847578	A	T	0.0287698	1008
11	rs12574048	G	A	0.242063	1008
11	rs11219919	G	A	0.31746	1008
11	rs677247	A	G	0.674603	1008
11	rs679564	C	T	0.574405	1008
11	rs583820	A	G	0.571429	1008
11	rs599150	A	C	0.863095	1008
11	rs117097295	C	T	0.0456349	1008
11	rs608256	G	A	0.569444	1008
11	rs609550	A	C	0.688492	1008
11	rs10893335	A	G	0.688492	1008
11	rs116232264	G	A	0.162698	1008
11	rs11823885	C	G	0.113095	1008
11	rs2919475	G	A	0.717262	1008
11	rs35370192	C	T	0.111111	1008
11	rs11219922	G	C	0.263889	1008
11	rs11219923	T	G	0.28869	1008
11	rs11219924	T	C	0.123016	1008
11	rs146803670	G	A	0.014881	1008
11	rs12361843	C	T	0.123016	1008
11	rs12574818	G	A	0.168651	1008
11	rs12576269	T	A	0.0357143	1008
11	rs11219925	T	C	0.125992	1008
11	rs11219926	C	T	0.123016	1008
11	rs12575410	G	A	0.169643	1008
11	rs734434	A	G	0.389881	1008
11	rs12362574	C	T	0.124008	1008
11	rs11219927	C	G	0.293651	1008
11	rs61910992	C	T	0.121032	1008
11	rs666123	G	A	0.608135	1008
11	rs666120	T	A	0.608135	1008
11	rs35191769	C	T	0.119048	1008
11	rs144076589	C	T	0.165675	1008
11	rs34814599	G	A	0.119048	1008
11	rs9666844	G	A	0.380952	1008
11	rs11820429	A	G	0.119048	1008
11	rs78826847	T	C	0.165675	1008
11	rs56291962	C	T	0.291667	1008
11	rs7949533	G	A	0.291667	1008
11	rs56216988	T	G	0.122024	1008
11	rs10893336	A	C	0.375	1008
11	rs67579140	T	A	0.107143	1008
11	rs35355295	A	G	0.119048	1008
11	rs61910998	G	C	0.107143	1008
11	rs12789521	C	T	0.107143	1008
11	rs7929346	G	A	0.174603	1008
11	rs11219930	A	G	0.107143	1008
11	rs78341907	G	C	0.030754	1008
11	rs60878372	A	T	0.167659	1008
11	rs7107999	T	C	0.177579	1008
11	rs7108303	T	C	0.177579	1008
11	rs7122628	A	T	0.177579	1008
11	rs7123109	G	A	0.177579	1008
11	rs11219933	C	T	0.179563	1008
11	rs115896187	C	T	0.179563	1008
11	rs7123127	C	T	0.179563	1008
11	rs12293051	T	A	0.177579	1008
11	rs7126999	G	C	0.177579	1008
11	rs7112630	T	C	0.177579	1008
11	rs79721617	T	C	0.031746	1008
11	rs34739145	C	T	0.297619	1008
11	rs144290435	G	T	0.0287698	1008
11	rs34228175	A	G	0.109127	1008
11	rs117053219	G	A	0.135913	1008
11	rs61511084	C	G	0.113095	1008
11	rs10790726	T	G	0.303571	1008
11	rs7935797	A	G	0.302579	1008
11	rs184649163	G	C	0.00297619	1008
11	rs67935566	A	T	0.114087	1008
11	rs376676441	G	C	0.0376984	1008
11	rs1467978	A	C	0.305556	1008
11	rs1467977	A	G	0.107143	1008
11	rs12798825	C	T	0.377976	1008
11	rs4387361	G	A	0.107143	1008
11	rs35297449	G	A	0.106151	1008
11	rs78223298	G	C	0.0684524	1008
11	rs117527814	C	G	0.0188492	1008
11	rs11600802	C	T	0.0982143	1008
11	rs11219938	C	T	0.113095	1008
11	rs2509449	G	A	0.550595	1008
11	rs56243945	G	T	0.108135	1008
11	rs34415533	C	T	0.108135	1008
11	rs11219939	C	A	0.193452	1008
11	rs10893337	G	A	0.108135	1008
11	rs11219941	G	A	0.0228175	1008
11	rs55835149	C	T	0.286706	1008
11	rs76351578	C	A	0.0228175	1008
11	rs35807852	G	T	0.282738	1008
11	rs79666982	G	A	0.0287698	1008
11	rs11219942	C	T	0.109127	1008
11	rs2186891	A	G	0.285714	1008
11	rs1971836	G	A	0.285714	1008
11	rs4572150	C	T	0.119048	1008
11	rs11219943	C	T	0.108135	1008
11	rs12293190	A	C	0.0188492	1008
11	rs76508089	G	C	0.189484	1008
11	rs11219944	G	A	0.285714	1008
11	rs61911006	A	T	0.121032	1008
11	rs11219945	C	T	0.119048	1008
11	rs11219946	G	A	0.119048	1008
11	rs11219947	G	A	0.119048	1008
11	rs11824055	G	A	0.119048	1008
11	rs10790727	G	C	0.339286	1008
11	rs73015938	T	C	0.162698	1008
11	rs67250242	C	T	0.157738	1008
11	rs4936985	C	T	0.150794	1008
11	rs4935907	T	C	0.150794	1008
11	rs7944195	T	C	0.175595	1008
11	rs12790049	C	T	0.30754	1008
11	rs111741902	G	A	0.175595	1008
11	rs11219949	G	T	0.131944	1008
11	rs61087644	A	T	0.175595	1008
11	rs79353127	T	C	0.174603	1008
11	rs10893341	G	A	0.400794	1008
11	rs35549817	T	G	0.549603	1008
11	rs2014365	A	G	0.277778	1008
11	rs79620056	T	C	0.188492	1008
11	rs59655843	C	T	0.0634921	1008
11	rs12224215	C	T	0.460317	1008
11	rs12224217	C	A	0.460317	1008
11	rs4936986	C	A	0.459325	1008
11	rs7123756	C	A	0.460317	1008
11	rs7109490	T	C	0.462302	1008
11	rs626475	G	A	0.189484	1008
11	rs688924	G	A	0.189484	1008
11	rs4936987	T	C	0.407738	1008
11	rs4935908	C	G	0.392857	1008
11	rs4935909	A	G	0.445437	1008
11	rs4936988	A	G	0.411706	1008
11	rs2439473	G	A	0.196429	1008
11	rs590211	A	G	0.644841	1008
11	rs11219955	G	A	0.457341	1008
11	rs606960	G	C	0.186508	1008
11	rs629322	C	T	0.189484	1008
11	rs615892	C	T	0.1875	1008
11	rs614972	G	A	0.188492	1008
11	rs614573	G	A	0.1875	1008
11	rs11219957	A	G	0.457341	1008
11	rs12787355	G	T	0.150794	1008
11	rs74474597	A	G	0.144841	1008
11	rs3016694	G	A	0.712302	1008
11	rs662809	C	T	0.191468	1008
11	rs661923	T	C	0.712302	1008
11	rs77928709	G	C	0.0625	1008
11	rs4936991	C	A	0.458333	1008
11	rs4935910	G	A	0.458333	1008
11	rs645219	G	T	0.712302	1008
11	rs633745	G	A	0.191468	1008
11	rs633662	C	T	0.191468	1008
11	rs632872	A	C	0.649802	1008
11	rs611731	G	A	0.712302	1008
11	rs630206	T	C	0.649802	1008
11	rs10893347	C	T	0.302579	1008
11	rs596137	A	C	0.713294	1008
11	rs77902735	C	T	0.0654762	1008
11	rs603351	G	A	0.257937	1008
11	rs583968	A	T	0.643849	1008
11	rs602016	C	T	0.19246	1008
11	rs600702	G	T	0.19246	1008
11	rs7927713	A	G	0.451389	1008
11	rs7927951	A	T	0.144841	1008
11	rs75042107	G	A	0.0902778	1008
11	rs10893348	C	T	0.451389	1008
11	rs12576201	C	G	0.248016	1008
11	rs147943824	G	A	0.0228175	1008
11	rs58701235	T	C	0.238095	1008
11	rs617325	A	G	0.727183	1008
11	rs11219968	G	A	0.339286	1008
11	rs12269989	T	C	0.239087	1008
11	rs12276233	A	G	0.240079	1008
11	rs7103543	C	A	0.720238	1008
11	rs7103923	A	G	0.381944	1008
11	rs7104313	C	A	0.146825	1008
11	rs634554	C	A	0.731151	1008
11	rs57337691	A	G	0.117063	1008
11	rs648090	A	G	0.730159	1008
11	rs563879185	G	C	0.0218254	1008
11	rs532990213	C	T	0.0218254	1008
11	rs589839	T	C	0.247024	1008
11	rs685664	T	C	0.247024	1008
11	rs4936992	T	C	0.485119	1008
11	rs4936993	G	A	0.137897	1008
11	rs79267745	G	A	0.0634921	1008
11	rs681452	C	A	0.382937	1008
11	rs665146	C	T	0.383929	1008
11	rs665502	T	C	0.247024	1008
11	rs670182	G	T	0.247024	1008
11	rs7938677	A	G	0.137897	1008
11	rs1078531	G	A	0.137897	1008
11	rs1078532	G	A	0.137897	1008
11	rs893973	C	A	0.137897	1008
11	rs6590135	A	G	0.137897	1008
11	rs2874374	A	G	0.137897	1008
11	rs6590136	A	G	0.137897	1008
11	rs2015290	T	C	0.137897	1008
11	rs1808861	G	C	0.137897	1008
11	rs585926	A	G	0.385913	1008
11	rs585974	A	G	0.385913	1008
11	rs652445	C	T	0.384921	1008
11	rs639863	A	G	0.389881	1008
11	rs36015256	T	C	0.030754	1008
11	rs599943	C	T	0.389881	1008
11	rs7111751	T	A	0.137897	1008
11	rs601414	C	T	0.389881	1008
11	rs636997	A	G	0.389881	1008
11	rs117449068	G	A	0.046627	1008
11	rs10893349	G	T	0.342262	1008
11	rs76215945	C	T	0.0277778	1008
11	rs624747	G	T	0.387897	1008
11	rs614265	A	C	0.730159	1008
11	rs615112	G	C	0.387897	1008
11	rs623432	G	A	0.386905	1008
11	rs622509	A	C	0.387897	1008
11	rs627711	T	C	0.387897	1008
11	rs630018	A	C	0.388889	1008
11	rs679601	T	C	0.387897	1008
11	rs10790728	T	C	0.342262	1008
11	rs595010	T	C	0.387897	1008
11	rs680926	C	A	0.388889	1008
11	rs681017	C	G	0.387897	1008
11	rs681864	C	G	0.730159	1008
11	rs76046954	G	A	0.0595238	1008
11	rs593290	G	A	0.387897	1008
11	rs683298	T	C	0.388889	1008
11	rs586515	T	C	0.387897	1008
11	rs587062	A	G	0.387897	1008
11	rs688554	C	T	0.387897	1008
11	rs587421	G	A	0.251984	1008
11	rs11219971	T	C	0.342262	1008
11	rs687237	A	G	0.387897	1008
11	rs588855	C	G	0.387897	1008
11	rs75098275	G	A	0.0535714	1008
11	rs658641	G	C	0.252976	1008
11	rs590219	C	T	0.251984	1008
11	rs12793744	G	T	0.135913	1008
11	rs655879	A	C	0.251984	1008
11	rs11603425	T	C	0.353175	1008
11	rs4936994	G	C	0.135913	1008
11	rs618888	T	G	0.741071	1008
11	rs10893350	G	C	0.353175	1008
11	rs4936995	C	A	0.134921	1008
11	rs12808899	T	C	0.134921	1008
11	rs12788937	G	A	0.134921	1008
11	rs35408135	G	A	0.0347222	1008
11	rs647737	C	T	0.740079	1008
11	rs601589	T	C	0.740079	1008
11	rs78412049	G	A	0.242063	1008
11	rs77634629	A	C	0.272817	1008
11	rs4936996	T	C	0.410714	1008
11	rs4935911	G	A	0.104167	1008
11	rs148184827	C	T	0.094246	1008
11	rs34457642	A	T	0.105159	1008
11	rs7130811	C	G	0.411706	1008
11	rs1025812	C	G	0.105159	1008
11	rs11219974	A	G	0.409722	1008
11	rs61911056	A	T	0.105159	1008
11	rs4936997	C	T	0.104167	1008
11	rs4935912	T	G	0.104167	1008
11	rs79125907	G	A	0.306548	1008
11	rs35183670	G	A	0.104167	1008
11	rs58822854	G	T	0.303571	1008
11	rs12791760	T	C	0.105159	1008
11	rs34140247	G	A	0.106151	1008
11	rs12797405	G	A	0.105159	1008
11	rs12286346	G	A	0.407738	1008
11	rs61912973	C	T	0.105159	1008
11	rs6590139	G	A	0.105159	1008
11	rs117235329	C	T	0.015873	1008
11	rs12787799	T	C	0.105159	1008
11	rs12787088	G	A	0.106151	1008
11	rs7928369	C	T	0.863095	1008
11	rs4936998	C	T	0.105159	1008
11	rs77467703	C	T	0.0654762	1008
11	rs76097709	C	T	0.0704365	1008
11	rs10790729	T	C	0.259921	1008
11	rs61912977	C	A	0.107143	1008
11	rs7107770	G	C	0.108135	1008
11	rs2114207	A	G	0.470238	1008
11	rs7124337	T	C	0.462302	1008
11	rs7124580	T	C	0.462302	1008
11	rs11219978	T	C	0.354167	1008
11	rs79760592	G	T	0.00297619	1008
11	rs4935913	C	G	0.108135	1008
11	rs73617589	C	T	0.0406746	1008
11	rs117952463	G	A	0.0327381	1008
11	rs7942878	G	A	0.858135	1008
11	rs35408472	T	C	0.108135	1008
11	rs35969480	G	A	0.107143	1008
11	rs66970478	C	G	0.107143	1008
11	rs77928885	C	T	0.209325	1008
11	rs61912980	T	C	0.107143	1008
11	rs61912981	G	A	0.107143	1008
11	rs67012209	G	A	0.107143	1008
11	rs35205839	G	A	0.109127	1008
11	rs35054925	T	C	0.107143	1008
11	rs34361497	C	T	0.107143	1008
11	rs4935914	C	G	0.107143	1008
11	rs4935915	G	C	0.107143	1008
11	rs4936999	A	C	0.107143	1008
11	rs4935916	G	A	0.107143	1008
11	rs61912983	A	G	0.107143	1008
11	rs34573992	T	C	0.107143	1008
11	rs35447666	G	T	0.107143	1008
11	rs35459519	C	T	0.107143	1008
11	rs34692341	T	C	0.107143	1008
11	rs61912987	C	T	0.107143	1008
11	rs35584166	C	T	0.46131	1008
11	rs10893351	T	A	0.353175	1008
11	rs10893352	G	T	0.352183	1008
11	rs12271670	G	A	0.356151	1008
11	rs66665027	A	G	0.112103	1008
11	rs11219981	G	A	0.256944	1008
11	rs34868999	G	A	0.0992063	1008
11	rs34332033	C	T	0.10119	1008
11	rs1893186	A	G	0.453373	1008
11	rs1893185	T	C	0.438492	1008
11	rs1893184	A	G	0.438492	1008
11	rs1893183	C	T	0.4375	1008
11	rs12575959	T	C	0.415675	1008
```
