## Supplementary material for "Characterization of shared and ancestry-specific signals driving complex traits using multi-ancestry fine-mapping": s2_snps.txt

```
rs2466664
rs3109809
rs2466663
rs17128588
rs2512273
rs2512270
rs2512267
rs74647190
rs2512262
rs2512224
rs2512217
rs2466661
rs11219526
rs2512307
rs17771860
rs2466660
rs17128611
rs2512276
rs11219527
rs2466659
rs11219528
rs148348598
rs12289384
rs12276326
rs76280891
rs12785484
rs10790658
rs2466638
rs2512231
rs2512232
rs12419489
rs2466639
rs2512233
rs12363393
rs2466640
rs2512234
rs2512235
rs2466641
rs2512236
rs2466642
rs11219530
rs76475393
rs2466643
rs2466644
rs11219532
rs2466645
rs10893188
rs79573026
rs7946143
rs7946063
rs77517923
rs11219533
rs11219534
rs10893189
rs11219535
rs2466702
rs2466703
rs2466704
rs10893190
rs2512239
rs2512240
rs12099154
rs4268525
rs2466706
rs10893191
rs2512241
rs2512242
rs2466707
rs2466708
rs2512243
rs2512244
rs2466709
rs2512246
rs2466710
rs17128692
rs2466711
rs2466712
rs11219536
rs78113001
rs2466713
rs2466714
rs12422202
rs2466715
rs2466716
rs11599947
rs75767498
rs4556547
rs2466717
rs12224218
rs2466718
rs2512247
rs11606880
rs2512248
rs2466719
rs78811786
rs2512196
rs2466720
rs2466721
rs10502286
rs2512194
rs2512193
rs11219538
rs2466723
rs2512192
rs2466724
rs2512191
rs2466681
rs2466680
rs2512190
rs2466679
rs2466677
rs2466676
rs2466675
rs10502285
rs2466674
rs2512186
rs2512185
rs12807551
rs4935875
rs2466673
rs2466672
rs2512184
rs2466671
rs2512183
rs2512182
rs2512181
rs2466670
rs11219541
rs2954986
rs2954985
rs2466669
rs2512180
rs2512179
rs2512178
rs66595435
rs2512177
rs2512176
rs2512175
rs11219543
rs12574995
rs118180783
rs2512172
rs2512170
rs2512169
rs2466635
rs2466636
rs7931968
rs2466637
rs141886948
rs2512168
rs11219544
rs2512167
rs2466701
rs2512166
rs10893192
rs11823601
rs2466700
rs2512165
rs2466699
rs78479561
rs17128791
rs117961189
rs2512164
rs2512163
rs2466698
rs2512162
rs11219545
rs11219546
rs4245050
rs2512161
rs3109811
rs2466697
rs17128801
rs7130169
rs2466696
rs2466695
rs2512198
rs2466694
rs139089641
rs74958096
rs2466693
rs2466692
rs3133314
rs2512199
rs2466691
rs2512200
rs2466690
rs2466689
rs10893193
rs2466688
rs4936912
rs2512202
rs2466687
rs2466686
rs2512203
rs2466685
rs2512204
rs2512205
rs2466684
rs2512206
rs2466683
rs74745191
rs75834553
rs77227626
rs11219547
rs10893194
rs7120833
rs79077459
rs146645396
rs2512208
rs12049867
rs17128816
rs78298075
rs6590052
rs2466682
rs77143753
rs2512210
rs11219548
rs146121983
rs77307659
rs3109810
rs10893195
rs4486637
rs11219549
rs112253578
rs12362996
rs2466634
rs2512211
rs7103273
rs11219550
rs2466632
rs7103798
rs10790660
rs7131307
rs2466630
rs4331103
rs7938018
rs12360542
rs7941270
rs2466629
rs10893196
rs10893197
rs7945717
rs11219552
rs11219553
rs4128819
rs11219554
rs11219555
rs11537156
rs10893198
rs7929241
rs2512269
rs61907298
rs4936915
rs12223329
rs11530584
rs11534469
rs11559532
rs11559533
rs12226556
rs10790662
rs10790663
rs78162400
rs7924537
rs10893199
rs61907299
rs7941779
rs2466627
rs80015436
rs4586180
rs4298918
rs4354702
rs4936916
rs77996470
rs2512308
rs10790664
rs11219559
rs4601798
rs11219560
rs11219561
rs78059421
rs7952230
rs77501084
rs78417484
rs11219562
rs4606489
rs2466626
rs12282624
rs4280005
rs2466625
rs10893201
rs10893202
rs11219567
rs2512306
rs11219569
rs11602170
rs11602188
rs11604309
rs61907300
rs7112726
rs75783181
rs59650091
rs75255749
rs6590056
rs12795997
rs2512298
rs12292913
rs2512297
rs10893205
rs10893206
rs56098955
rs10790665
rs7950515
rs10790666
rs2466633
rs77694894
rs2466631
rs2466628
rs10893207
rs2510434
rs11219580
rs4935881
rs10790667
rs10790668
rs4936917
rs4936918
rs57552127
rs4936919
rs7107539
rs519158
rs2512296
rs518119
rs515403
rs515395
rs2512295
rs4936920
rs2512294
rs490740
rs11819990
rs117756156
rs2512222
rs11820493
rs2428298
rs2510432
rs7128067
rs2510431
rs2428304
rs2466619
rs2512221
rs2512220
rs527286
rs4254087
rs524425
rs12417759
rs500901
rs665860
rs74550564
rs2466620
rs2512219
rs149661949
rs2466621
rs10893209
rs10893210
rs2466622
rs2466623
rs7943303
rs614013
rs2023753
rs73608705
rs617280
rs507104
rs7110735
rs5027505
rs2512216
rs4936921
rs646155
rs11824943
rs11219592
rs553995
rs58197472
rs76075998
rs676720
rs7109034
rs595827
rs4057919
rs4057906
rs612410
rs539802
rs641428
rs641856
rs2466624
rs57282818
rs2521416
rs11820189
rs547414
rs7947332
rs672244
rs673543
rs12294682
rs185522322
rs688985
rs2521417
rs2521418
rs2512215
rs11821204
rs12799656
rs11600562
rs529467
rs652820
rs653207
rs653234
rs75561891
rs666135
rs507118
rs12225745
rs669698
rs509878
rs10893212
rs619226
rs78410930
rs486541
rs10893214
rs4936922
rs80301085
rs491038
rs634362
rs77936865
rs637057
rs652361
rs11219599
rs664406
rs665227
rs665257
rs2510435
rs10893215
rs578885
rs138750849
rs114469107
rs74237511
rs474900
rs497300
rs498258
rs681021
rs12577760
rs681990
rs6590060
rs4057907
rs79008464
rs77762411
rs34152097
rs11219602
rs564202
rs78785254
rs615796
rs7934644
rs618949
rs647821
rs3967789
rs11821770
rs11219605
rs6590061
rs577300
rs675653
rs2510436
rs491840
rs492697
rs492785
rs76998911
rs76604348
rs584014
rs500174
rs78114064
rs600686
rs613207
rs474711
rs478348
rs480324
rs504362
rs76769286
rs532645
rs644353
rs77248286
rs657456
rs114881929
rs116655236
rs2512305
rs116338638
rs564875
rs2428299
rs2428300
rs2510430
rs10893216
rs2428301
rs598490
rs598551
rs2512304
rs11219609
rs610937
rs479665
rs613141
rs2428302
rs514661
rs640511
rs540324
rs545780
rs546658
rs546729
rs145211843
rs656181
rs12421593
rs3901494
rs2512302
rs118030878
rs2188709
rs686726
rs687167
rs553918
rs12364324
rs2157997
rs12417901
rs7102211
rs12420677
rs12417910
rs12422153
rs9667371
rs11829003
rs11826639
rs7925490
rs6590063
rs4057916
rs526081
rs550000
rs4057917
rs4420282
rs76409900
rs4057891
rs11819809
rs12283356
rs10790671
rs7120225
rs11820441
rs4245051
rs6421590
rs604531
rs557480
rs559401
rs4057892
rs617909
rs474557
rs475436
rs477262
rs620669
rs480111
rs621161
rs621567
rs80211756
rs633461
rs17128897
rs634291
rs634773
rs58146799
rs535252
rs536201
rs538032
rs6590066
rs568313
rs664275
rs665215
rs521790
rs526371
rs7948434
rs601485
rs6590067
rs6590068
rs553968
rs554796
rs555861
rs4057900
rs579352
rs580500
rs471978
rs75342688
rs503220
rs146094090
rs77122518
rs567239
rs673843
rs480634
rs480798
rs11219618
rs484421
rs676563
rs486402
rs76153018
rs6590070
rs4057885
rs7118177
rs574393
rs577031
rs11219624
rs614493
rs523335
rs524426
rs525222
rs626995
rs627424
rs531689
rs77714492
rs656524
rs658264
rs145961088
rs1789019
rs4057888
rs607848
rs487564
rs4936923
rs10790672
rs12421141
rs3867245
rs144478570
rs507360
rs507335
rs59100928
rs11219632
rs11219633
rs145107543
rs115174225
rs548081
rs573157
rs569501
rs624110
rs635933
rs189701219
rs11219641
rs76664630
rs561369
rs560678
rs12284741
rs57075153
rs11219642
rs11219643
rs77364075
rs11219644
rs11219645
rs3867247
rs140091259
rs79248333
rs79227110
rs6590071
rs7939249
rs75761867
rs7101586
rs146313997
rs11219646
rs75261250
rs56247609
rs77999077
rs55694396
rs77686717
rs7110699
rs7114450
rs76398646
rs116992093
rs4936925
rs4935882
rs4935883
rs76401097
rs2285588
rs2285589
rs2285590
rs7951885
rs10893220
rs76157044
rs6590072
rs2106649
rs1893702
rs1893703
rs78108842
rs78944324
rs7950272
rs2077126
rs4617598
rs4354697
rs4348918
rs4348919
rs2009114
rs7102689
rs7117759
rs78445249
rs6590073
rs7120990
rs7121459
rs7121132
rs7121369
rs74942429
rs10750268
rs10790674
rs117569088
rs4544012
rs4603316
rs4245052
rs4245053
rs4245054
rs4936926
rs4936927
rs4936928
rs1893136
rs4457760
rs4057748
rs3967749
rs4545570
rs4256995
rs4612818
rs10790675
rs10750269
rs7124981
rs7108943
rs57702670
rs10790676
rs2188707
rs4057749
rs7116575
rs4057750
rs10750270
rs17128980
rs57202618
rs1893706
rs1893705
rs1893704
rs7942913
rs7943287
rs58305201
rs58259837
rs10750271
rs10750272
rs10750273
rs80093249
rs57527112
rs2188708
rs2214171
rs11219651
rs144485273
rs59923632
rs7937842
rs7938183
rs2023755
rs4936929
rs4936930
rs11219652
rs61344655
rs11219654
rs11219655
rs7125259
rs10790677
rs7128363
rs11821296
rs10790678
rs117782246
rs4550232
rs4448692
rs4935884
rs75250602
rs79983313
rs74958174
rs79090888
rs61912423
rs11219659
rs10893221
rs4296049
rs72472248
rs28494999
rs7114069
rs61910661
rs74524608
rs7130598
rs7114785
rs7103619
rs7118658
rs12282735
rs80178027
rs11219660
rs12269765
rs12269827
rs73615081
rs10893222
rs7122962
rs7123123
rs146630707
rs11219661
rs7948113
rs10893223
rs10790679
rs10790680
rs142845222
rs4628681
rs77714238
rs79987568
rs73615086
rs9666721
rs9666230
rs7939490
rs10893224
rs1078278
rs4438049
rs11501193
rs4426143
rs11219664
rs4439521
rs4322399
rs117209778
rs4256989
rs73613264
rs77970045
rs9666443
rs9666451
rs9667172
rs7934631
rs4447188
rs4439522
rs4463856
rs1893701
rs1893700
rs59098934
rs9633921
rs9633957
rs4608094
rs7944680
rs6590076
rs4636685
rs73613284
rs75334978
rs10790681
rs10736539
rs10736540
rs4259835
rs12294473
rs12281391
rs61910663
rs117198683
rs10893226
rs73613289
rs58285921
rs12787539
rs56674022
rs12792592
rs76230278
rs76624437
rs12272002
rs4936931
rs10790682
rs57900379
rs12364315
rs10790683
rs4936932
rs10790684
rs4936933
rs10893227
rs80042559
rs78000643
rs73613296
rs10893228
rs73613299
rs10893229
rs4936934
rs10750276
rs10750277
rs4360714
rs12574445
rs7128004
rs7127813
rs7127920
rs4385909
rs4365066
rs4595557
rs10893230
rs4245055
rs75447693
rs141558072
rs12800815
rs11219669
rs10893231
rs2298509
rs2298510
rs4495904
rs4628682
rs10736541
rs1074873
rs75164572
rs10736542
rs73615226
rs10736543
rs10732863
rs10790685
rs7113185
rs10736544
rs10431090
rs10431091
rs10750278
rs78135665
rs10431047
rs73615241
rs7121056
rs7120864
rs137955706
rs11219670
rs10790686
rs10750279
rs10750280
rs11219671
rs75423641
rs4356237
rs9971477
rs9971549
rs9971496
rs60678101
rs151023843
rs76431134
rs7941255
rs4492834
rs6590078
rs12792273
rs140858152
rs10893232
rs75725968
rs7482898
rs4522182
rs192498212
rs142420879
rs75398600
rs7928897
rs192315778
rs4935885
rs80350204
rs77563295
rs7131070
rs7119089
rs7944379
rs116850990
rs74750846
rs10790688
rs4460825
rs10790689
rs10790690
rs76329281
rs4465378
rs4390358
rs4363615
rs10790691
rs185329002
rs4348920
rs7117601
rs10893235
rs7950818
rs149939979
rs4282990
rs11219678
rs7951873
rs4282991
rs4296050
rs10893236
rs10893237
rs7111616
rs7111961
rs139389018
rs7101949
rs10893238
rs10893239
rs7120277
rs10893240
rs10790692
rs10790693
rs10893241
rs75862655
rs76343885
rs12275957
rs7102683
rs10893242
rs7107279
rs10893243
rs10750282
rs9988864
rs9988882
rs10750283
rs10790694
rs10790695
rs4936936
rs7122290
rs12285779
rs10893245
rs11219683
rs9667273
rs11219684
rs80346903
rs10750284
rs10750285
rs1942668
rs4936937
rs112434863
rs11219686
rs11219687
rs10893246
rs7948360
rs2156161
rs3944484
rs2156160
rs10893247
rs10893248
rs10893249
rs61910674
rs10893250
rs11219688
rs11219689
rs4595558
rs4936941
rs11219690
rs143656153
rs1942667
rs1942666
rs7112283
rs7129642
rs58986955
rs78662674
rs11219691
rs948725
rs75975331
rs10893251
rs117692818
rs2156159
rs11219697
rs10893252
rs11219698
rs9971378
rs57203758
rs12363477
rs6590081
rs10790696
rs11219699
rs12222571
rs12420699
rs10893254
rs12290710
rs12797325
rs12805225
rs10893259
rs12416739
rs141029449
rs12417780
rs10893260
rs5006458
rs5006457
rs5006456
rs5010735
rs5010734
rs7479397
rs10790697
rs10790698
rs10790699
rs10790700
rs10790701
rs11501196
rs10893261
rs61185872
rs11219703
rs10893262
rs58429325
rs7126251
rs10790702
rs4935886
rs4935887
rs10893263
rs10893264
rs11219704
rs11219705
rs111462551
rs7114652
rs7118374
rs2187149
rs12576579
rs7483452
rs73029429
rs11219707
rs10790703
rs10893265
rs12295462
rs2187150
rs11219709
rs2156157
rs12364975
rs11219710
rs10893266
rs2212756
rs61910675
rs2226752
rs11219711
rs4935888
rs7107359
rs10893267
rs7944020
rs10790704
rs10893268
rs1942659
rs7130836
rs7103533
rs7103653
rs2226753
rs7927052
rs1942660
rs55861866
rs12792184
rs4316519
rs12799755
rs4265600
rs10893269
rs10893270
rs10893271
rs4531483
rs7396525
rs10893272
rs1942661
rs2156158
rs2187151
rs58648710
rs11219714
rs7941314
rs34327449
rs7110338
rs10790705
rs11219715
rs11219716
rs10893274
rs10893275
rs7926263
rs10893276
rs7929693
rs10750286
rs7111036
rs4288764
rs4622281
rs1954886
rs1954887
rs4936943
rs12225561
rs11219719
rs7109931
rs73620695
rs4319524
rs34097339
rs10790707
rs7112120
rs7126684
rs141397544
rs7126818
rs7127399
rs77630671
rs142217178
rs6590082
rs7931301
rs56361517
rs11219724
rs12099417
rs117727732
rs11219726
rs142738110
rs147386187
rs58207307
rs75316859
rs11827262
rs11822686
rs7127671
rs12226648
rs10128573
rs7116844
rs79081598
rs2156156
rs11219731
rs7125297
rs75877528
rs7119570
rs11825103
rs11219733
rs11219735
rs74647725
rs141815821
rs10893277
rs11219736
rs11219737
rs73031433
rs188469341
rs7937613
rs75826557
rs192012051
rs77624021
rs11219739
rs11219740
rs529083
rs678132
rs76544434
rs679079
rs9723
rs199961431
rs2156155
rs686567
rs78860528
rs58240213
rs73622472
rs2846572
rs73622475
rs4936946
rs10893279
rs4936947
rs4936948
rs4936949
rs4396300
rs7112299
rs4411285
rs61910593
rs2156162
rs4551782
rs2187152
rs76570671
rs1047661
rs57009799
rs2276189
rs57202714
rs58908157
rs145715586
rs7941327
rs7941523
rs3751048
rs12271737
rs2187153
rs2156163
rs2187154
rs2187155
rs75576975
rs79917537
rs7102195
rs12279269
rs79385738
rs76368742
rs7937294
rs7940161
rs57417318
rs11828222
rs7128043
rs3819084
rs1942664
rs7943693
rs7943958
rs10893280
rs59203293
rs61066038
rs60681947
rs12295168
rs11219743
rs74551198
rs1942663
rs73624513
rs59069622
rs78987775
rs7941264
rs7926572
rs7926579
rs75408477
rs73624517
rs4245056
rs111374501
rs78778622
rs57367326
rs75395180
rs59083800
rs7124585
rs1942662
rs11219748
rs11219749
rs117707517
rs7946650
rs147272262
rs7950215
rs11219750
rs11219752
rs113157581
rs11824315
rs80225737
rs11824359
rs73624534
rs10893281
rs79572671
rs11219753
rs12277690
rs73609524
rs7119225
rs116898005
rs7105102
rs10400211
rs60909084
rs57956486
rs59635835
rs11825168
rs150859588
rs77802458
rs80315344
rs12282107
rs76655561
rs182669185
rs142207622
rs11824316
rs7927406
rs12284783
rs151136756
rs12280266
rs143304984
rs57285397
rs79699911
rs681418
rs138233330
rs12794898
rs141546061
rs12295575
rs483946
rs78285719
rs12282085
rs12272220
rs12296029
rs12289657
rs75499917
rs10219270
rs10219424
rs7938692
rs679810
rs150773549
rs617690
rs631980
rs144533235
rs115005056
rs117236229
rs79602108
rs61910598
rs1784539
rs149858409
rs145802862
rs376168079
rs76654349
rs672060
rs59032302
rs658289
rs948152
rs654411
rs3016518
rs548647
rs34035377
rs1784609
rs4935892
rs2226639
rs4936952
rs3016576
rs34746277
rs591041
rs4935894
rs4935895
rs618027
rs620333
rs544227
rs634005
rs646487
rs2155418
rs566732
rs562303
rs150394689
rs76653425
rs1784531
rs671371
rs570375
rs114304354
rs143727685
rs609817
rs73609594
rs7930618
rs11219762
rs117552752
rs11828224
rs7949190
rs7949826
rs61247811
rs143838121
rs60552915
rs73609602
rs116887732
rs11822519
rs11827194
rs11822545
rs11827707
rs142144948
rs2155109
rs11824320
rs11219764
rs146967702
rs585454
rs11219765
rs150512048
rs4337053
rs11820457
rs55799041
rs75329780
rs147088739
rs1939216
rs1939214
rs12807809
rs36053597
rs77805332
rs3830078
rs61910607
rs114898069
rs12278912
rs7113041
rs12287365
rs12293621
rs12293624
rs12293670
rs77804765
rs55661361
rs77302447
rs114725728
rs115910083
rs61910623
rs2075713
rs113970155
rs11604175
rs76654665
rs11219769
rs61910624
rs61910625
rs2075712
rs186972244
rs12541
rs79106790
rs2076991
rs188277693
rs6590090
rs557856
rs7114238
rs143585443
rs1076095
rs57321508
rs117957857
rs7928640
rs181301782
rs75264160
rs17129161
rs7113068
rs1940171
rs12280649
rs3802903
rs3802902
rs3802901
rs11219774
rs61910627
rs145140688
rs12283429
rs7112807
rs7129148
rs141169573
rs7939412
rs6590094
rs6590095
rs7126463
rs7934554
rs7924336
rs7937766
rs117480796
rs7124686
rs11601322
rs73611479
rs10466604
rs611011
rs61910629
rs1783887
rs55913290
rs485469
rs670739
rs68065265
rs12281103
rs12288037
rs4936953
rs541560
rs643227
rs73010499
rs78177328
rs659357
rs77406987
rs66925099
rs581091
rs60858712
rs68115513
rs73010502
rs56814855
rs530471
rs532276
rs74995885
rs534337
rs587595
rs491060
rs491158
rs3016271
rs79089091
rs1783886
rs114076082
rs73611490
rs3016273
rs3016272
rs607901
rs607084
rs572973
rs549230
rs59339539
rs57761683
rs57584394
rs564490
rs11821545
rs11826296
rs558814
rs7116585
rs1783888
rs632252
rs646521
rs580213
rs60476214
rs73611500
rs73012431
rs660396
rs550833
rs7129307
rs7129296
rs11219783
rs142080573
rs490461
rs595741
rs572514
rs594367
rs11219786
rs74237522
rs11219787
rs11219788
rs78128947
rs79417009
rs10893284
rs7112552
rs12575768
rs7115823
rs563057
rs78023864
rs603406
rs603040
rs12576194
rs569289
rs568402
rs588991
rs2509083
rs11604973
rs11600771
rs11518419
rs11607151
rs11604977
rs11219790
rs113408943
rs3016515
rs3016270
rs112105486
rs3016269
rs3016268
rs74456456
rs12576298
rs535396
rs534502
rs680688
rs534366
rs679403
rs1784537
rs1784536
rs57024064
rs1783884
rs1784535
rs1783883
rs1783882
rs1783881
rs78471857
rs115395264
rs78696095
rs663642
rs76904201
rs652055
rs651677
rs74237523
rs571968
rs650733
rs546148
rs11219794
rs635797
rs1783880
rs1783879
rs1784534
rs1784533
rs61910632
rs138044688
rs580782
rs580772
rs1783885
rs35096440
rs61910634
rs11518421
rs524227
rs523113
rs591931
rs492875
rs78439872
rs666219
rs573200
rs570483
rs653403
rs148067841
rs10893288
rs1940172
rs4935896
rs7127139
rs76950105
rs11219798
rs10790710
rs10893289
rs55924592
rs77280980
rs7931229
rs12291793
rs77792744
rs56845408
rs73014341
rs7109854
rs7113090
rs58895854
rs58520750
rs75505463
rs117162802
rs112833184
rs74752544
rs79258484
rs75034535
rs113765048
rs997989
rs997990
rs77444296
rs80081577
rs7934672
rs75230841
rs56381751
rs10893290
rs10893291
rs61629801
rs10400357
rs117050150
rs115912668
rs10893292
rs12281572
rs12275459
rs537409401
rs555412866
rs12575800
rs187486013
rs4526782
rs78204115
rs79900663
rs78312350
rs12790208
rs610104
rs12272406
rs71474111
rs185181190
rs73014347
rs3016274
rs5005251
rs680417
rs118031862
rs4936955
rs576741
rs73014354
rs642948
rs10790711
rs733601
rs2076836
rs948151
rs948150
rs948149
rs1940178
rs117717365
rs113620209
rs6590105
rs6590106
rs145137256
rs7106618
rs6590107
rs12279183
rs4936956
rs117324893
rs7110332
rs80343232
rs149475010
rs1940177
rs117711601
rs10893293
rs10790712
rs7114670
rs11219804
rs11219805
rs11219806
rs12288342
rs12288389
rs11219807
rs11219808
rs10893294
rs1940176
rs1940175
rs1940174
rs1940173
rs35075564
rs11604758
rs11604776
rs118047601
rs725291
rs143615038
rs12806210
rs7102252
rs7105637
rs10893295
rs7114171
rs7114543
rs10893296
rs11219811
rs10893297
rs111857913
rs10893298
rs11219814
rs7927764
rs10893300
rs4245057
rs11219815
rs7113124
rs7113741
rs56165830
rs56929394
rs7111513
rs2155417
rs7126916
rs5017048
rs7951801
rs11219816
rs11219817
rs73014380
rs7102701
rs11219819
rs7120736
rs73615441
rs36124571
rs114324840
rs4936957
rs3923890
rs7925879
rs11219821
rs3862618
rs4935898
rs4606490
rs77513537
rs74787566
rs117482133
rs74664498
rs55706177
rs73615452
rs11219822
rs11219823
rs10790713
rs7933204
rs3802905
rs4326810
rs4366494
rs12284882
rs7127889
rs6590108
rs7924415
rs10893302
rs141164903
rs75208982
rs151238201
rs77138593
rs78995362
rs57504141
rs7104934
rs12418548
rs57713193
rs117896640
rs59771534
rs34383371
rs80337992
rs79838110
rs7129737
rs7129744
rs78604981
rs56948955
rs6590109
rs75210222
rs4635093
rs73016357
rs11219829
rs10160248
rs11219830
rs12417435
rs4935899
rs116021839
rs11219831
rs55852661
rs7927528
rs74458892
rs4612815
rs7928168
rs67478674
rs12278566
rs148013660
rs12421354
rs12417319
rs12421677
rs76547251
rs138077339
rs12421743
rs12223633
rs4078313
rs12226461
rs4078483
rs183133908
rs186884693
rs59648931
rs73016370
rs55941905
rs117483938
rs73016372
rs80000521
rs4586175
rs75025641
rs138632004
rs4406837
rs56037752
rs56355137
rs142952269
rs4284402
rs4077566
rs79404912
rs12281805
rs73016381
rs74889009
rs56238909
rs73016385
rs141777393
rs138180269
rs184019599
rs12420431
rs113319972
rs11530586
rs12294639
rs149085520
rs147510714
rs118001838
rs186301347
rs150033169
rs4548633
rs4604895
rs143184658
rs4433580
rs4561224
rs7482602
rs12284707
rs56303757
rs138229471
rs117971640
rs28890569
rs28857487
rs117518516
rs546899567
rs113719860
rs116884703
rs61465638
rs73016396
rs73016398
rs529954718
rs56207347
rs11822898
rs73016402
rs73018305
rs3802904
rs78859654
rs75988347
rs10893303
rs116102273
rs10893304
rs11826299
rs77759828
rs10790715
rs10790716
rs11219839
rs74570840
rs4936958
rs79069569
rs61910645
rs10893305
rs4277125
rs3924274
rs76979538
rs7130442
rs73018375
rs3924535
rs4245059
rs11219842
rs74610952
rs7116907
rs4331116
rs118010297
rs4523708
rs4936959
rs138631333
rs61910646
rs4254088
rs12294326
rs11219843
rs11219844
rs73018384
rs73018386
rs11219845
rs142482260
rs73018388
rs73018389
rs73018391
rs10893306
rs4340063
rs10790717
rs4936960
rs7937347
rs7937392
rs7940484
rs7941040
rs4936961
rs12289969
rs12283125
rs12283241
rs12269868
rs10893307
rs7123681
rs10160759
rs10160591
rs113651911
rs11219847
rs12222810
rs4936962
rs113010804
rs10893308
rs10790718
rs11219849
rs7104024
rs118085146
rs12791271
rs12285982
rs4408325
rs4575285
rs12274497
rs73020310
rs4936963
rs4936964
rs3809057
rs3809055
rs3809054
rs12272437
rs57907683
rs3924025
rs7935871
rs12273955
rs12287581
rs7482800
rs34267421
rs71474117
rs10893309
rs4460817
rs4382918
rs114046126
rs7936861
rs140821551
rs12269735
rs12276766
rs12269748
rs190876006
rs12283057
rs12277044
rs12277161
rs75721258
rs35277809
rs7925079
rs11219854
rs35430302
rs4595559
rs6590111
rs12280804
rs12294043
rs57201073
rs61582745
rs12281284
rs12288226
rs12281295
rs12291636
rs76478253
rs11219856
rs11219857
rs79201439
rs12282730
rs117517343
rs7943146
rs11501202
rs11560865
rs12796773
rs35011055
rs117488633
rs12289777
rs12276486
rs117536653
rs12786248
rs77278950
rs78877904
rs71474118
rs4936965
rs7932003
rs80062218
rs4936966
rs71474119
rs78768047
rs60898321
rs116919043
rs10750292
rs4935900
rs12283908
rs4936967
rs6590112
rs34571947
rs6590113
rs11605636
rs7951202
rs11219864
rs7104096
rs117352812
rs35491056
rs35842070
rs12798603
rs12271663
rs73020389
rs66541935
rs7128290
rs12421808
rs7102834
rs6590114
rs6590115
rs12793774
rs79543067
rs4612816
rs12286897
rs35971753
rs78480187
rs71474124
rs7108318
rs78737107
rs35245013
rs12798269
rs12798514
rs147278355
rs10893313
rs4353290
rs11219865
rs4936968
rs4245060
rs11219867
rs4341550
rs34771077
rs73022306
rs11219868
rs58690907
rs76732225
rs4936969
rs78011755
rs11219869
rs12285583
rs11219870
rs4935901
rs12294564
rs7926532
rs7926447
rs7926334
rs12291214
rs117914115
rs9971559
rs9971432
rs10790719
rs10893314
rs4271391
rs7951936
rs147382053
rs148417772
rs4287349
rs149754201
rs4581456
rs4936971
rs4936973
rs34902542
rs11518425
rs7939293
rs4561225
rs141905616
rs7118548
rs7107487
rs10790720
rs4259837
rs146169437
rs4491235
rs76541788
rs10750293
rs12288066
rs11219874
rs10790721
rs15541
rs9787899
rs12787778
rs147121415
rs143321215
rs141689197
rs4617604
rs4545563
rs144571427
rs7103312
rs7103628
rs76126158
rs118069031
rs34256606
rs4936974
rs7116880
rs146859877
rs4936975
rs12294094
rs12287399
rs11219878
rs3802806
rs4265609
rs4271392
rs76464443
rs7945081
rs34893985
rs78787269
rs6590121
rs6590122
rs4078355
rs144298098
rs7936890
rs7952332
rs12791554
rs11820425
rs7924354
rs6590124
rs12293971
rs36062969
rs4935903
rs117426539
rs3924406
rs58206650
rs75743586
rs34906270
rs12289616
rs12276686
rs11219888
rs12287383
rs12280621
rs78959084
rs7939765
rs7943255
rs73625341
rs7108269
rs61912691
rs61912692
rs12276292
rs12276295
rs7103889
rs12276396
rs12289510
rs61912693
rs12276567
rs55752830
rs56350429
rs4074186
rs4074187
rs7949048
rs73024313
rs4477450
rs7949385
rs118138358
rs33932952
rs55889403
rs10893317
rs7938473
rs7938776
rs11219890
rs4614465
rs188584480
rs75801851
rs4396301
rs7950127
rs10750294
rs61912696
rs11605560
rs7950682
rs10437702
rs11219892
rs11219893
rs948270
rs948269
rs4936976
rs75705739
rs948268
rs7930616
rs3824925
rs3802807
rs3808995
rs3808996
rs7102170
rs150585552
rs6590125
rs78868887
rs12418284
rs6590126
rs7944192
rs6590127
rs6590128
rs7929462
rs3802808
rs7110840
rs3802809
rs3824926
rs10750295
rs4936977
rs73024339
rs7111168
rs4936978
rs7111308
rs6590129
rs7937112
rs7936882
rs10893318
rs10790722
rs7116245
rs7116152
rs7119150
rs12786053
rs7119377
rs12146425
rs10893319
rs12146636
rs12146637
rs12146563
rs7928268
rs7941760
rs12146642
rs10790723
rs10893321
rs11219895
rs6590132
rs2155662
rs1048592
rs4245061
rs4935904
rs11219897
rs10790724
rs11219898
rs73615727
rs73615728
rs7108003
rs7030
rs1043821
rs3737350
rs2186888
rs7948603
rs2276084
rs2276085
rs11219900
rs2276086
rs2276087
rs10893322
rs7117100
rs11219901
rs7931620
rs7931744
rs12794619
rs14065
rs2155663
rs2155664
rs2155665
rs2155666
rs7118508
rs7118772
rs80222843
rs2186890
rs148615253
rs56348411
rs10893325
rs10893326
rs10893327
rs77657208
rs6590133
rs7952300
rs12574705
rs76658888
rs7128296
rs11219903
rs7112560
rs539144809
rs7129315
rs74620205
rs7121284
rs7121692
rs7110691
rs7110698
rs7110831
rs7125728
rs7125540
rs7111592
rs1320671
rs11219905
rs3802810
rs10893329
rs186754233
rs11219906
rs147117660
rs79406158
rs10893330
rs920485
rs920486
rs669949
rs663734
rs76011280
rs12576180
rs12576211
rs606567
rs649457
rs11219908
rs950133
rs74882341
rs76059720
rs75363050
rs609192
rs608777
rs608393
rs607413
rs79076233
rs594363
rs597382
rs599523
rs688373
rs75418063
rs34756886
rs687459
rs4935905
rs582240
rs659415
rs659472
rs10893331
rs2439471
rs74452094
rs59462019
rs10893332
rs4936981
rs627090
rs626644
rs4935906
rs4936982
rs597900
rs75297808
rs731905
rs7117508
rs1284109
rs12270935
rs10893333
rs4936983
rs180884114
rs10790725
rs585977
rs11219916
rs78168465
rs77411432
rs653552
rs60943855
rs666051
rs601813
rs11219918
rs636743
rs638896
rs59870618
rs7120794
rs12573995
rs57847578
rs12574048
rs11219919
rs677247
rs679564
rs583820
rs599150
rs117097295
rs608256
rs609550
rs10893335
rs116232264
rs11823885
rs2919475
rs35370192
rs11219922
rs11219923
rs11219924
rs146803670
rs12361843
rs12574818
rs12576269
rs11219925
rs11219926
rs12575410
rs734434
rs12362574
rs11219927
rs61910992
rs666123
rs666120
rs35191769
rs144076589
rs34814599
rs9666844
rs11820429
rs78826847
rs56291962
rs7949533
rs56216988
rs10893336
rs67579140
rs35355295
rs61910998
rs12789521
rs7929346
rs11219930
rs78341907
rs60878372
rs7107999
rs7108303
rs7122628
rs7123109
rs11219933
rs115896187
rs7123127
rs12293051
rs7126999
rs7112630
rs79721617
rs34739145
rs144290435
rs34228175
rs117053219
rs61511084
rs10790726
rs7935797
rs184649163
rs67935566
rs376676441
rs1467978
rs1467977
rs12798825
rs4387361
rs35297449
rs78223298
rs117527814
rs11600802
rs11219938
rs2509449
rs56243945
rs34415533
rs11219939
rs10893337
rs11219941
rs55835149
rs76351578
rs35807852
rs79666982
rs11219942
rs2186891
rs1971836
rs4572150
rs11219943
rs12293190
rs76508089
rs11219944
rs61911006
rs11219945
rs11219946
rs11219947
rs11824055
rs10790727
rs73015938
rs67250242
rs4936985
rs4935907
rs7944195
rs12790049
rs111741902
rs11219949
rs61087644
rs79353127
rs10893341
rs35549817
rs2014365
rs79620056
rs59655843
rs12224215
rs12224217
rs4936986
rs7123756
rs7109490
rs626475
rs688924
rs4936987
rs4935908
rs4935909
rs4936988
rs2439473
rs590211
rs11219955
rs606960
rs629322
rs615892
rs614972
rs614573
rs11219957
rs12787355
rs74474597
rs3016694
rs662809
rs661923
rs77928709
rs4936991
rs4935910
rs645219
rs633745
rs633662
rs632872
rs611731
rs630206
rs10893347
rs596137
rs77902735
rs603351
rs583968
rs602016
rs600702
rs7927713
rs7927951
rs75042107
rs10893348
rs12576201
rs147943824
rs58701235
rs617325
rs11219968
rs12269989
rs12276233
rs7103543
rs7103923
rs7104313
rs634554
rs57337691
rs648090
rs563879185
rs532990213
rs589839
rs685664
rs4936992
rs4936993
rs79267745
rs681452
rs665146
rs665502
rs670182
rs7938677
rs1078531
rs1078532
rs893973
rs6590135
rs2874374
rs6590136
rs2015290
rs1808861
rs585926
rs585974
rs652445
rs639863
rs36015256
rs599943
rs7111751
rs601414
rs636997
rs117449068
rs10893349
rs76215945
rs624747
rs614265
rs615112
rs623432
rs622509
rs627711
rs630018
rs679601
rs10790728
rs595010
rs680926
rs681017
rs681864
rs76046954
rs593290
rs683298
rs586515
rs587062
rs688554
rs587421
rs11219971
rs687237
rs588855
rs75098275
rs658641
rs590219
rs12793744
rs655879
rs11603425
rs4936994
rs618888
rs10893350
rs4936995
rs12808899
rs12788937
rs35408135
rs647737
rs601589
rs78412049
rs77634629
rs4936996
rs4935911
rs148184827
rs34457642
rs7130811
rs1025812
rs11219974
rs61911056
rs4936997
rs4935912
rs79125907
rs35183670
rs58822854
rs12791760
rs34140247
rs12797405
rs12286346
rs61912973
rs6590139
rs117235329
rs12787799
rs12787088
rs7928369
rs4936998
rs77467703
rs76097709
rs10790729
rs61912977
rs7107770
rs2114207
rs7124337
rs7124580
rs11219978
rs79760592
rs4935913
rs73617589
rs117952463
rs7942878
rs35408472
rs35969480
rs66970478
rs77928885
rs61912980
rs61912981
rs67012209
rs35205839
rs35054925
rs34361497
rs4935914
rs4935915
rs4936999
rs4935916
rs61912983
rs34573992
rs35447666
rs35459519
rs34692341
rs61912987
rs35584166
rs10893351
rs10893352
rs12271670
rs66665027
rs11219981
rs34868999
rs34332033
rs1893186
rs1893185
rs1893184
rs1893183
rs12575959
```
