## Supplementary material for "Characterization of shared and ancestry-specific signals driving complex traits using multi-ancestry fine-mapping": susiex_nc3.cs80.cs

```
CS_ID	SNP	BP	REF_ALLELE	ALT_ALLELE	REF_FRQ	BETA	SE	-LOG10P	CS_PIP	OVRL_PIP
1	rs1940171	124633640	G,G	A,A	0.816103,0.797619	-0.0340256,-0.0359354	0.00510364,0.0106395	10.583,3.13588	0.354412	0.354422
1	rs12293670	124612932	G,G	A,A	0.649105,0.701389	-0.0317445,-0.00452158	0.0041428,0.00934051	13.7394,0.201814	0.121092	0.121987
1	rs55661361	124613957	A,A	G,G	0.649105,0.702381	-0.0317025,-0.00508874	0.0041428,0.00934946	13.7051,0.231919	0.115403	0.116235
1	rs3802901	124635144	C,C	T,T	0.819085,0.739087	-0.0342091,-0.0308506	0.00513615,0.00973436	10.5639,2.81579	0.105781	0.105792
1	rs7126463	124646163	C,C	A,A	0.819085,0.733135	-0.0339528,-0.0299624	0.00513615,0.00966419	10.4169,2.71379	0.0569718	0.0569823
1	rs6590094	124643836	T,T	C,C	0.819085,0.739087	-0.0338642,-0.0298422	0.00513615,0.00973436	10.3664,2.66315	0.052576	0.0525865
2	rs544368	124537995	C,NA	T,NA	0.107356,NA	-0.0334467,NA	0.00638686,NA	6.7868,NA	0.216619	0.216619
2	rs77838060	125026261	C,NA	T,NA	0.971173,NA	-0.0513775,NA	0.0118166,NA	4.8619,NA	0.110523	0.110523
2	rs76665705	125038049	A,NA	G,NA	0.971173,NA	-0.0511193,NA	0.0118166,NA	4.81875,NA	0.101072	0.101072
2	rs78223298	125039445	C,C	G,G	0.959245,0.931548	-0.0436917,0.00543036	0.00999958,0.016928	4.90443,0.125884	0.0529274	0.0529274
2	rs78589765	124983447	A,NA	G,NA	0.974155,NA	-0.0465475,NA	0.0124606,NA	3.72751,NA	0.0431349	0.0431349
2	rs79656914	124980244	C,NA	T,NA	0.975149,NA	-0.0471537,NA	0.0127009,NA	3.68801,NA	0.0266642	0.0266642
2	rs75363050	124988323	A,A	G,G	0.971173,0.928571	-0.0450742,-0.0244614	0.0118166,0.0165981	3.86498,0.852166	0.0232243	0.0232243
2	rs76059720	124987715	A,A	C,C	0.971173,0.927579	-0.0447197,-0.0246523	0.0118166,0.0164929	3.81242,0.869709	0.0207077	0.0207077
2	rs116783327	125028046	C,NA	A,NA	0.95328,NA	0.0314843,NA	0.0093687,NA	3.10915,NA	0.014295	0.014295
2	rs74647725	124478657	NA,G	NA,A	NA,0.983135	NA,-0.127609	NA,0.0331973	NA,3.91699	0.0116856	0.0116856
2	rs148262675	125033603	T,NA	C,NA	0.954274,NA	0.0318081,NA	0.00946506,NA	3.10915,NA	0.0108876	0.0108876
2	rs116323742	125030835	T,NA	C,NA	0.954274,NA	0.0316198,NA	0.00946506,NA	3.07794,NA	0.0101566	0.0101566
2	rs117569088	124290018	NA,T	NA,C	NA,0.991071	NA,-0.148984	NA,0.0454422	NA,2.9815	0.00932928	0.00932928
2	rs142738110	124467178	NA,T	NA,C	NA,0.983135	NA,-0.12382	NA,0.0331973	NA,3.71757	0.00809879	0.00809879
2	rs78510879	125046603	A,NA	G,NA	0.951292,NA	0.0291865,NA	0.00918509,NA	2.82828,NA	0.00696779	0.00696779
2	rs7126818	124461110	NA,G	NA,A	NA,0.986111	NA,-0.134137	NA,0.0365264	NA,3.61915	0.0060865	0.0060865
2	rs78795068	125045957	C,NA	G,NA	0.951292,NA	0.0287395,NA	0.00918509,NA	2.75587,NA	0.00591945	0.00591945
2	rs117727732	124466091	NA,A	NA,G	NA,0.983135	NA,-0.120352	NA,0.0331973	NA,3.53975	0.00585247	0.00585247
2	rs147386187	124467477	NA,A	NA,G	NA,0.983135	NA,-0.120174	NA,0.0331973	NA,3.53076	0.00575746	0.00575746
2	rs7925879	124740691	G,G	A,A	0.287276,0.603175	-0.0139431,0.0202387	0.00436947,0.00873739	2.84841,1.6874	0.00531361	0.00531361
2	rs12420309	124596996	A,NA	G,NA	0.907555,NA	0.0313737,NA	0.00682591,NA	5.36641,NA	0.00446365	0.00446365
2	rs78136034	125077387	C,NA	T,NA	0.963221,NA	0.0328839,NA	0.0105045,NA	2.75813,NA	0.00437858	0.00437858
2	rs11600802	125039952	T,T	C,C	0.729622,0.901786	-0.0169518,0.000501863	0.00445148,0.0143636	3.85378,0.0122767	0.00422438	0.00422438
2	rs140091259	124278146	NA,G	NA,A	NA,0.991071	NA,-0.137246	NA,0.0454422	NA,2.59758	0.00421173	0.00421173
2	rs11822686	124468694	G,G	A,A	0.982107,0.877976	-0.0225699,-0.0401948	0.014915,0.0130599	0.885322,2.68072	0.00378536	0.00378536
2	rs3923890	124740410	T,T	A,A	0.28827,0.604167	-0.0130943,0.0205459	0.00436498,0.00874115	2.56846,1.72702	0.00367478	0.00367478
2	rs4635093	124759644	G,G	T,T	0.689861,0.602183	-0.00904236,0.0218319	0.00427445,0.00873368	1.46354,1.90559	0.00362544	0.00362544
2	rs734434	125018740	G,G	A,A	0.39662,0.610119	-0.0152003,-0.00435793	0.00404163,0.00876455	3.7714,0.208287	0.00356964	0.00356964
2	rs12226648	124470389	C,C	G,G	0.982107,0.877976	-0.0232663,-0.0395876	0.014915,0.0130599	0.925264,2.61341	0.00356198	0.00356198
2	rs11219726	124466751	G,G	A,A	0.981113,0.875992	-0.0231398,-0.0378841	0.0145245,0.0129696	0.954187,2.45726	0.00353964	0.00353964
2	rs9666844	125020687	A,A	G,G	0.397614,0.619048	-0.0151938,-0.00344009	0.00403991,0.0088025	3.7714,0.157429	0.00348019	0.00348019
2	rs7108303	125026918	C,C	T,T	0.909543,0.822421	0.0248638,-0.00461046	0.00689297,0.0111856	3.50918,0.167357	0.00302694	0.00302694
2	rs11825103	124475675	G,G	T,T	0.982107,0.877976	-0.0233317,-0.0388262	0.014915,0.0130599	0.929062,2.53023	0.00301077	0.00301077
2	rs570483	124696112	G,G	A,A	0.359841,0.65873	-0.0124005,0.0184271	0.00411946,0.00901572	2.58328,1.38759	0.00294517	0.00294517
2	rs10893277	124480049	C,C	A,A	0.982107,0.878968	-0.0246287,-0.037592	0.014915,0.0131059	1.00576,2.38443	0.00262482	0.00262482
2	rs7119570	124475020	G,G	T,T	0.982107,0.877976	-0.024977,-0.037089	0.014915,0.0130599	1.02684,2.34559	0.00249663	0.00249663
2	rs7116844	124471077	G,G	C,C	0.982107,0.881944	-0.0214553,-0.040053	0.014915,0.0132476	0.823065,2.60215	0.00248343	0.00248343
2	rs7933204	124747837	A,A	G,G	0.308151,0.572421	-0.0116615,0.0202886	0.00428205,0.00864047	2.18961,1.72423	0.00245175	0.00245175
2	rs10893336	125023928	C,C	A,A	0.397614,0.625	-0.0148295,-0.000539298	0.00403991,0.00882973	3.61647,0.0216837	0.00235925	0.00235925
2	rs1783883	124687618	C,C	T,T	0.337972,0.615079	-0.0136061,0.0154722	0.00417985,0.0087852	2.94566,1.10674	0.0023146	0.0023146
2	rs118040900	124939729	G,NA	C,NA	0.964215,NA	0.0292934,NA	0.0106439,NA	2.22761,NA	0.00230305	0.00230305
2	rs117843689	125068350	C,NA	T,NA	0.985089,NA	0.0541984,NA	0.0163138,NA	3.04915,NA	0.00225821	0.00225821
2	rs11219737	124482333	T,T	C,C	0.982107,0.877976	-0.0254727,-0.0363546	0.014915,0.0130599	1.05718,2.26966	0.00217063	0.00217063
2	rs7123109	125027108	A,A	G,G	0.909543,0.822421	0.0242098,-0.00422517	0.00689297,0.0111856	3.35229,0.151423	0.00214596	0.00214596
2	rs12574048	125009143	A,A	G,G	0.920477,0.757937	-0.0224981,-0.0111403	0.0073078,0.00997981	2.68206,0.577902	0.00214547	0.00214547
2	rs7122628	125026988	T,T	A,A	0.909543,0.822421	0.0241693,-0.00422517	0.00689297,0.0111856	3.34269,0.151423	0.00210338	0.00210338
2	rs117539210	124656128	A,NA	G,NA	0.961233,NA	0.0353425,NA	0.0102422,NA	3.25246,NA	0.00209288	0.00209288
2	rs7126999	125027810	C,C	G,G	0.909543,0.822421	0.0241693,-0.00387057	0.00689297,0.0111856	3.34269,0.137082	0.00207482	0.00207482
2	rs7112630	125027848	C,C	T,T	0.909543,0.822421	0.0241693,-0.00377573	0.00689297,0.0111856	3.34269,0.133299	0.00206758	0.00206758
2	rs7127399	124461274	A,A	G,G	0.690855,0.602183	-0.0149046,-0.0238719	0.00427824,0.00873368	3.30599,2.20273	0.00206119	0.00206119
2	rs7126684	124460994	NA,G	NA,A	NA,0.984127	NA,-0.112267	NA,0.0342017	NA,2.9876	0.00205666	0.00205666
2	rs73016370	124767125	A,A	G,G	0.902585,0.794643	-0.014775,0.0231926	0.00666778,0.0105819	1.57349,1.54669	0.00203341	0.00203341
2	rs117651246	125050224	G,NA	C,NA	0.984095,NA	0.053888,NA	0.0158037,NA	3.18706,NA	0.00201573	0.00201573
2	rs11219938	125039978	T,T	C,C	0.725646,0.886905	-0.0156468,-0.00256806	0.0044312,0.0134972	3.38309,0.071041	0.0019932	0.0019932
2	rs12293051	125027378	A,A	T,T	0.909543,0.822421	0.0240387,-0.00415973	0.00689297,0.0111856	3.31185,0.148753	0.00196721	0.00196721
2	rs4078313	124766128	G,G	A,A	0.666004,0.546627	-0.00729118,0.0223556	0.00419209,0.00858677	1.08625,2.0349	0.00196427	0.00196427
2	rs7123127	125027232	T,T	C,C	0.909543,0.820437	0.0240837,-0.00406468	0.00689297,0.0111371	3.32247,0.145612	0.00195836	0.00195836
2	rs588991	124685541	G,G	A,A	0.336978,0.618056	-0.0129963,0.0159234	0.00418287,0.00879811	2.72359,1.15294	0.00190334	0.00190334
2	rs6590109	124759048	A,A	G,G	0.314115,0.60119	-0.0109924,0.0184768	0.00425961,0.00873	2.00601,1.46465	0.00185917	0.00185917
```
