## Supplementary material for "Characterization of shared and ancestry-specific signals driving complex traits using multi-ancestry fine-mapping": susiex_nc3.cs80.snp

```
BP	SNP	PIP(CS1)	LogBF(CS1,Pop1)	LogBF(CS1,Pop2)	PIP(CS2)	LogBF(CS2,Pop1)	LogBF(CS2,Pop2)
124113002	rs2466664	4.35031e-13	-0.47125	-0.365417	5.21621e-05	-0.840883	-0.311941
124113123	rs3109809	5.61708e-13	-0.359991	-0.221113	6.75757e-05	-0.729823	-0.164107
124113181	rs2466663	4.35031e-13	-0.47125	-0.365417	5.21621e-05	-0.840883	-0.311941
124113305	rs17128588	2.4546e-13	-2.29525e-10	-1.40895	4.06408e-05	-2.29525e-10	-1.40241
124113562	rs2512273	4.35031e-13	-0.47125	-0.365417	5.21621e-05	-0.840883	-0.311941
124113590	rs2512270	4.35031e-13	-0.47125	-0.365417	5.21621e-05	-0.840883	-0.311941
124113690	rs2512267	8.313e-14	-1.60636	-0.885321	1.04816e-05	-1.97149	-0.786064
124113760	rs74647190	3.38587e-13	-2.29525e-10	-1.0873	5.46416e-05	-2.29525e-10	-1.10638
124113769	rs2512262	1.44436e-13	-0.725864	-1.21338	1.86613e-05	-1.01964	-1.16109
124114107	rs2512224	4.35031e-13	-0.47125	-0.365417	5.21621e-05	-0.840883	-0.311941
124114243	rs2512217	4.35031e-13	-0.47125	-0.365417	5.21621e-05	-0.840883	-0.311941
124114286	rs2466661	4.35031e-13	-0.47125	-0.365417	5.21621e-05	-0.840883	-0.311941
124114644	rs11219526	2.93284e-13	-0.927694	-0.303248	4.73146e-05	-0.846484	-0.403876
124114717	rs2512307	4.24196e-13	-0.496471	-0.365417	5.15818e-05	-0.85207	-0.311941
124114873	rs149212836	2.05811e-13	-1.58513	-2.88273e-10	3.48102e-05	-1.55727	-2.88273e-10
124115001	rs17771860	2.95516e-13	-0.927694	-0.295667	4.76579e-05	-0.846484	-0.396647
124115143	rs2466660	4.35031e-13	-0.47125	-0.365417	5.21621e-05	-0.840883	-0.311941
124115334	rs17128611	1.12153e-13	-1.9878	-0.204429	2.06756e-05	-2.02202	-0.0561989
124115370	rs2512276	4.37151e-13	-0.450946	-0.38086	5.18635e-05	-0.823114	-0.33545
124115494	rs11219527	4.35031e-13	-0.47125	-0.365417	5.21621e-05	-0.840883	-0.311941
124115550	rs2466659	4.43954e-13	-0.450946	-0.365417	5.30972e-05	-0.823114	-0.311941
124115560	rs11219528	4.43954e-13	-0.450946	-0.365417	5.30972e-05	-0.823114	-0.311941
124115616	rs148348598	2.45685e-13	-2.29525e-10	-1.40804	4.07279e-05	-2.29525e-10	-1.40027
124115634	rs12289384	4.04862e-13	-0.551185	-0.357352	4.90497e-05	-0.910673	-0.303672
124115725	rs12276326	4.04862e-13	-0.551185	-0.357352	4.90497e-05	-0.910673	-0.303672
124115733	rs76280891	2.28966e-13	-0.592076	-0.886435	4.05872e-05	-0.574536	-0.82919
124115937	rs12785484	4.25038e-12	2.55441	-1.11173	0.000385984	1.97555	-1.12693
124116898	rs10790658	3.90222e-12	2.45235	-1.09513	0.000339197	1.81482	-1.09542
124117017	rs2466638	4.04862e-13	-0.551185	-0.357352	4.90497e-05	-0.910673	-0.303672
124117267	rs2512231	2.28159e-13	-0.592076	-0.889965	4.04366e-05	-0.574536	-0.832908
124117441	rs2512232	4.08153e-13	-0.551185	-0.349257	4.94584e-05	-0.910673	-0.295374
124117447	rs12419489	2.456e-13	-2.29525e-10	-1.40838	4.06967e-05	-2.29525e-10	-1.40103
124117516	rs2466639	2.25979e-13	-0.577355	-0.914288	4.00785e-05	-0.559726	-0.856613
124117521	rs2512233	2.25979e-13	-0.577355	-0.914288	4.00785e-05	-0.559726	-0.856613
124117562	rs12363393	4.16834e-12	2.49585	-1.07267	0.000323249	1.77024	-1.099
124117593	rs2466640	4.08153e-13	-0.551185	-0.349257	4.94584e-05	-0.910673	-0.295374
124117674	rs2512234	4.08153e-13	-0.551185	-0.349257	4.94584e-05	-0.910673	-0.295374
124117728	rs2512235	4.11344e-13	-0.553785	-0.33887	5.11684e-05	-0.895175	-0.276883
124117729	rs2466641	4.11344e-13	-0.553785	-0.33887	5.11684e-05	-0.895175	-0.276883
124117897	rs2512236	4.11483e-13	-0.551185	-0.341132	4.98721e-05	-0.910673	-0.287045
124118020	rs2466642	7.98666e-14	-1.65419	-0.877535	1.03744e-05	-1.99027	-0.777577
124118080	rs11219530	3.93787e-12	2.45235	-1.08604	0.000342294	1.81482	-1.08633
124118251	rs76475393	6.54757e-14	-1.96902	-0.761389	8.59064e-06	-2.04418	-0.912323
124118266	rs2466643	4.01954e-13	-0.602846	-0.3129	4.83222e-05	-0.972644	-0.256644
124118269	rs2466644	3.9866e-13	-0.602846	-0.321129	4.79162e-05	-0.972644	-0.265082
124118578	rs11219532	2.99631e-13	-0.943688	-0.265844	4.82275e-05	-0.863051	-0.368198
124118631	rs2466645	4.11483e-13	-0.551185	-0.341132	4.98721e-05	-0.910673	-0.287045
124118817	rs10893188	5.98917e-14	-1.94606	-0.873491	8.00686e-06	-2.04036	-0.986521
124118986	rs79573026	2.43012e-13	-0.592076	-0.826899	4.32101e-05	-0.574536	-0.76657
124118988	rs7946143	4.19708e-13	-0.531394	-0.341132	5.07401e-05	-0.893418	-0.287045
124119141	rs7946063	4.14853e-13	-0.551185	-0.332976	5.02907e-05	-0.910673	-0.278686
124119203	rs77517923	6.31526e-14	-1.96902	-0.797515	8.5357e-06	-2.04418	-0.918738
124119298	rs11219533	4.02859e-12	2.48872	-1.09963	0.000349248	1.84852	-1.09991
124119351	rs11219534	3.95601e-12	2.45235	-1.08144	0.00034387	1.81482	-1.08173
124119512	rs10893189	4.14853e-13	-0.551185	-0.332976	5.02907e-05	-0.910673	-0.278686
124119565	rs11219535	4.0752e-12	2.48203	-1.08144	0.000327877	1.76719	-1.08173
124119766	rs2466702	4.14853e-13	-0.551185	-0.332976	5.02907e-05	-0.910673	-0.278686
124119917	rs2466703	4.05979e-13	-0.572808	-0.332976	4.93525e-05	-0.929505	-0.278686
124120058	rs2466704	2.46616e-13	-0.577355	-0.826899	4.38547e-05	-0.559726	-0.76657
124120202	rs10893190	6.48519e-14	-1.97767	-0.762306	8.80344e-06	-2.04488	-0.887154
124120302	rs2512239	7.86061e-14	-1.63364	-0.913994	9.9406e-06	-1.98241	-0.828144
124120338	rs2512240	2.46616e-13	-0.577355	-0.826899	4.38547e-05	-0.559726	-0.76657
124120821	rs12099154	3.04462e-13	-0.927694	-0.265844	4.90331e-05	-0.846484	-0.368198
124121199	rs4268525	4.14853e-13	-0.551185	-0.332976	5.02907e-05	-0.910673	-0.278686
124121402	rs2466706	4.08153e-13	-0.551185	-0.349257	4.94584e-05	-0.910673	-0.295374
124121469	rs10893191	4.52239e-12	2.59024	-1.08553	0.000348432	1.85681	-1.11054
124121853	rs2512241	4.31658e-13	-0.511474	-0.332976	5.20632e-05	-0.876035	-0.278686
124122019	rs2512242	4.05047e-13	-0.59233	-0.315752	4.93854e-05	-0.94649	-0.261034
124122022	rs2466707	3.98824e-13	-0.551185	-0.37238	5.01259e-05	-0.910673	-0.281969
124122103	rs2466708	4.09868e-13	-0.496735	-0.399514	4.97625e-05	-0.85211	-0.347807
124122107	rs2512243	4.06642e-13	-0.496735	-0.407417	4.93609e-05	-0.85211	-0.355911
124122285	rs2512244	4.26623e-13	-0.531394	-0.324791	5.1597e-05	-0.893418	-0.270297
124122331	rs2466709	4.23145e-13	-0.531394	-0.332976	5.1166e-05	-0.893418	-0.278686
124122574	rs2512246	4.35206e-13	-0.511474	-0.324791	5.25018e-05	-0.876035	-0.270297
124122631	rs2466710	2.23517e-13	-0.60526	-0.897339	3.9595e-05	-0.587799	-0.840678
124123000	rs17128692	2.45822e-13	-2.29525e-10	-1.40748	4.07757e-05	-2.29525e-10	-1.39909
124123015	rs2466711	4.26623e-13	-0.531394	-0.324791	5.1597e-05	-0.893418	-0.270297
124123062	rs2466712	4.35206e-13	-0.511474	-0.324791	5.25018e-05	-0.876035	-0.270297
124123105	rs11219536	2.99631e-13	-0.943688	-0.265844	4.82275e-05	-0.863051	-0.368198
124123655	rs78113001	2.45822e-13	-2.29525e-10	-1.40748	4.07757e-05	-2.29525e-10	-1.39909
124123684	rs138069467	4.60737e-13	-0.779257	-2.88273e-10	4.23113e-05	-1.36213	-2.88273e-10
124124052	rs2466713	4.35206e-13	-0.511474	-0.324791	5.25018e-05	-0.876035	-0.270297
124124103	rs2466714	4.35206e-13	-0.511474	-0.324791	5.25018e-05	-0.876035	-0.270297
124124221	rs12422202	2.45785e-13	-2.29525e-10	-1.40763	4.07632e-05	-2.29525e-10	-1.3994
124124299	rs2466715	2.19514e-13	-0.619837	-0.900833	3.88751e-05	-0.602465	-0.84436
124124455	rs2466716	3.81046e-13	-0.653413	-0.315752	4.68346e-05	-0.999523	-0.261034
124124483	rs11599947	4.58547e-12	2.59024	-1.07168	0.000353102	1.85681	-1.09723
124124713	rs75767498	2.5906e-13	-2.29525e-10	-1.35502	4.08749e-05	-2.29525e-10	-1.39666
124124775	rs4556547	4.41996e-12	2.55348	-1.07168	0.000341393	1.82308	-1.09723
124124859	rs2466717	4.36822e-13	-0.491426	-0.341132	5.25419e-05	-0.858523	-0.287045
124124924	rs12224218	3.24421e-13	-0.8642	-0.265844	5.23644e-05	-0.780754	-0.368198
124125127	rs2466718	4.44019e-13	-0.491426	-0.324791	5.34293e-05	-0.858523	-0.270297
124125141	rs2512247	4.35206e-13	-0.511474	-0.324791	5.25018e-05	-0.876035	-0.270297
124125213	rs11606880	4.23578e-12	2.52019	-1.08095	0.000328191	1.79255	-1.10613
124125249	rs2512248	4.404e-13	-0.491426	-0.332976	5.29829e-05	-0.858523	-0.278686
124125354	rs2466719	4.404e-13	-0.491426	-0.332976	5.29829e-05	-0.858523	-0.278686
124125709	rs78811786	3.39923e-13	-2.29525e-10	-1.08337	5.74794e-05	-2.29525e-10	-1.05575
124125733	rs2512196	4.404e-13	-0.491426	-0.332976	5.29829e-05	-0.858523	-0.278686
124125838	rs2466720	4.49375e-13	-0.47125	-0.332976	5.39259e-05	-0.840883	-0.278686
124125895	rs2466721	4.49375e-13	-0.47125	-0.332976	5.39259e-05	-0.840883	-0.278686
124126219	rs10502286	3.26932e-13	-0.8642	-0.258132	5.27512e-05	-0.780754	-0.360838
124126351	rs2512194	4.49375e-13	-0.47125	-0.332976	5.39259e-05	-0.840883	-0.278686
124126451	rs2512193	7.53227e-14	-1.67994	-0.910366	9.92998e-06	-1.99963	-0.811989
124126530	rs11219538	6.22626e-14	-1.9616	-0.819127	8.38023e-06	-2.04323	-0.938074
124126586	rs2466723	4.49375e-13	-0.47125	-0.332976	5.39259e-05	-0.840883	-0.278686
124126693	rs2512192	2.10973e-13	-0.648764	-0.911589	3.73342e-05	-0.631568	-0.8557
124126721	rs2466724	4.45725e-13	-0.47125	-0.341132	5.3477e-05	-0.840883	-0.287045
124127130	rs142493078	1.391e-13	-1.97689	-2.88273e-10	4.0797e-05	-1.39857	-2.88273e-10
124127313	rs2512191	7.34491e-14	-1.66717	-0.948319	9.55607e-06	-1.99506	-0.854944
124127373	rs2466681	4.45725e-13	-0.47125	-0.341132	5.3477e-05	-0.840883	-0.287045
124127426	rs2466680	5.38717e-13	-0.281763	-0.341132	6.31602e-05	-0.67446	-0.287045
124127954	rs2512190	4.45725e-13	-0.47125	-0.341132	5.3477e-05	-0.840883	-0.287045
124128175	rs2466679	4.45725e-13	-0.47125	-0.341132	5.3477e-05	-0.840883	-0.287045
124128337	rs2466677	7.48994e-14	-1.64762	-0.948319	9.6258e-06	-1.98779	-0.854944
124128533	rs2466676	4.54868e-13	-0.450946	-0.341132	5.44357e-05	-0.823114	-0.287045
124128664	rs2466675	4.54868e-13	-0.450946	-0.341132	5.44357e-05	-0.823114	-0.287045
124128926	rs10502285	2.45942e-13	-2.29525e-10	-1.40699	4.08156e-05	-2.29525e-10	-1.39811
124129320	rs2466674	4.64258e-13	-0.430513	-0.341132	5.54187e-05	-0.805217	-0.287045
124129347	rs2512186	4.64258e-13	-0.430513	-0.341132	5.54187e-05	-0.805217	-0.287045
124129506	rs2512185	4.70067e-13	-0.409953	-0.349257	5.59587e-05	-0.787191	-0.295374
124129518	rs12807551	4.32476e-12	2.55521	-1.09518	0.000372952	1.91016	-1.09588
124130019	rs4935875	4.10407e-12	2.484	-1.07635	0.000372063	1.88853	-1.07664
124130022	rs2466673	4.69093e-13	-0.412026	-0.349257	5.72272e-05	-0.764775	-0.295374
124130127	rs2466672	4.70067e-13	-0.409953	-0.349257	5.59587e-05	-0.787191	-0.295374
124130448	rs2512184	4.87053e-13	-0.366359	-0.357352	5.76613e-05	-0.74892	-0.303672
124130761	rs2466671	4.76024e-13	-0.389264	-0.357352	5.65129e-05	-0.769038	-0.303672
124130764	rs2512183	7.25051e-14	-1.69311	-0.935321	9.60496e-06	-2.0042	-0.840701
124130838	rs2512182	7.19277e-14	-1.68624	-0.950185	9.36672e-06	-2.00184	-0.868179
124130879	rs2512181	4.76024e-13	-0.389264	-0.357352	5.65129e-05	-0.769038	-0.303672
124130949	rs2466670	4.79272e-13	-0.389264	-0.350552	5.73685e-05	-0.769038	-0.288646
124130982	rs11219541	4.25379e-12	2.52191	-1.07843	0.000369468	1.87928	-1.07439
124131033	rs2954986	4.76024e-13	-0.389264	-0.357352	5.65129e-05	-0.769038	-0.303672
124131062	rs2954985	4.79893e-13	-0.389264	-0.349257	5.69838e-05	-0.769038	-0.295374
124131479	rs2466669	4.76024e-13	-0.389264	-0.357352	5.65129e-05	-0.769038	-0.303672
124131539	rs2512180	4.80365e-13	-0.388282	-0.349257	5.77449e-05	-0.75577	-0.295374
124131594	rs2512179	4.91498e-13	-0.36537	-0.349257	5.89245e-05	-0.735549	-0.295374
124131822	rs2512178	4.79893e-13	-0.389264	-0.349257	5.69838e-05	-0.769038	-0.295374
124132094	rs66595435	3.7989e-13	-0.847633	-0.12457	6.09688e-05	-0.763614	-0.233203
124132347	rs2512177	5.74775e-13	-0.216974	-0.341132	6.68776e-05	-0.61727	-0.287045
124132837	rs118128984	1.48467e-13	-1.91173	-2.88273e-10	2.725e-05	-1.80212	-2.88273e-10
124133099	rs2512176	7.24054e-14	-1.68624	-0.943565	9.43426e-06	-2.00184	-0.860995
124133238	rs2512175	9.83578e-13	0.209592	-0.23048	0.000121228	-0.191568	-0.117936
124133637	rs117357055	1.61116e-13	-1.82996	-2.88273e-10	2.21769e-05	-2.00813	-2.88273e-10
124133907	rs11219543	4.79893e-13	-0.389264	-0.349257	5.69838e-05	-0.769038	-0.295374
124134030	rs12574995	5.01411e-13	-0.345402	-0.349257	5.92229e-05	-0.730497	-0.295374
124134117	rs118180783	2.46118e-13	-2.29525e-10	-1.40627	4.08711e-05	-2.29525e-10	-1.39675
124134245	rs2512172	4.97873e-13	-0.352483	-0.349257	5.7112e-05	-0.76679	-0.295374
124134268	rs2512170	4.97873e-13	-0.352483	-0.349257	5.7112e-05	-0.76679	-0.295374
124134317	rs2512169	5.12095e-13	-0.324317	-0.349257	6.03318e-05	-0.711946	-0.295374
124134350	rs2466635	5.16273e-13	-0.324317	-0.341132	6.08363e-05	-0.711946	-0.287045
124134552	rs2466636	5.16273e-13	-0.324317	-0.341132	6.08363e-05	-0.711946	-0.287045
124134686	rs7931968	5.17055e-12	2.71033	-1.07168	0.000404204	1.99197	-1.09723
124134743	rs2466637	5.58404e-13	-0.281763	-0.30524	6.50059e-05	-0.67446	-0.258241
124134993	rs141886948	2.46163e-13	-2.29525e-10	-1.40609	4.08851e-05	-2.29525e-10	-1.39641
124135009	rs2512168	5.20501e-13	-0.324317	-0.332976	6.1347e-05	-0.711946	-0.278686
124135140	rs62622835	4.25522e-13	-0.858769	-2.88273e-10	7.31784e-05	-0.814278	-2.88273e-10
124135215	rs11219544	5.87568e-14	-2.00975	-0.828924	8.32004e-06	-2.04169	-0.946826
124135438	rs2512167	5.20501e-13	-0.324317	-0.332976	6.1347e-05	-0.711946	-0.278686
124135481	rs2466701	5.3166e-13	-0.303104	-0.332976	6.25037e-05	-0.693267	-0.278686
124135516	rs141463061	3.5757e-13	-1.03275	-2.88273e-10	3.52551e-05	-1.54457	-2.88273e-10
124135662	rs2512166	1.69479e-13	-0.850312	-0.929043	2.99241e-05	-0.834401	-0.874114
124135677	rs10893192	5.99225e-14	-2.00877	-0.810261	8.45748e-06	-2.04198	-0.930147
124135957	rs11823601	2.46214e-13	-2.29525e-10	-1.40588	4.09007e-05	-2.29525e-10	-1.39603
124135989	rs2466700	4.88909e-13	-0.363155	-0.356753	5.75457e-05	-0.743778	-0.310821
124136028	rs2512165	5.27919e-13	-0.30201	-0.341132	6.01905e-05	-0.72262	-0.287045
124136031	rs2466699	5.21067e-13	-0.323229	-0.332976	5.95847e-05	-0.741094	-0.278686
124136098	rs78479561	2.46262e-13	-2.29525e-10	-1.40569	4.09151e-05	-2.29525e-10	-1.39568
124136108	rs17128791	2.46866e-13	-2.29525e-10	-1.40324	4.10782e-05	-2.29525e-10	-1.3917
124136123	rs117961189	2.46262e-13	-2.29525e-10	-1.40569	4.09151e-05	-2.29525e-10	-1.39568
124136223	rs2512164	5.20501e-13	-0.324317	-0.332976	6.1347e-05	-0.711946	-0.278686
124136270	rs2512163	5.09641e-13	-0.345402	-0.332976	6.02194e-05	-0.730497	-0.278686
124136272	rs2466698	7.47465e-14	-1.68624	-0.911744	9.87923e-06	-2.00184	-0.814908
124136406	rs2512162	5.09641e-13	-0.345402	-0.332976	6.02194e-05	-0.730497	-0.278686
124136439	rs11219545	6.13056e-14	-2.00778	-0.788437	8.62195e-06	-2.04226	-0.910605
124136739	rs11219546	6.30849e-14	-2.02149	-0.74611	9.00771e-06	-2.03651	-0.872592
124137088	rs4245050	5.0965e-12	2.69123	-1.067	0.000389145	1.9495	-1.09273
124137096	rs2512161	5.09641e-13	-0.345402	-0.332976	6.02194e-05	-0.730497	-0.278686
124137435	rs3109811	7.3777e-14	-1.69929	-0.911744	9.83534e-06	-2.00629	-0.814908
124137483	rs111377775	1.3213e-13	-2.0283	-2.88273e-10	2.21876e-05	-2.00764	-2.88273e-10
124137791	rs2466697	5.09641e-13	-0.345402	-0.332976	6.02194e-05	-0.730497	-0.278686
124137824	rs17128801	2.46311e-13	-2.29525e-10	-1.40549	4.09297e-05	-2.29525e-10	-1.39532
124137873	rs138359145	2.54585e-13	-1.37245	-2.88273e-10	4.02883e-05	-1.41112	-2.88273e-10
124137934	rs7130169	5.0965e-12	2.69123	-1.067	0.000389145	1.9495	-1.09273
124137953	rs2466696	5.09641e-13	-0.345402	-0.332976	6.02194e-05	-0.730497	-0.278686
124137999	rs2466695	5.09641e-13	-0.345402	-0.332976	6.02194e-05	-0.730497	-0.278686
124138171	rs2512198	5.20501e-13	-0.324317	-0.332976	6.1347e-05	-0.711946	-0.278686
124138387	rs2466694	5.09641e-13	-0.345402	-0.332976	6.02194e-05	-0.730497	-0.278686
124138392	rs11599989	1.35916e-13	-2.00005	-2.88273e-10	2.44005e-05	-1.91258	-2.88273e-10
124138515	rs139089641	2.46262e-13	-2.29525e-10	-1.40569	4.09151e-05	-2.29525e-10	-1.39568
124138560	rs74958096	2.46361e-13	-2.29525e-10	-1.40529	4.09444e-05	-2.29525e-10	-1.39496
124138699	rs2466693	7.32297e-14	-1.69311	-0.925376	9.71008e-06	-2.0042	-0.829816
124138860	rs2466692	5.09641e-13	-0.345402	-0.332976	6.02194e-05	-0.730497	-0.278686
124139028	rs3133314	5.09641e-13	-0.345402	-0.332976	6.02194e-05	-0.730497	-0.278686
124139065	rs113859901	3.20796e-13	-1.14128	-2.88273e-10	3.24436e-05	-1.62767	-2.88273e-10
124139078	rs2512199	1.83829e-13	-0.708107	-0.989975	3.12274e-05	-0.761591	-0.904292
124139131	rs150028836	2.31361e-12	0.83448	-2.88273e-10	0.000958076	1.75775	-2.88273e-10
124139644	rs2466691	5.09641e-13	-0.345402	-0.332976	6.02194e-05	-0.730497	-0.278686
124139659	rs2512200	5.27826e-13	-0.345402	-0.297916	6.2738e-05	-0.730497	-0.237714
124140034	rs2466690	5.03173e-13	-0.366359	-0.324791	5.96182e-05	-0.74892	-0.270297
124140201	rs2466689	1.72553e-13	-0.708107	-1.05327	2.91249e-05	-0.761591	-0.973996
124140263	rs10893193	4.62874e-12	2.59024	-1.06229	0.000356306	1.85681	-1.08819
124140376	rs74480991	1.71268e-13	-1.76886	-2.88273e-10	6.97042e-05	-0.862918	-2.88273e-10
124140463	rs2466688	7.64067e-14	-1.65419	-0.921824	9.88466e-06	-1.99027	-0.825929
124140466	rs4936912	4.46167e-12	2.55348	-1.06229	0.000344491	1.82308	-1.08819
124140623	rs2512202	7.66547e-14	-1.65419	-0.918583	9.91976e-06	-1.99027	-0.822385
124140761	rs2466687	5.18495e-13	-0.345402	-0.315752	6.12919e-05	-0.730497	-0.261034
124140779	rs2466686	7.43214e-14	-1.70543	-0.898259	9.96097e-06	-2.00832	-0.80018
124140829	rs2512203	5.22132e-13	-0.345402	-0.308763	6.15984e-05	-0.730497	-0.256045
124141071	rs2466685	4.58651e-13	-0.389264	-0.394531	5.48581e-05	-0.769038	-0.333392
124141130	rs2512204	4.89475e-13	-0.312673	-0.406078	5.8398e-05	-0.686258	-0.353639
124141149	rs2512205	4.83809e-13	-0.324317	-0.406078	5.69169e-05	-0.711946	-0.353639
124141429	rs2466684	5.16336e-13	-0.35028	-0.315047	5.99451e-05	-0.744241	-0.269509
124141524	rs2512206	5.20501e-13	-0.324317	-0.332976	6.1347e-05	-0.711946	-0.278686
124141725	rs2466683	7.69104e-14	-1.64762	-0.921824	9.90919e-06	-1.98779	-0.825929
124141780	rs74745191	2.46412e-13	-2.29525e-10	-1.40508	4.09593e-05	-2.29525e-10	-1.3946
124141956	rs75834553	2.46412e-13	-2.29525e-10	-1.40508	4.09593e-05	-2.29525e-10	-1.3946
124142019	rs77227626	2.46412e-13	-2.29525e-10	-1.40508	4.09593e-05	-2.29525e-10	-1.3946
124142047	rs11219547	6.32225e-14	-1.99467	-0.770753	8.73936e-06	-2.0446	-0.89474
124142531	rs10893194	4.33608e-12	2.52019	-1.05755	0.000335661	1.79255	-1.08363
124142711	rs7120833	3.68567e-13	-0.814147	-0.188316	5.93847e-05	-0.728981	-0.294161
124142929	rs79077459	2.46469e-13	-2.29525e-10	-1.40485	4.09759e-05	-2.29525e-10	-1.39419
124143151	rs146645396	5.29198e-13	-2.29525e-10	-0.640723	8.62635e-05	-2.29525e-10	-0.649772
124143383	rs2512208	4.91779e-13	-0.389264	-0.324791	5.84309e-05	-0.769038	-0.270297
124143674	rs12049867	6.5025e-14	-2.01988	-0.71743	9.23488e-06	-2.03743	-0.846757
124143803	rs17128816	2.45869e-13	-2.29525e-10	-1.40729	4.0863e-05	-2.29525e-10	-1.39695
124143868	rs78298075	2.45236e-13	-2.29525e-10	-1.40986	4.05726e-05	-2.29525e-10	-1.40409
124143906	rs6590052	6.34316e-14	-1.99697	-0.76515	8.78565e-06	-2.04435	-0.889708
124143967	rs2466682	1.65966e-13	-0.850783	-0.949521	2.92699e-05	-0.834875	-0.895742
124144184	rs77143753	6.24541e-14	-2.01168	-0.765975	8.80812e-06	-2.04106	-0.890449
124144206	rs2512210	1.44298e-13	-1.0044	-0.935805	2.66526e-05	-0.943038	-0.881253
124144266	rs11219548	1.24253e-11	2.97671	-0.461301	0.000654442	1.9532	-0.576598
124144395	rs146121983	2.45558e-13	-2.29525e-10	-1.40855	4.07431e-05	-2.29525e-10	-1.39989
124144464	rs77307659	2.45236e-13	-2.29525e-10	-1.40986	4.05726e-05	-2.29525e-10	-1.40409
124144580	rs3109810	1.68752e-13	-0.837458	-0.946194	2.97697e-05	-0.821463	-0.892226
124144670	rs10893195	5.83565e-13	-0.192151	-0.350778	6.1011e-05	-0.646353	-0.349771
124144679	rs4486637	7.52778e-14	-1.67916	-0.911744	9.90377e-06	-1.99936	-0.814908
124144787	rs11219549	6.73711e-14	-1.98141	-0.720462	9.14001e-06	-2.04503	-0.849491
124144899	rs112253578	1.65966e-13	-0.850783	-0.949521	2.92699e-05	-0.834875	-0.895742
124144910	rs12362996	6.60516e-14	-2.01779	-0.703862	9.72679e-06	-2.02531	-0.806982
124145376	rs2466634	1.67154e-13	-0.850312	-0.942855	2.94908e-05	-0.834401	-0.888699
124145399	rs2512211	1.71645e-13	-0.823804	-0.942855	3.02883e-05	-0.807718	-0.888699
124145616	rs7103273	6.52053e-14	-1.96672	-0.767821	8.76837e-06	-2.04392	-0.892108
124145693	rs11219550	5.12236e-12	2.65745	-1.02816	0.000390015	1.91848	-1.05948
124145809	rs2466632	1.72478e-13	-0.722144	-1.03967	2.93393e-05	-0.775343	-0.952907
124146042	rs7103798	1.41585e-13	-1.00133	-0.957861	2.89468e-05	-0.771506	-0.970214
124146135	rs10790660	4.48762e-12	2.52019	-1.02319	0.000345507	1.79255	-1.05472
124146251	rs76050622	1.59523e-13	-1.8399	-2.88273e-10	2.2068e-05	-2.01305	-2.88273e-10
124146601	rs7131307	1.464e-13	-0.969381	-0.956359	2.9874e-05	-0.736244	-0.973946
124146885	rs2466630	7.42843e-14	-1.69244	-0.911744	9.85815e-06	-2.00397	-0.814908
124146921	rs4331103	4.35645e-12	2.48701	-1.01968	0.0003348	1.76214	-1.05578
124147211	rs7938018	1.47756e-13	-0.506396	-1.41013	1.29757e-05	-1.13421	-1.40989
124147259	rs12360542	6.7186e-14	-1.98141	-0.723213	9.11737e-06	-2.04503	-0.85197
124147601	rs7941270	1.47756e-13	-0.506396	-1.41013	1.29757e-05	-1.13421	-1.40989
124147620	rs142111734	1.65164e-13	-1.80515	-2.88273e-10	2.18843e-05	-2.02141	-2.88273e-10
124147966	rs2466629	1.62704e-13	-0.837458	-0.982694	2.89068e-05	-0.821463	-0.92164
124148365	rs10893196	1.39477e-13	-1.00133	-0.972859	2.85218e-05	-0.771506	-0.985004
124148690	rs10893197	3.72538e-12	2.35388	-1.04304	0.000326185	1.72364	-1.04335
124148852	rs7945717	1.41714e-13	-0.985415	-0.972859	2.90273e-05	-0.753936	-0.985004
124148909	rs11219552	6.48123e-14	-1.98107	-0.759523	8.82429e-06	-2.04502	-0.884653
124149288	rs11219553	2.45736e-13	-2.29525e-10	-1.40783	4.08141e-05	-2.29525e-10	-1.39815
124150075	rs4128819	6.50985e-14	-1.97962	-0.756567	8.84819e-06	-2.04497	-0.881996
124150118	rs73019653	2.48003e-13	-1.39865	-2.88273e-10	3.78313e-05	-1.47404	-2.88273e-10
124150137	rs139791126	1.32068e-13	-2.02877	-2.88273e-10	2.4666e-05	-1.90175	-2.88273e-10
124150614	rs11219554	3.75812e-13	-0.76304	-0.219956	6.0742e-05	-0.676153	-0.32439
124150909	rs151065581	1.54254e-13	-1.87349	-2.88273e-10	2.15038e-05	-2.03895	-2.88273e-10
124151230	rs11219555	6.50043e-14	-1.98107	-0.756567	8.84777e-06	-2.04502	-0.881996
124151297	rs11537156	3.75812e-13	-0.76304	-0.219956	6.0742e-05	-0.676153	-0.32439
124151469	rs10893198	1.47761e-13	-0.506396	-1.41009	1.29789e-05	-1.13421	-1.40965
124151614	rs7929241	3.86808e-12	2.38659	-1.03816	0.000337858	1.75391	-1.03847
124152103	rs2512269	7.66547e-14	-1.65419	-0.918583	9.91976e-06	-1.99027	-0.822385
124152329	rs61907298	3.75812e-13	-0.76304	-0.219956	6.0742e-05	-0.676153	-0.32439
124152442	rs4936915	1.32853e-13	-0.612744	-1.4101	1.19619e-05	-1.21559	-1.40986
124152515	rs12223329	2.57492e-13	-1.09299	-0.268103	4.54576e-05	-0.912418	-0.37798
124152889	rs11530584	3.75812e-13	-0.76304	-0.219956	6.0742e-05	-0.676153	-0.32439
124153111	rs11534469	3.75812e-13	-0.76304	-0.219956	6.0742e-05	-0.676153	-0.32439
124153273	rs11559532	3.72876e-13	-0.76304	-0.227799	6.02887e-05	-0.676153	-0.33188
124153310	rs11559533	1.42656e-13	-0.541677	-1.40997	1.2636e-05	-1.1613	-1.40932
124153615	rs12226556	3.81784e-13	-0.76304	-0.20419	6.16638e-05	-0.676153	-0.309329
124153740	rs10790662	1.47761e-13	-0.506396	-1.41009	1.29789e-05	-1.13421	-1.40965
124153870	rs10790663	1.47768e-13	-0.506396	-1.41004	1.29809e-05	-1.13421	-1.4095
124154184	rs78162400	6.28696e-14	-1.97997	-0.791055	8.57838e-06	-2.04498	-0.912951
124154243	rs7924537	3.90773e-12	2.38659	-1.02796	0.000343168	1.75391	-1.02287
124154538	rs10893199	1.40172e-13	-1.00133	-0.967889	2.86619e-05	-0.771506	-0.980103
124154583	rs61907299	3.72876e-13	-0.76304	-0.227799	6.02887e-05	-0.676153	-0.33188
124155257	rs7941779	1.53136e-13	-0.470713	-1.41004	1.33428e-05	-1.1067	-1.4095
124155409	rs2466627	7.47786e-14	-1.69929	-0.898259	9.98127e-06	-2.00629	-0.80018
124156263	rs80015436	6.39248e-14	-2.01008	-0.744299	8.9767e-06	-2.04158	-0.870962
124156484	rs4586180	1.47779e-13	-0.506396	-1.40997	1.29831e-05	-1.13421	-1.40932
124156584	rs4298918	3.90643e-12	2.38659	-1.02829	0.000341206	1.75391	-1.0286
124156637	rs4354702	3.90643e-12	2.38659	-1.02829	0.000341206	1.75391	-1.0286
124157440	rs4936916	4.25551e-12	2.48701	-1.04312	0.000330157	1.76214	-1.06975
124157510	rs77996470	2.47234e-13	-2.29525e-10	-1.40175	4.11862e-05	-2.29525e-10	-1.38907
124157742	rs2512308	7.5302e-14	-1.69929	-0.891284	1.00575e-05	-2.00629	-0.792569
124158356	rs189805061	2.21726e-13	-1.51064	-2.88273e-10	2.85107e-05	-1.7569	-2.88273e-10
124158408	rs74990966	2.06282e-13	-1.58284	-2.88273e-10	2.87754e-05	-1.74766	-2.88273e-10
124158645	rs143426300	1.34857e-13	-2.00787	-2.88273e-10	3.67278e-05	-1.50364	-2.88273e-10
124159172	rs10790664	1.50445e-13	-0.488605	-1.40988	1.31648e-05	-1.12051	-1.40913
124159175	rs11219559	1.39869e-13	-1.00133	-0.970049	2.84266e-05	-0.771506	-0.988347
124159786	rs4601798	1.35268e-13	-0.753676	-1.25115	1.39691e-05	-1.18168	-1.28865
124159965	rs11219560	4.11712e-12	2.45395	-1.04312	0.000320305	1.73184	-1.06975
124160014	rs11219561	3.51202e-13	-0.780193	-0.27053	5.84837e-05	-0.69388	-0.344551
124160246	rs78059421	2.47301e-13	-2.29525e-10	-1.40148	4.12039e-05	-2.29525e-10	-1.38865
124160443	rs7952230	3.7234e-13	-0.780193	-0.212086	6.0125e-05	-0.69388	-0.316873
124160471	rs77501084	6.63328e-14	-1.93185	-0.785552	8.69086e-06	-2.03689	-0.908018
124160797	rs78417484	6.38785e-14	-1.9862	-0.768903	8.74993e-06	-2.04505	-0.893079
124161264	rs146784845	2.29937e-13	-1.47428	-2.88273e-10	3.67186e-05	-1.5039	-2.88273e-10
124161917	rs11219562	1.0614e-11	2.80023	-0.442383	0.000648786	1.87965	-0.51173
124162350	rs4606489	1.02985e-11	2.76221	-0.434545	0.00063172	1.84545	-0.504178
124162537	rs2466626	7.98666e-14	-1.65419	-0.877535	1.03744e-05	-1.99027	-0.777577
124163989	rs182611738	1.68163e-13	-1.78715	-2.88273e-10	3.45408e-05	-1.56504	-2.88273e-10
124164611	rs12282624	4.29112e-12	2.48701	-1.03479	0.000331364	1.76214	-1.0661
124164838	rs4280005	1.68409e-13	-0.376056	-1.40963	1.43707e-05	-1.03331	-1.40867
124164891	rs2466625	8.01228e-14	-1.64762	-0.880905	1.0362e-05	-1.98779	-0.781249
124165209	rs10893201	4.03378e-12	2.45395	-1.06357	0.000315485	1.73184	-1.08491
124165987	rs10893202	3.42303e-12	2.28393	-1.05774	0.000271696	1.5762	-1.0787
124166375	rs11219567	3.67632e-12	2.35221	-1.05463	0.000290074	1.63867	-1.07571
124166503	rs2512306	1.52676e-13	-0.907401	-0.976366	2.86304e-05	-0.828577	-0.924134
124166504	rs11219569	4.07003e-12	2.45395	-1.05463	0.000318399	1.73184	-1.07571
124167103	rs11602170	3.93898e-12	2.41772	-1.05112	0.000310657	1.69865	-1.06714
124167145	rs11602188	3.78045e-12	2.3849	-1.05939	0.00029751	1.6686	-1.08033
124167162	rs11604309	3.90656e-12	2.41772	-1.05939	0.000306585	1.69865	-1.08033
124167366	rs61907300	3.51349e-13	-0.814147	-0.236158	5.71823e-05	-0.728981	-0.331953
124168688	rs7112726	4.07003e-12	2.45395	-1.05463	0.000318399	1.73184	-1.07571
124169831	rs75783181	2.49441e-13	-2.29525e-10	-1.39286	4.15798e-05	-2.29525e-10	-1.37956
124169960	rs73019683	3.64523e-13	-1.01349	-2.88273e-10	4.27941e-05	-1.35078	-2.88273e-10
124169990	rs59650091	3.53132e-13	-0.847633	-0.197611	5.73152e-05	-0.763614	-0.294999
124170061	rs75255749	2.49774e-13	-2.29525e-10	-1.39153	4.16533e-05	-2.29525e-10	-1.3778
124170064	rs6590056	3.36884e-12	2.28234	-1.0721	0.000302955	1.71411	-1.10771
124171574	rs12795997	3.65885e-12	2.35221	-1.05939	0.000288737	1.63867	-1.08033
124171857	rs2512298	1.55132e-13	-0.888223	-0.979586	2.7305e-05	-0.872566	-0.927543
124171896	rs12292913	3.67392e-12	2.35458	-1.05765	0.000310907	1.71055	-1.07823
124172270	rs2512297	3.91616e-14	-1.84325	-1.40114	5.5816e-06	-2.01538	-1.37233
124172434	rs117529388	1.7074e-13	-1.77194	-2.88273e-10	2.213e-05	-2.01024	-2.88273e-10
124172565	rs10893205	3.69334e-12	2.35221	-1.05001	0.000292891	1.63867	-1.06605
124173813	rs117146897	1.39101e-13	-1.97688	-2.88273e-10	3.54236e-05	-1.5398	-2.88273e-10
124174874	rs10893206	3.78045e-12	2.3849	-1.05939	0.00029751	1.6686	-1.08033
124175370	rs56098955	3.71842e-13	-0.780193	-0.213422	6.053e-05	-0.69388	-0.31016
124175973	rs10790665	3.19217e-12	2.20638	-1.05001	0.000266595	1.5446	-1.06605
124176233	rs7950515	3.55848e-12	2.31963	-1.05463	0.000281554	1.60886	-1.07571
124176977	rs10790666	3.67632e-12	2.35221	-1.05463	0.000290074	1.63867	-1.07571
124177767	rs2466633	1.5328e-13	-0.9131	-0.966721	2.65868e-05	-0.897612	-0.929152
124177842	rs77694894	2.5063e-13	-2.29525e-10	-1.38811	4.21287e-05	-2.29525e-10	-1.36645
124177853	rs2466631	4.04449e-14	-1.81656	-1.39558	5.70257e-06	-2.00463	-1.36163
124178228	rs2466628	1.3802e-13	-1.03481	-0.949874	2.39361e-05	-1.02018	-0.911613
124178236	rs10893207	3.7985e-12	2.3849	-1.05463	0.000298887	1.6686	-1.07571
124178389	rs2510434	3.99671e-14	-1.82709	-1.39694	5.66356e-06	-2.00899	-1.36414
124178666	rs11219580	3.26059e-13	-0.911583	-0.213422	5.28374e-05	-0.8298	-0.31016
124178948	rs4935881	3.68005e-12	2.35322	-1.05463	0.000298457	1.66716	-1.07571
124179450	rs10790667	3.22154e-12	2.21939	-1.05386	0.000257155	1.51719	-1.07469
124179502	rs10790668	3.20378e-12	2.21939	-1.05939	0.000255709	1.51719	-1.08033
124179656	rs4936917	3.77848e-12	2.41234	-1.08734	0.000253408	1.54476	-1.11694
124179835	rs4936918	3.87439e-12	2.41772	-1.06766	0.000302809	1.69865	-1.09273
124179902	rs57552127	2.509e-13	-2.29525e-10	-1.38703	4.18979e-05	-2.29525e-10	-1.37194
124180082	rs4936919	3.80273e-12	2.41772	-1.08633	0.000293103	1.69865	-1.1253
124180282	rs7107539	4.53056e-12	2.59024	-1.08373	0.000344418	1.85681	-1.12213
124180359	rs2510433	2.74145e-13	-1.29843	-2.88273e-10	3.38001e-05	-1.58671	-2.88273e-10
124180477	rs6590057	1.83404e-13	-1.7004	-2.88273e-10	2.65849e-05	-1.82684	-2.88273e-10
124181011	rs519158	2.85324e-13	-0.990885	-0.267574	4.05926e-05	-1.03178	-0.371811
124181111	rs2512296	6.38564e-13	0.736277	-1.18914	8.7926e-05	0.63599	-1.26667
124181158	rs518119	1.62328e-13	-0.894352	-0.928117	2.78133e-05	-0.943931	-0.837732
124181444	rs515403	2.67847e-13	-1.08229	-0.23938	3.85104e-05	-1.12135	-0.334895
124181449	rs515395	2.32122e-13	-1.33838	-0.126439	3.31256e-05	-1.36256	-0.244313
124181517	rs2512295	4.03447e-14	-1.82158	-1.39304	5.67383e-06	-2.00673	-1.36459
124181549	rs4936920	2.58389e-12	2.03707	-1.0921	0.000169315	1.15434	-1.12976
124181759	rs2512294	4.02497e-14	-1.82709	-1.38989	5.68975e-06	-2.00899	-1.35952
124181846	rs490740	2.71752e-13	-1.05229	-0.254907	3.90734e-05	-1.09196	-0.349774
124182799	rs570953	1.59873e-13	-1.8377	-2.88273e-10	2.43471e-05	-1.91477	-2.88273e-10
124183025	rs11819990	2.55412e-13	-2.29525e-10	-1.36921	4.28381e-05	-2.29525e-10	-1.34975
124183036	rs117756156	7.30007e-14	-1.99048	-0.631138	9.91035e-06	-2.04491	-0.768687
124183044	rs2512222	3.84588e-14	-1.85259	-1.40991	5.32884e-06	-2.02766	-1.40639
124183198	rs148423512	1.00561e-12	0.0012624	-2.88273e-10	0.000196069	0.17129	-2.88273e-10
124183317	rs11820493	2.53776e-13	-2.29525e-10	-1.37563	4.2677e-05	-2.29525e-10	-1.35352
124183496	rs2428298	3.86601e-14	-1.84737	-1.40991	5.33734e-06	-2.02607	-1.40639
124183711	rs2510432	4.2598e-14	-1.76135	-1.39893	5.63961e-06	-2.00525	-1.37212
124184469	rs7128067	2.79504e-13	-2.29525e-10	-1.27907	4.78699e-05	-2.29525e-10	-1.23869
124184666	rs2510431	4.30317e-14	-1.75767	-1.39248	5.84513e-06	-1.9779	-1.36367
124185611	rs2428304	4.14564e-14	-1.78048	-1.40696	5.44762e-06	-2.00197	-1.41003
124185995	rs2466619	4.1712e-14	-1.77433	-1.40696	5.46126e-06	-1.99947	-1.41003
124186333	rs2512221	4.14826e-14	-1.77985	-1.40696	5.44901e-06	-2.00172	-1.41003
124186593	rs2512220	4.18203e-14	-1.77433	-1.40437	5.46748e-06	-1.99947	-1.40889
124186670	rs527286	1.38394e-13	-0.954006	-1.02798	2.45042e-05	-0.92245	-0.985883
124186897	rs4254087	2.87361e-13	-2.29525e-10	-1.25135	4.94025e-05	-2.29525e-10	-1.20718
124186980	rs524425	1.33364e-13	-0.991027	-1.02798	2.3601e-05	-0.960006	-0.985883
124187015	rs12417759	2.87696e-13	-2.29525e-10	-1.25018	4.94675e-05	-2.29525e-10	-1.20586
124187240	rs500901	1.98479e-13	-1.33095	-0.290453	2.83324e-05	-1.37936	-0.383817
124188807	rs665860	2.25932e-13	-0.870427	-0.621426	2.32676e-05	-1.33129	-0.628833
124189292	rs74550564	4.87229e-13	-2.29525e-10	-0.723351	7.88831e-05	-2.29525e-10	-0.739212
124189306	rs2466620	4.13281e-14	-1.78591	-1.40464	5.43809e-06	-2.00415	-1.40961
124189729	rs2512219	4.09207e-14	-1.79781	-1.40264	5.41681e-06	-2.00879	-1.40888
124189944	rs149661949	2.52286e-13	-2.29525e-10	-1.38152	4.09628e-05	-2.29525e-10	-1.39451
124190137	rs2466621	4.13168e-14	-1.79189	-1.39892	5.4421e-06	-2.0065	-1.40651
124190340	rs10893209	1.39897e-12	1.49282	-1.16141	9.8318e-05	0.668576	-1.18755
124190407	rs75001597	2.38828e-13	-1.43634	-2.88273e-10	8.76844e-05	-0.633435	-2.88273e-10
124190730	rs10893210	7.61185e-14	-1.99769	-0.582105	1.05368e-05	-2.04426	-0.708042
124191144	rs2466622	9.67743e-14	-1.59872	-0.740983	1.20031e-05	-1.96834	-0.653673
124191785	rs2466623	4.27157e-14	-1.75554	-1.40197	5.51496e-06	-1.99157	-1.40814
124191900	rs7943303	2.92072e-13	-2.29525e-10	-1.23509	5.03165e-05	-2.29525e-10	-1.18885
124191924	rs614013	1.27869e-13	-0.907535	-1.15354	1.42775e-05	-1.27116	-1.17733
124192153	rs2023753	1.41025e-12	1.49282	-1.15338	9.9068e-05	0.668576	-1.17995
124192356	rs2023754	1.73748e-13	-1.75448	-2.88273e-10	4.03998e-05	-1.40835	-2.88273e-10
124192370	rs73608705	2.92429e-13	-2.29525e-10	-1.23386	5.03857e-05	-2.29525e-10	-1.18747
124192712	rs617280	1.36741e-13	-0.778963	-1.21504	1.40135e-05	-1.23505	-1.23211
124193170	rs507104	1.81841e-13	-1.33095	-0.378001	2.60564e-05	-1.37936	-0.46756
124193267	rs7110735	1.46257e-12	1.52519	-1.14932	0.00010231	0.696929	-1.1761
124193342	rs5027505	1.36954e-12	1.46353	-1.15338	9.65592e-05	0.642925	-1.17995
124193697	rs2512216	4.25022e-14	-1.77012	-1.39241	5.82577e-06	-1.98385	-1.36104
124194486	rs4936921	1.33015e-12	1.43435	-1.15338	9.41252e-05	0.617394	-1.17995
124194529	rs646155	1.15325e-13	-1.03837	-1.12596	2.08949e-05	-0.97816	-1.08951
124195082	rs658888	1.64353e-13	-1.81007	-2.88273e-10	2.48908e-05	-1.89268	-2.88273e-10
124195424	rs11824943	2.93185e-13	-2.29525e-10	-1.23128	5.05321e-05	-2.29525e-10	-1.18457
124195505	rs11219592	2.93548e-13	-2.29525e-10	-1.23004	5.06023e-05	-2.29525e-10	-1.18318
124195524	rs553995	1.19821e-13	-1.00283	-1.12325	2.11096e-05	-0.971988	-1.08546
124196433	rs78341940	1.8719e-13	-1.67996	-2.88273e-10	2.54606e-05	-1.87005	-2.88273e-10
124196529	rs58197472	2.91326e-13	-2.29525e-10	-1.23764	5.01721e-05	-2.29525e-10	-1.19172
124196725	rs76075998	7.00427e-14	-1.3345	-1.32848	1.33966e-05	-1.15408	-1.35809
124196782	rs676720	1.26553e-13	-0.74535	-1.32608	1.33466e-05	-1.16552	-1.3504
124197747	rs117908977	2.05136e-13	-1.58841	-2.88273e-10	2.62533e-05	-1.83939	-2.88273e-10
124197979	rs7109034	8.08051e-14	-1.17456	-1.34548	9.75247e-06	-1.47452	-1.35514
124198157	rs595827	1.51203e-13	-0.673711	-1.21975	1.52422e-05	-1.15044	-1.23267
124198386	rs117171466	2.04215e-13	-1.59291	-2.88273e-10	2.55192e-05	-1.86775	-2.88273e-10
124198662	rs140588245	2.75392e-13	-1.29389	-2.88273e-10	2.85638e-05	-1.75504	-2.88273e-10
124198828	rs4057919	1.97849e-13	-0.879898	-0.744684	2.6021e-05	-1.03208	-0.816195
124198883	rs4057906	7.98315e-14	-1.18992	-1.34225	9.68104e-06	-1.48693	-1.35008
124198905	rs117200115	2.07039e-13	-1.57918	-2.88273e-10	2.64168e-05	-1.83318	-2.88273e-10
124199570	rs612410	1.2446e-13	-0.763831	-1.32427	1.31952e-05	-1.18071	-1.34662
124199865	rs539802	1.51202e-13	-0.692687	-1.20078	1.53467e-05	-1.16575	-1.21053
124200090	rs641428	1.34795e-13	-0.795551	-1.21278	1.39096e-05	-1.2483	-1.22629
124200203	rs641856	1.34604e-13	-0.796973	-1.21278	1.44639e-05	-1.20923	-1.22629
124200260	rs2466624	4.21723e-14	-1.77563	-1.3947	5.7744e-06	-1.98643	-1.36731
124200652	rs57282818	7.95055e-14	-1.98712	-0.549142	1.08534e-05	-2.04504	-0.677664
124200915	rs2521416	1.32592e-13	-0.812032	-1.21278	1.37279e-05	-1.26145	-1.22629
124201155	rs11820189	2.92824e-13	-2.29525e-10	-1.23251	5.04622e-05	-2.29525e-10	-1.18595
124201507	rs547414	1.32592e-13	-0.812032	-1.21278	1.37279e-05	-1.26145	-1.22629
124201565	rs118118597	2.03195e-13	-1.59792	-2.88273e-10	7.27509e-05	-0.820138	-2.88273e-10
124201949	rs7947332	1.42209e-12	1.52519	-1.17739	9.926e-05	0.696929	-1.20637
124202382	rs672244	1.22997e-13	-0.780519	-1.31941	1.30402e-05	-1.19441	-1.34474
124202662	rs673543	1.13523e-13	-1.06204	-1.11804	1.99654e-05	-1.03207	-1.0811
124202775	rs12294682	1.77664e-12	1.75543	-1.18504	0.000119354	0.888427	-1.21352
124203506	rs687655	1.31763e-13	-2.03108	-2.88273e-10	2.18188e-05	-2.02441	-2.88273e-10
124203658	rs185522322	4.18755e-13	-2.29525e-10	-0.874798	7.84471e-05	-2.29525e-10	-0.744754
124203779	rs688985	1.25241e-13	-0.862436	-1.21941	1.30558e-05	-1.30153	-1.23642
124203931	rs118168002	3.8481e-13	-0.959335	-2.88273e-10	0.000113079	-0.379094	-2.88273e-10
124203965	rs2521417	1.29577e-13	-0.828404	-1.21941	1.34136e-05	-1.27449	-1.23642
124204191	rs2521418	1.31289e-13	-0.812032	-1.22265	1.35476e-05	-1.26145	-1.23951
124204709	rs2512215	4.46635e-14	-1.71253	-1.4004	6.36561e-06	-1.87903	-1.37724
124205160	rs143613122	1.36938e-13	-1.99256	-2.88273e-10	2.91039e-05	-1.73631	-2.88273e-10
124205661	rs11821204	2.89477e-13	-2.29525e-10	-1.24401	4.98135e-05	-2.29525e-10	-1.19889
124205821	rs12799656	1.37945e-12	1.50733	-1.18997	9.36052e-05	0.646264	-1.21436
124206303	rs11600562	1.10581e-13	-1.07459	-1.13175	1.92928e-05	-1.04481	-1.10264
124208175	rs529467	1.27381e-13	-0.844669	-1.22023	1.31774e-05	-1.28743	-1.24124
124208282	rs652820	1.20192e-13	-0.797098	-1.3259	1.27615e-05	-1.20799	-1.35275
124208327	rs653207	1.2947e-13	-0.828404	-1.22023	1.3349e-05	-1.27449	-1.24124
124208351	rs653234	1.43102e-13	-0.726854	-1.22167	1.45148e-05	-1.19326	-1.23875
124208627	rs75561891	3.40844e-13	-2.29525e-10	-1.08066	5.56924e-05	-2.29525e-10	-1.08734
124208977	rs666135	1.29933e-13	-0.828404	-1.21666	1.33884e-05	-1.27449	-1.2383
124209483	rs507118	1.63621e-13	-1.2881	-0.526426	2.24417e-05	-1.37817	-0.61809
124209498	rs12225745	7.98165e-14	-1.98241	-0.549944	1.06684e-05	-2.04505	-0.694841
124209750	rs669698	1.29935e-13	-0.812032	-1.23302	1.33623e-05	-1.26145	-1.25329
124209777	rs509878	1.3216e-13	-1.54297	-0.485103	1.85679e-05	-1.59168	-0.594063
124209939	rs143569324	1.6511e-13	-1.80547	-2.88273e-10	2.23012e-05	-2.00254	-2.88273e-10
124211646	rs10893212	1.35436e-12	1.50733	-1.20833	9.20009e-05	0.646264	-1.23164
124211909	rs619226	1.26017e-13	-0.842651	-1.23302	1.33705e-05	-1.26084	-1.25329
124212183	rs113147729	2.15811e-13	-1.53768	-2.88273e-10	8.52537e-05	-0.661548	-2.88273e-10
124212277	rs78410930	2.87371e-13	-2.29525e-10	-1.25131	4.94045e-05	-2.29525e-10	-1.20714
124212418	rs486541	1.26017e-13	-0.842651	-1.23302	1.33705e-05	-1.26084	-1.25329
124212428	rs10893214	7.99294e-14	-1.981	-0.549944	1.06688e-05	-2.04502	-0.694841
124212460	rs4936922	1.28958e-12	1.4619	-1.21191	9.17891e-05	0.647322	-1.23501
124212751	rs80301085	2.88044e-13	-2.29525e-10	-1.24897	4.95352e-05	-2.29525e-10	-1.20449
124212853	rs491038	1.22406e-13	-0.874879	-1.22986	1.30662e-05	-1.28683	-1.25032
124213054	rs634362	1.28229e-13	-0.828404	-1.22986	1.32284e-05	-1.27449	-1.25032
124213183	rs77936865	2.8598e-13	-2.29525e-10	-1.25616	4.91339e-05	-2.29525e-10	-1.21263
124213673	rs637057	1.60314e-13	-1.27531	-0.559643	2.24738e-05	-1.34531	-0.64952
124214361	rs79904681	6.86476e-13	-0.380513	-2.88273e-10	8.69392e-05	-0.64197	-2.88273e-10
124214595	rs12362835	1.88405e-13	-1.67349	-2.88273e-10	2.92253e-05	-1.73215	-2.88273e-10
124214728	rs652361	1.23996e-13	-0.858819	-1.23302	1.31971e-05	-1.27389	-1.25329
124215036	rs11219599	1.34248e-12	1.49794	-1.20775	9.68156e-05	0.696728	-1.2311
124215195	rs664406	1.15233e-13	-0.827318	-1.33781	1.23912e-05	-1.22768	-1.3625
124215334	rs665227	1.11291e-13	-0.862127	-1.33781	1.22938e-05	-1.23558	-1.3625
124215364	rs665257	1.11291e-13	-0.862127	-1.33781	1.22938e-05	-1.23558	-1.3625
124215393	rs2510435	4.12756e-14	-1.79923	-1.39259	5.74834e-06	-1.99715	-1.36111
124215407	rs117100134	7.04006e-13	-0.355299	-2.88273e-10	6.98041e-05	-0.861486	-2.88273e-10
124215431	rs141217375	5.95588e-13	-0.522536	-2.88273e-10	6.073e-05	-1.00074	-2.88273e-10
124215439	rs10893215	1.33261e-12	1.49412	-1.21131	9.44713e-05	0.675564	-1.23445
124215535	rs578885	1.10043e-13	-1.08486	-1.12636	1.99238e-05	-1.0183	-1.09697
124215820	rs138750849	2.86308e-13	-2.29525e-10	-1.25502	4.91978e-05	-2.29525e-10	-1.21133
124215844	rs114469107	2.86308e-13	-2.29525e-10	-1.25502	4.91978e-05	-2.29525e-10	-1.21133
124216154	rs74237511	3.2546e-13	-2.29525e-10	-1.12684	5.41432e-05	-2.29525e-10	-1.11555
124216242	rs474900	1.133e-13	-0.846156	-1.33589	1.24769e-05	-1.22236	-1.36094
124216260	rs11522669	7.44698e-13	-0.299106	-2.88273e-10	0.000111446	-0.393635	-2.88273e-10
124216393	rs497300	1.10614e-13	-1.08486	-1.12118	2.00324e-05	-1.0183	-1.09153
124216506	rs498258	1.23996e-13	-0.858819	-1.23302	1.31971e-05	-1.27389	-1.25329
124216553	rs681021	1.133e-13	-0.846156	-1.33589	1.24769e-05	-1.22236	-1.36094
124216670	rs12577760	6.03013e-13	-2.29525e-10	-0.510146	9.85481e-05	-2.29525e-10	-0.516634
124216780	rs681990	1.10614e-13	-1.08486	-1.12118	2.00324e-05	-1.0183	-1.09153
124216808	rs6590060	1.36756e-12	1.52354	-1.21484	9.66193e-05	0.701364	-1.23776
124216963	rs4057907	1.32791e-12	1.49412	-1.21484	9.41584e-05	0.675564	-1.23776
124216972	rs79008464	2.8562e-13	-2.29525e-10	-1.25742	4.90638e-05	-2.29525e-10	-1.21406
124217537	rs77762411	2.63846e-13	-2.29525e-10	-1.33672	4.41562e-05	-2.29525e-10	-1.31945
124218187	rs77093198	1.33149e-13	-2.02061	-2.88273e-10	3.08594e-05	-1.67774	-2.88273e-10
124218511	rs34152097	2.84615e-13	-2.29525e-10	-1.26095	4.88683e-05	-2.29525e-10	-1.21805
124218971	rs11219602	1.33736e-12	1.49412	-1.20775	9.47882e-05	0.675564	-1.2311
124219110	rs564202	1.56146e-13	-1.30165	-0.559643	2.19166e-05	-1.37041	-0.64952
124219168	rs78785254	8.41602e-14	-1.97263	-0.506736	1.11034e-05	-2.04453	-0.655394
124219187	rs615796	1.35668e-13	-0.75852	-1.24336	1.42273e-05	-1.19263	-1.25939
124219438	rs7934644	2.83626e-13	-2.29525e-10	-1.26443	4.86754e-05	-2.29525e-10	-1.222
124219852	rs618949	1.25624e-13	-0.842651	-1.23614	1.33312e-05	-1.26084	-1.25623
124220351	rs647821	1.23609e-13	-0.858819	-1.23614	1.31584e-05	-1.27389	-1.25623
124221089	rs3967789	1.40995e-12	1.53976	-1.20053	9.53326e-05	0.674501	-1.22431
124221199	rs11821770	2.83626e-13	-2.29525e-10	-1.26443	4.86754e-05	-2.29525e-10	-1.222
124221451	rs11219605	2.83279e-13	-2.29525e-10	-1.26565	4.86076e-05	-2.29525e-10	-1.2234
124221701	rs6590061	1.2953e-13	-0.812032	-1.23614	1.3323e-05	-1.26145	-1.25623
124221954	rs577300	1.31024e-13	-0.810115	-1.22659	1.3504e-05	-1.23844	-1.26575
124221957	rs675653	1.1646e-13	-1.04947	-1.10507	2.0259e-05	-0.987532	-1.11105
124222092	rs2510436	1.12655e-13	-1.41221	-0.775543	1.34176e-05	-1.79805	-0.712557
124222384	rs491840	1.22831e-13	-0.878474	-1.2228	1.28542e-05	-1.31423	-1.23927
124222479	rs492697	1.30222e-13	-0.812032	-1.23081	1.34305e-05	-1.26145	-1.2482
124222508	rs492785	1.27032e-13	-0.828404	-1.23924	1.31122e-05	-1.27449	-1.25914
124222667	rs76998911	2.71126e-13	-2.29525e-10	-1.3095	4.58272e-05	-2.29525e-10	-1.2823
124222789	rs75172384	2.09674e-13	-1.56653	-2.88273e-10	9.24628e-05	-0.580372	-2.88273e-10
124222830	rs74827892	1.30408e-13	-2.04141	-2.88273e-10	2.3548e-05	-1.94814	-2.88273e-10
124222939	rs76604348	7.87021e-14	-1.23185	-1.31456	1.81891e-05	-0.989775	-1.21658
124223281	rs584014	1.33304e-13	-0.793622	-1.22583	1.3967e-05	-1.2251	-1.24538
124223284	rs500174	1.22306e-13	-0.779215	-1.32634	1.32477e-05	-1.17088	-1.35248
124223737	rs183975977	1.48395e-13	-1.91221	-2.88273e-10	2.14913e-05	-2.03953	-2.88273e-10
124224599	rs78114064	2.94719e-13	-2.29525e-10	-1.22606	5.08289e-05	-2.29525e-10	-1.17871
124224662	rs600686	1.59277e-13	-1.30165	-0.539791	2.23321e-05	-1.37041	-0.63074
124225191	rs613207	1.30848e-13	-0.812032	-1.22602	1.35094e-05	-1.26145	-1.24234
124225661	rs474711	1.2629e-13	-0.812032	-1.26147	1.30332e-05	-1.26145	-1.27822
124225757	rs117037823	6.87673e-13	-0.378771	-2.88273e-10	6.84471e-05	-0.881117	-2.88273e-10
124226051	rs478348	1.28086e-13	-0.812032	-1.24735	1.31547e-05	-1.26145	-1.26895
124226295	rs480324	1.16956e-13	-0.815457	-1.33483	1.24648e-05	-1.22302	-1.36126
124226577	rs504362	1.19284e-13	-1.55061	-0.579966	1.71937e-05	-1.59152	-0.671112
124227093	rs76769286	2.77348e-13	-2.29525e-10	-1.28681	4.7447e-05	-2.29525e-10	-1.24756
124227346	rs532645	1.44129e-13	-0.692687	-1.24869	1.45089e-05	-1.16575	-1.26667
124227543	rs644353	1.28086e-13	-0.812032	-1.24735	1.31547e-05	-1.26145	-1.26895
124227544	rs77248286	2.77336e-13	-2.29525e-10	-1.28686	4.74446e-05	-2.29525e-10	-1.24762
124228144	rs657456	1.30968e-13	-0.795551	-1.24158	1.34007e-05	-1.2483	-1.26357
124228603	rs114881929	2.66561e-13	-2.29525e-10	-1.32648	4.53086e-05	-2.29525e-10	-1.29368
124228605	rs116655236	2.66561e-13	-2.29525e-10	-1.32648	4.53086e-05	-2.29525e-10	-1.29368
124228618	rs2512305	4.05587e-14	-1.81063	-1.39871	5.65921e-06	-2.00211	-1.37178
124228619	rs116338638	2.7799e-13	-2.29525e-10	-1.2845	4.75729e-05	-2.29525e-10	-1.24491
124228623	rs564875	1.08966e-13	-0.911713	-1.30934	1.17672e-05	-1.30136	-1.3405
124229438	rs187555727	2.43132e-13	-1.41848	-2.88273e-10	3.05367e-05	-1.68825	-2.88273e-10
124229531	rs2428299	1.045e-13	-0.927264	-1.33564	1.07054e-05	-1.37249	-1.36393
124229535	rs2428300	1.06361e-13	-0.911559	-1.33368	1.08535e-05	-1.3603	-1.36239
124229643	rs73023613	1.38181e-13	-1.98352	-2.88273e-10	2.26815e-05	-1.98563	-2.88273e-10
124229677	rs2510430	1.09614e-13	-1.57014	-0.644982	1.32848e-05	-1.95624	-0.564326
124229840	rs10893216	1.14261e-13	-1.02742	-1.14618	1.98498e-05	-0.996935	-1.12205
124229916	rs2428301	1.06326e-13	-0.911713	-1.33386	1.15324e-05	-1.30136	-1.36066
124230739	rs598490	1.07077e-13	-0.918943	-1.3196	1.15905e-05	-1.30946	-1.34753
124230788	rs598551	1.16969e-13	-1.01575	-1.13443	2.04225e-05	-0.985091	-1.10545
124230820	rs2512304	2.3019e-13	-0.570154	-0.903027	2.78445e-05	-0.943714	-0.83683
124230943	rs11219609	1.28262e-12	1.44873	-1.20416	8.77731e-05	0.595294	-1.22772
124231162	rs73023674	2.81043e-13	-1.27358	-2.88273e-10	3.82762e-05	-1.46235	-2.88273e-10
124231232	rs610937	1.08086e-13	-0.911713	-1.31745	1.17057e-05	-1.30136	-1.34574
124231545	rs479665	1.08321e-13	-0.911713	-1.31527	1.1727e-05	-1.30136	-1.34392
124231708	rs613141	1.05051e-13	-0.94457	-1.31307	1.14405e-05	-1.32793	-1.34208
124232609	rs2428302	1.09023e-13	-0.911713	-1.30881	1.17906e-05	-1.30136	-1.33851
124233035	rs514661	1.0555e-13	-0.943438	-1.30946	1.14857e-05	-1.32702	-1.33906
124233274	rs640511	1.24149e-13	-0.781146	-1.30946	1.31077e-05	-1.19492	-1.33906
124233530	rs540324	1.18659e-13	-1.01575	-1.12008	2.07327e-05	-0.985091	-1.09038
124233739	rs73023678	6.36038e-13	-0.456827	-2.88273e-10	7.75816e-05	-0.755849	-2.88273e-10
124234139	rs545780	1.22896e-13	-1.00283	-1.09792	2.13625e-05	-0.971988	-1.07356
124234228	rs546658	1.0978e-13	-0.928013	-1.28559	1.18375e-05	-1.31456	-1.32135
124234259	rs546729	1.081e-13	-0.943438	-1.28559	1.16908e-05	-1.32702	-1.32135
124234348	rs145211843	2.93568e-13	-2.29525e-10	-1.22998	4.70996e-05	-2.29525e-10	-1.25491
124234431	rs656181	1.0978e-13	-0.928013	-1.28559	1.18375e-05	-1.31456	-1.32135
124234464	rs117909825	4.54006e-13	-0.793975	-2.88273e-10	4.40495e-05	-1.32186	-2.88273e-10
124235431	rs12421593	2.75594e-13	-2.29525e-10	-1.29316	4.7102e-05	-2.29525e-10	-1.25486
124235672	rs3901494	1.01668e-12	1.07282	-1.06061	8.32739e-05	0.350538	-1.03558
124235773	rs35878354	1.59819e-13	-1.83805	-2.88273e-10	2.46753e-05	-1.90138	-2.88273e-10
124235788	rs116994396	1.31526e-13	-2.03288	-2.88273e-10	2.15149e-05	-2.03843	-2.88273e-10
124236268	rs2512302	4.312e-13	0.32652	-1.17203	5.76344e-05	0.20705	-1.26011
124236403	rs118030878	4.16552e-13	-2.29525e-10	-0.880073	6.56018e-05	-2.29525e-10	-0.923576
124236674	rs2188709	2.70071e-13	-2.29525e-10	-1.3134	4.60094e-05	-2.29525e-10	-1.27833
124236679	rs686726	1.93099e-13	-1.34812	-0.300765	2.63635e-05	-1.39251	-0.442689
124236759	rs687167	1.95619e-13	-1.29752	-0.338392	2.67131e-05	-1.34422	-0.477805
124237880	rs553918	2.1983e-13	-1.20303	-0.316204	2.98876e-05	-1.25263	-0.457102
124238022	rs12364324	1.19621e-13	-1.98771	-0.140041	1.469e-05	-2.04502	-0.374989
124238096	rs2157997	2.70319e-13	-2.29525e-10	-1.31248	4.63947e-05	-2.29525e-10	-1.26999
124238473	rs12417901	2.69281e-13	-2.29525e-10	-1.31633	4.61809e-05	-2.29525e-10	-1.27461
124238536	rs7102211	4.91018e-13	0.448652	-1.16426	6.08561e-05	0.258989	-1.25766
124238547	rs12420677	2.6955e-13	-2.29525e-10	-1.31533	4.62364e-05	-2.29525e-10	-1.27341
124238580	rs12417910	2.69037e-13	-2.29525e-10	-1.31724	4.61306e-05	-2.29525e-10	-1.2757
124238598	rs12422153	2.72762e-13	-2.29525e-10	-1.30349	4.68955e-05	-2.29525e-10	-1.25926
124238744	rs150725791	3.41531e-13	-1.07865	-2.88273e-10	5.27083e-05	-1.14241	-2.88273e-10
124238808	rs9667371	1.02044e-13	-1.09612	-1.19056	1.82453e-05	-1.03563	-1.16764
124238848	rs11829003	1.52973e-13	-1.20565	-0.676168	1.96155e-05	-1.30654	-0.824321
124238856	rs11826639	1.72857e-13	-1.36617	-0.393452	2.39337e-05	-1.41063	-0.521256
124238872	rs7925490	1.43472e-13	-1.21934	-0.726609	1.85139e-05	-1.31937	-0.869288
124239188	rs6590063	1.05579e-13	-1.0527	-1.19993	1.77778e-05	-1.05173	-1.17749
124239375	rs4057916	4.5333e-13	0.3766	-1.17206	5.79742e-05	0.216611	-1.26379
124239690	rs526081	1.5115e-13	-1.20227	-0.691539	1.96875e-05	-1.28301	-0.844184
124240011	rs550000	1.05579e-13	-1.0527	-1.19993	1.77778e-05	-1.05173	-1.17749
124240677	rs4057917	2.66545e-13	-2.29525e-10	-1.32654	4.56149e-05	-2.29525e-10	-1.28695
124241151	rs4420282	2.66545e-13	-2.29525e-10	-1.32654	4.56149e-05	-2.29525e-10	-1.28695
124241190	rs76409900	2.72762e-13	-2.29525e-10	-1.30349	4.68955e-05	-2.29525e-10	-1.25926
124241219	rs4057891	2.65841e-13	-2.29525e-10	-1.32919	4.54684e-05	-2.29525e-10	-1.29016
124242419	rs11819809	2.68494e-13	-2.29525e-10	-1.31926	4.60186e-05	-2.29525e-10	-1.27813
124242957	rs12283356	2.66294e-13	-2.29525e-10	-1.32748	4.55626e-05	-2.29525e-10	-1.28809
124242963	rs10790671	4.26844e-13	0.32684	-1.18251	5.46064e-05	0.168531	-1.27556
124243240	rs7120225	1.04618e-13	-1.06416	-1.19761	1.7618e-05	-1.06321	-1.17505
124243285	rs11820441	2.66294e-13	-2.29525e-10	-1.32748	4.55626e-05	-2.29525e-10	-1.28809
124243588	rs4245051	1.77605e-13	-1.34897	-0.383557	2.43682e-05	-1.394	-0.519897
124243836	rs6421590	1.00668e-13	-1.10734	-1.19292	1.79907e-05	-1.0472	-1.17012
124244349	rs604531	1.75723e-13	-1.32348	-0.419701	2.41505e-05	-1.36934	-0.553533
124244363	rs557480	1.75723e-13	-1.32348	-0.419701	2.41505e-05	-1.36934	-0.553533
124244588	rs559401	1.72559e-13	-1.34897	-0.412378	2.37232e-05	-1.394	-0.546722
124244792	rs4057892	2.66294e-13	-2.29525e-10	-1.32748	4.55626e-05	-2.29525e-10	-1.28809
124244967	rs117365748	1.55002e-13	-1.86865	-2.88273e-10	2.3034e-05	-1.97021	-2.88273e-10
124245050	rs617909	1.79033e-13	-1.29752	-0.426995	2.45975e-05	-1.34422	-0.560316
124245085	rs474557	1.5984e-13	-1.12725	-0.710666	2.03515e-05	-1.23288	-0.861143
124245143	rs475436	2.1058e-13	-1.16457	-0.397651	2.93939e-05	-1.19337	-0.533018
124245353	rs477262	1.75723e-13	-1.32348	-0.419701	2.41505e-05	-1.36934	-0.553533
124245640	rs620669	9.94257e-14	-1.0993	-1.21338	1.67295e-05	-1.09835	-1.19165
124245682	rs480111	1.02981e-13	-1.06416	-1.21338	1.73279e-05	-1.06321	-1.19165
124245744	rs621161	1.78674e-13	-1.33628	-0.390246	2.45159e-05	-1.38173	-0.526125
124245818	rs621567	1.79265e-13	-1.33967	-0.383557	2.50747e-05	-1.36542	-0.519897
124246158	rs80211756	2.74668e-13	-2.29525e-10	-1.29652	4.72846e-05	-2.29525e-10	-1.25099
124246221	rs633461	9.78814e-14	-1.11049	-1.21783	1.64656e-05	-1.10956	-1.19635
124246353	rs17128897	2.64931e-13	-2.29525e-10	-1.33262	4.49808e-05	-2.29525e-10	-1.30094
124246401	rs634291	1.713e-13	-1.34897	-0.419701	2.35622e-05	-1.394	-0.553533
124246541	rs634773	1.73487e-13	-1.33628	-0.419701	2.38531e-05	-1.38173	-0.553533
124246695	rs58146799	2.70848e-13	-2.29525e-10	-1.31053	4.65033e-05	-2.29525e-10	-1.26765
124246902	rs143338895	1.3567e-13	-2.00186	-2.88273e-10	3.41688e-05	-1.57587	-2.88273e-10
124247075	rs535252	1.81219e-13	-1.33628	-0.376099	2.4841e-05	-1.38173	-0.512951
124247187	rs536201	1.72559e-13	-1.34897	-0.412378	2.37232e-05	-1.394	-0.546722
124247361	rs538032	1.72559e-13	-1.34897	-0.412378	2.37232e-05	-1.394	-0.546722
124247897	rs6590066	4.45629e-13	0.351657	-1.16426	5.69419e-05	0.192508	-1.25766
124248395	rs568313	1.8135e-13	-1.314	-0.397651	2.53793e-05	-1.34023	-0.533018
124248489	rs664275	1.81569e-13	-1.32689	-0.383557	2.53911e-05	-1.35288	-0.519897
124248733	rs665215	1.73832e-13	-1.34897	-0.405029	2.3886e-05	-1.394	-0.539884
124249337	rs521790	1.71605e-13	-1.33628	-0.430613	2.35027e-05	-1.38173	-0.568334
124249820	rs526371	1.73487e-13	-1.33628	-0.419701	2.38531e-05	-1.38173	-0.553533
124249831	rs7948434	1.713e-13	-1.34897	-0.419701	2.35622e-05	-1.394	-0.553533
124250173	rs139977119	5.41166e-13	-0.618358	-2.88273e-10	4.52663e-05	-1.29462	-2.88273e-10
124250276	rs601485	1.75723e-13	-1.32348	-0.419701	2.41505e-05	-1.36934	-0.553533
124250368	rs6590067	1.80343e-13	-1.29752	-0.419701	2.47649e-05	-1.34422	-0.553533
124250406	rs6590068	1.6916e-13	-1.36154	-0.419701	2.32775e-05	-1.40616	-0.553533
124250538	rs553968	1.50006e-13	-1.18443	-0.716983	1.91791e-05	-1.28662	-0.866738
124250618	rs554796	1.713e-13	-1.34897	-0.419701	2.35622e-05	-1.394	-0.553533
124250787	rs555861	1.73487e-13	-1.33628	-0.419701	2.38531e-05	-1.38173	-0.553533
124250964	rs4057900	1.75429e-12	1.82356	-1.26582	0.000112035	0.914431	-1.30279
124251004	rs579352	1.68824e-13	-1.34897	-0.434262	2.32454e-05	-1.394	-0.567071
124251191	rs580500	1.65141e-13	-1.36379	-0.441501	2.34812e-05	-1.37718	-0.573799
124251383	rs471978	1.66145e-13	-1.35123	-0.447993	2.3632e-05	-1.36475	-0.57983
124251409	rs75342688	2.72762e-13	-2.29525e-10	-1.30349	4.68955e-05	-2.29525e-10	-1.25926
124252422	rs503220	1.59736e-13	-1.37623	-0.462338	2.27493e-05	-1.38949	-0.593152
124253048	rs146094090	2.7167e-13	-2.29525e-10	-1.3075	4.66719e-05	-2.29525e-10	-1.26404
124254337	rs77122518	2.45209e-13	-2.29525e-10	-1.40998	4.04337e-05	-2.29525e-10	-1.40751
124254813	rs567239	1.57456e-13	-0.785239	-1.0677	2.69394e-05	-0.805509	-1.00808
124254986	rs673843	1.38383e-13	-1.32114	-0.660914	1.94926e-05	-1.3626	-0.774543
124255070	rs111539307	2.01115e-13	-1.60821	-2.88273e-10	2.71492e-05	-1.80583	-2.88273e-10
124255126	rs480634	1.30652e-13	-1.32114	-0.718405	1.86426e-05	-1.3626	-0.819125
124255184	rs480798	1.527e-13	-1.3082	-0.575408	2.1755e-05	-1.35003	-0.677302
124255453	rs11219618	4.91179e-13	0.588701	-1.30398	6.52923e-05	0.430444	-1.35875
124255552	rs484421	1.28211e-13	-1.33397	-0.724439	1.83096e-05	-1.37505	-0.824702
124255588	rs676563	1.29866e-13	-1.32114	-0.724439	1.8539e-05	-1.3626	-0.824702
124255717	rs11604549	3.02321e-12	1.10199	-2.88273e-10	0.000532866	1.17109	-2.88273e-10
124255783	rs486402	1.3306e-13	-1.32114	-0.70014	1.89602e-05	-1.3626	-0.802234
124255959	rs76153018	2.66847e-13	-2.29525e-10	-1.32541	4.5366e-05	-2.29525e-10	-1.29242
124255981	rs6590070	1.14111e-13	-0.996496	-1.17842	2.009e-05	-0.951653	-1.1553
124255991	rs4057885	1.31097e-13	-1.31171	-0.724439	1.90896e-05	-1.33334	-0.824702
124258314	rs7118177	1.31097e-13	-1.31171	-0.724439	1.90896e-05	-1.33334	-0.824702
124258441	rs574393	1.32354e-13	-1.3082	-0.718405	1.88784e-05	-1.35003	-0.819125
124258716	rs577031	1.25967e-13	-1.14051	-0.935554	1.67084e-05	-1.24063	-1.05064
124258873	rs11219624	2.69584e-13	-2.29525e-10	-1.31521	4.62433e-05	-2.29525e-10	-1.27326
124258878	rs614493	1.29283e-13	-1.32565	-0.724439	1.97982e-05	-1.29688	-0.824702
124258922	rs523335	1.31558e-13	-1.3082	-0.724439	1.87734e-05	-1.35003	-0.824702
124259085	rs524426	1.59735e-13	-1.14383	-0.694735	2.27887e-05	-1.19016	-0.790752
124259133	rs525222	1.3173e-13	-1.3082	-0.723127	1.86868e-05	-1.35003	-0.829326
124259309	rs626995	1.18692e-13	-0.959563	-1.17599	2.09153e-05	-0.913945	-1.15275
124259413	rs627424	1.51187e-13	-1.03931	-0.85426	1.93176e-05	-1.16686	-0.979299
124259761	rs138404837	5.12208e-13	-0.673354	-2.88273e-10	7.01576e-05	-0.856434	-2.88273e-10
124259817	rs531689	1.30261e-13	-1.09672	-0.945828	1.72586e-05	-1.19929	-1.05957
124259835	rs77714492	2.68623e-13	-2.29525e-10	-1.31877	4.60453e-05	-2.29525e-10	-1.27755
124259983	rs656524	1.29166e-13	-1.32114	-0.729846	1.84466e-05	-1.3626	-0.829697
124260374	rs658264	1.28395e-13	-1.32114	-0.735829	1.83449e-05	-1.3626	-0.835223
124260691	rs145961088	3.66576e-13	-2.29525e-10	-1.00788	5.73448e-05	-2.29525e-10	-1.0581
124260820	rs1789019	1.43146e-13	-1.23587	-0.712343	2.05929e-05	-1.26871	-0.813522
124260922	rs4057888	1.44784e-13	-1.21844	-0.718405	2.03958e-05	-1.27273	-0.819125
124263931	rs607848	1.24594e-13	-1.12603	-0.960997	1.6568e-05	-1.22697	-1.07274
124264202	rs487564	1.28267e-13	-1.3082	-0.749774	1.83394e-05	-1.35003	-0.848093
124264636	rs4936923	4.534e-13	0.508667	-1.30398	6.43513e-05	0.415927	-1.35875
124265109	rs10790672	1.74849e-12	1.94543	-1.391	0.000113328	1.0246	-1.40149
124265803	rs12421141	2.7064e-13	-2.29525e-10	-1.31129	4.57311e-05	-2.29525e-10	-1.2844
124265961	rs3867245	4.84721e-13	0.58511	-1.31362	6.77758e-05	0.474568	-1.36554
124267056	rs144478570	2.70059e-13	-2.29525e-10	-1.31345	4.6007e-05	-2.29525e-10	-1.27839
124267177	rs507360	1.06906e-13	-0.884451	-1.35569	1.8485e-05	-0.856513	-1.33371
124267189	rs507335	1.24489e-13	-0.771886	-1.31598	2.22255e-05	-0.721219	-1.28472
124267618	rs59100928	1.23785e-13	-1.26167	-0.831864	1.77918e-05	-1.30483	-0.923615
124267691	rs182759167	1.52682e-12	0.418858	-2.88273e-10	0.000215154	0.264176	-2.88273e-10
124268014	rs11219632	1.70768e-13	-2.00474	0.232962	2.06497e-05	-2.04356	-0.0359188
124268323	rs11219633	1.70126e-13	-2.00018	0.224633	2.05131e-05	-2.04258	-0.0435344
124268403	rs145107543	2.74713e-13	-2.29525e-10	-1.29636	4.69284e-05	-2.29525e-10	-1.25856
124268503	rs115174225	2.74421e-13	-2.29525e-10	-1.29742	4.68708e-05	-2.29525e-10	-1.25978
124268735	rs548081	1.13885e-13	-0.956963	-1.21993	1.83999e-05	-0.906369	-1.28846
124268969	rs73025530	4.84863e-13	-0.728219	-2.88273e-10	0.000128798	-0.248935	-2.88273e-10
124271173	rs573157	1.26887e-13	-0.985724	-1.08306	1.7041e-05	-1.09431	-1.17725
124271566	rs569501	1.08235e-13	-0.944995	-1.28279	1.89709e-05	-0.899075	-1.2652
124271865	rs624110	1.22827e-13	-1.19392	-0.907394	1.77357e-05	-1.23892	-0.992676
124272210	rs635933	1.34307e-13	-1.11463	-0.897329	1.91326e-05	-1.17228	-0.9835
124273159	rs189701219	2.65757e-13	-2.29525e-10	-1.3295	4.54509e-05	-2.29525e-10	-1.29055
124274020	rs11219641	7.34768e-13	1.00421	-1.31674	0.000101026	0.874238	-1.36604
124274527	rs76213194	1.57694e-13	-1.85143	-2.88273e-10	2.16053e-05	-2.03424	-2.88273e-10
124274685	rs76664630	2.46569e-13	-2.29525e-10	-1.40444	4.0509e-05	-2.29525e-10	-1.40566
124274787	rs34389811	6.10003e-13	-0.498622	-2.88273e-10	6.22019e-05	-0.976794	-2.88273e-10
124275314	rs561369	1.64324e-13	-1.07959	-0.730656	2.58692e-05	-1.0405	-0.813624
124275348	rs560678	1.22694e-13	-1.0164	-1.08599	2.07887e-05	-0.964962	-1.10781
124276497	rs12284741	1.1653e-12	1.2283	-1.07965	0.000137839	0.985384	-1.16648
124276813	rs57075153	8.84852e-13	-1.5803	1.45364	9.61418e-05	-1.67445	1.1331
124276828	rs11219642	8.8789e-13	-1.60166	1.47843	9.82483e-05	-1.67614	1.15645
124276910	rs11219643	1.39869e-12	-2.04436	2.37556	0.000162899	-2.0448	2.03075
124277498	rs77364075	9.05617e-14	-1.06159	-1.34446	8.05322e-06	-1.66138	-1.35973
124277503	rs150633547	1.51334e-13	-1.8926	-2.88273e-10	2.17069e-05	-2.02955	-2.88273e-10
124277731	rs11219644	4.61761e-13	-1.30248	0.525437	3.82466e-05	-1.76036	0.297234
124277960	rs11219645	4.19453e-13	-1.35067	0.47754	3.48713e-05	-1.78989	0.234379
124278130	rs3867247	1.50491e-12	1.6604	-1.256	0.000133066	1.02396	-1.24029
124278146	rs140091259	2.86702e-11	-2.29525e-10	3.35153	0.00421173	-2.29525e-10	3.23845
124278232	rs79248333	8.79605e-14	-1.09236	-1.34284	7.91191e-06	-1.6805	-1.3583
124278528	rs79227110	1.41815e-12	1.46516	-1.12013	9.73782e-05	0.676316	-1.20489
124278652	rs6590071	3.63836e-14	-2.01425	-1.30372	6.13071e-06	-2.03349	-1.26038
124278679	rs7939249	1.38532e-12	1.57896	-1.25736	0.000123722	0.949884	-1.23903
124278716	rs75761867	8.7729e-14	-1.10124	-1.33659	7.84668e-06	-1.69428	-1.3528
124278972	rs7101586	1.6819e-12	1.57422	-1.05863	7.19476e-05	0.145011	-0.976252
124278999	rs146313997	4.81911e-13	-2.29525e-10	-0.734325	7.1246e-05	-2.29525e-10	-0.84104
124279240	rs11219646	1.03277e-12	-2.04318	2.07109	0.000107262	-2.04358	1.61168
124279789	rs75261250	4.8654e-13	0.389926	-1.11469	0.000108221	0.77323	-1.19624
124279923	rs56247609	2.78831e-13	-2.29525e-10	-1.28148	4.58944e-05	-2.29525e-10	-1.28084
124279945	rs77999077	8.11265e-14	-1.13295	-1.38312	7.4572e-06	-1.70545	-1.39255
124280208	rs55694396	2.82883e-13	-2.29525e-10	-1.26705	4.65629e-05	-2.29525e-10	-1.26637
124280697	rs77686717	7.74454e-14	-1.18268	-1.37984	7.25565e-06	-1.73552	-1.38988
124281119	rs7110699	3.93018e-14	-1.96867	-1.27215	6.30969e-06	-2.04178	-1.22331
124281660	rs7114450	1.33699e-13	-2.02919	0.0126968	2.1688e-05	-2.02803	-0.00238712
124283032	rs76398646	2.63946e-13	-2.29525e-10	-1.33634	4.33979e-05	-2.29525e-10	-1.33677
124283133	rs116992093	3.35579e-13	-2.29525e-10	-1.09623	5.18189e-05	-2.29525e-10	-1.15942
124283163	rs4936925	1.22131e-13	-2.0389	-0.0680975	2.01436e-05	-2.00944	-0.0948507
124283214	rs4935882	9.85543e-13	1.00452	-1.02341	4.59734e-05	-0.332355	-0.94676
124283321	rs4935883	1.2198e-13	-2.04013	-0.0680975	2.02082e-05	-2.00624	-0.0948507
124283629	rs76401097	2.75753e-13	-2.29525e-10	-1.29258	4.49254e-05	-2.29525e-10	-1.30218
124284394	rs76748732	3.23609e-13	-1.13255	-2.88273e-10	3.58378e-05	-1.52818	-2.88273e-10
124284554	rs2285588	1.21017e-13	-2.04123	-0.07493	2.0139e-05	-2.00291	-0.101615
124285025	rs2285589	1.20195e-13	-2.04123	-0.0817445	2.00036e-05	-2.00291	-0.108361
124285289	rs2285590	1.02347e-12	1.05682	-1.03795	4.70583e-05	-0.293106	-0.962686
124285370	rs7951885	1.00198e-12	1.03061	-1.03297	4.63939e-05	-0.312785	-0.957226
124285437	rs10893220	2.17877e-12	1.70859	-0.934161	8.65668e-05	0.213286	-0.859549
124285604	rs76157044	8.17342e-14	-1.14463	-1.36399	7.79293e-06	-1.67734	-1.37662
124285735	rs6590072	5.37273e-13	0.694184	-1.31976	0.00012564	1.08521	-1.35897
124285886	rs2106649	1.2705e-12	1.51339	-1.2783	9.71882e-05	0.80117	-1.3317
124286219	rs1893702	1.19188e-13	-2.04013	-0.0912506	1.97503e-05	-2.00624	-0.117771
124286329	rs1893703	1.20919e-13	-2.04013	-0.0768354	2.00341e-05	-2.00624	-0.103501
124286414	rs78108842	8.17556e-14	-1.14463	-1.36372	7.79467e-06	-1.67734	-1.3764
124286513	rs78944324	2.79171e-12	-2.29525e-10	1.02232	0.000729953	-2.29525e-10	1.4858
124286727	rs7950272	1.01717e-12	1.03061	-1.01792	4.71645e-05	-0.312785	-0.940752
124286812	rs75748465	1.5352e-13	-1.87825	-2.88273e-10	2.14025e-05	-2.04367	-2.88273e-10
124286829	rs2077126	1.24225e-13	-2.03454	-0.0554439	2.0225e-05	-2.01793	-0.0823236
124287377	rs4617598	1.18939e-13	-2.04222	-0.0912506	1.97082e-05	-2.00838	-0.117771
124287387	rs4354697	1.24384e-13	-2.04018	-0.0485305	2.0435e-05	-2.01445	-0.0754791
124287437	rs4348918	3.66224e-14	-2.03217	-1.27925	6.39211e-06	-2.01649	-1.23562
124287446	rs4348919	1.24529e-13	-2.03993	-0.0476109	2.03117e-05	-2.0111	-0.0848779
124287496	rs2009114	1.32994e-13	-2.04105	0.0192673	2.20334e-05	-2.00798	-0.00664094
124287526	rs7102689	1.3195e-13	-2.04105	0.011393	2.18621e-05	-2.00798	-0.0144435
124287873	rs7117759	1.28883e-13	-2.04105	-0.0121306	2.13225e-05	-2.00798	-0.0394388
124288002	rs78445249	7.61783e-14	-1.18506	-1.39394	7.54435e-06	-1.70301	-1.38337
124288318	rs6590073	1.27983e-13	-2.04105	-0.0191394	2.1175e-05	-2.00798	-0.0463787
124288374	rs7120990	1.27857e-13	-2.04203	-0.0191394	2.12442e-05	-2.00472	-0.0463787
124288489	rs7121459	1.33227e-13	-2.0448	0.0247679	2.25568e-05	-1.98824	-0.00290004
124288491	rs7121132	1.33308e-13	-2.04419	0.0247679	2.25491e-05	-1.98858	-0.00290004
124288648	rs7121369	1.30013e-13	-2.04013	-0.00432167	2.15253e-05	-2.00624	-0.0317064
124288679	rs116889628	2.24922e-13	-1.49633	-2.88273e-10	2.72934e-05	-1.80053	-2.88273e-10
124289232	rs74942429	2.80645e-13	-2.29525e-10	-1.27499	4.56902e-05	-2.29525e-10	-1.2853
124289529	rs10750268	1.30013e-13	-2.04013	-0.00432167	2.15253e-05	-2.00624	-0.0317064
124289575	rs10790674	8.57423e-13	0.699773	-0.857927	3.16209e-05	-0.814518	-0.838842
124290018	rs117569088	6.40957e-11	-2.29525e-10	4.15605	0.00932928	-2.29525e-10	4.03373
124290236	rs12361493	2.44986e-13	-1.41088	-2.88273e-10	4.35037e-05	-1.33433	-2.88273e-10
124290367	rs4544012	1.28101e-13	-2.04013	-0.0191394	2.12118e-05	-2.00624	-0.0463787
124290471	rs4603316	2.49855e-13	-2.29525e-10	-1.3912	4.23083e-05	-2.29525e-10	-1.3622
124290701	rs4245052	1.2805e-13	-2.04053	-0.0191394	2.12868e-05	-2.00271	-0.0463787
124290711	rs4245053	1.28202e-13	-2.03934	-0.0191394	2.12157e-05	-2.00606	-0.0463787
124290794	rs4245054	1.2859e-13	-2.0389	-0.0165559	2.14414e-05	-2.00944	-0.0324175
124290924	rs4936926	1.28101e-13	-2.04013	-0.0191394	2.12118e-05	-2.00624	-0.0463787
124290986	rs4936927	1.29002e-13	-2.04013	-0.0121306	2.13595e-05	-2.00624	-0.0394388
124291214	rs4936928	1.28259e-13	-2.0389	-0.0191394	2.11441e-05	-2.00944	-0.0463787
124291358	rs1893136	1.28259e-13	-2.0389	-0.0191394	2.11441e-05	-2.00944	-0.0463787
124291404	rs4457760	2.1072e-12	1.68012	-0.939086	8.46027e-05	0.19121	-0.860423
124291663	rs4057748	1.29161e-13	-2.0389	-0.0121306	2.12913e-05	-2.00944	-0.0394388
124291675	rs3967749	1.28259e-13	-2.0389	-0.0191394	2.11441e-05	-2.00944	-0.0463787
124291832	rs4545570	1.28259e-13	-2.0389	-0.0191394	2.11441e-05	-2.00944	-0.0463787
124291909	rs4256995	1.28259e-13	-2.0389	-0.0191394	2.11441e-05	-2.00944	-0.0463787
124292065	rs4612818	1.27208e-13	-2.04013	-0.0261299	2.10655e-05	-2.00624	-0.0533003
124292366	rs10790675	1.30932e-13	-2.04013	0.00272571	2.16761e-05	-2.00624	-0.0247279
124292721	rs10750269	1.29161e-13	-2.0389	-0.0121306	2.12913e-05	-2.00944	-0.0394388
124293072	rs7124981	1.27208e-13	-2.04013	-0.0261299	2.10655e-05	-2.00624	-0.0533003
124293134	rs7108943	1.27208e-13	-2.04013	-0.0261299	2.10655e-05	-2.00624	-0.0533003
124293632	rs57702670	6.80859e-13	0.900766	-1.2895	0.000166175	1.34193	-1.33607
124293633	rs10790676	1.25376e-13	-2.03994	-0.0408276	2.08712e-05	-2.00095	-0.0678527
124293767	rs2188707	1.25352e-13	-2.04013	-0.0408276	2.07612e-05	-2.00624	-0.0678527
124294213	rs61736181	1.3782e-13	-1.98614	-2.88273e-10	2.19002e-05	-2.02068	-2.88273e-10
124294236	rs4057749	1.62423e-12	1.69709	-1.21639	0.000120061	0.96571	-1.28489
124294349	rs7116575	5.87599e-13	0.748664	-1.2847	0.00014174	1.17869	-1.33188
124294377	rs4057750	1.6499e-12	1.71904	-1.22265	0.000124572	1.00762	-1.28991
124294703	rs10750270	9.48258e-13	1.03061	-1.08807	4.38284e-05	-0.312785	-1.01411
124294967	rs17128980	1.54963e-12	1.66978	-1.23609	0.000115575	0.941216	-1.29847
124295002	rs57202618	7.01663e-13	0.916925	-1.27556	0.000171026	1.35926	-1.32462
124295233	rs1893706	1.2439e-13	-2.04013	-0.0485305	2.06034e-05	-2.00624	-0.0754791
124295382	rs1893705	1.62773e-12	1.72176	-1.23891	0.00012082	0.987843	-1.30072
124295592	rs116958329	1.32173e-13	-2.02797	-2.88273e-10	2.21203e-05	-2.01069	-2.88273e-10
124295635	rs1893704	5.76017e-13	0.732987	-1.28893	0.000138909	1.16185	-1.33521
124295724	rs7942913	2.00676e-12	1.62066	-0.928465	8.13656e-05	0.145197	-0.853424
124296104	rs7943287	2.14071e-12	1.68012	-0.923309	8.56704e-05	0.19121	-0.847882
124296495	rs58305201	7.26338e-13	0.960972	-1.28504	0.000178356	1.40875	-1.33215
124296673	rs58259837	8.46917e-13	-2.04484	1.87436	8.9583e-05	-2.04059	1.42858
124296692	rs10750271	1.24453e-13	-2.03454	-0.0536137	2.02617e-05	-2.01793	-0.0805117
124296744	rs10750272	3.71372e-14	-2.02152	-1.27595	6.3072e-06	-2.02846	-1.23703
124296747	rs10750273	3.73468e-14	-2.02165	-1.27019	6.42997e-06	-2.02518	-1.22103
124297178	rs80093249	7.76831e-13	1.03051	-1.28737	0.000189812	1.48095	-1.3421
124297628	rs57527112	5.5437e-14	-1.73564	-1.1612	7.55415e-06	-1.87727	-1.20781
124297630	rs2188708	4.04591e-13	-2.02807	1.11886	4.59269e-05	-2.03167	0.751548
124297698	rs2214171	1.59812e-12	1.72176	-1.25726	0.000119316	0.987843	-1.31324
124298001	rs77989717	1.372e-13	-1.99065	-2.88273e-10	2.27278e-05	-1.98359	-2.88273e-10
124298489	rs11219651	1.10572e-12	-2.02417	2.12034	0.000116531	-2.04115	1.69212
124298514	rs144485273	3.40229e-14	-2.01001	-1.37504	6.24093e-06	-1.92572	-1.35033
124298585	rs117164765	2.24411e-13	-1.4986	-2.88273e-10	2.8025e-05	-1.77408	-2.88273e-10
124298586	rs59923632	1.60497e-12	1.72692	-1.25815	0.000129318	1.07108	-1.31599
124299875	rs7937842	2.14699e-12	1.68012	-0.920379	8.59405e-05	0.19121	-0.844734
124299992	rs7938183	9.97292e-13	1.05001	-1.05705	4.58466e-05	-0.298221	-0.983657
124300099	rs2023755	1.17918e-13	-2.04126	-0.100837	1.96314e-05	-2.00279	-0.12726
124300816	rs4936929	9.25832e-13	0.998327	-1.07972	4.3178e-05	-0.336994	-1.00485
124301077	rs4936930	3.57326e-14	-2.03727	-1.29876	6.35936e-06	-2.00274	-1.25451
124301150	rs11219652	8.15339e-13	-2.04309	1.83461	8.6069e-05	-2.04366	1.39163
124301837	rs61344655	3.52489e-13	-2.29525e-10	-1.04707	5.75346e-05	-2.29525e-10	-1.05479
124301933	rs11219654	9.67168e-13	-2.04309	2.00537	0.000100886	-2.04366	1.55047
124302146	rs11219655	9.67866e-13	-2.03241	1.99542	0.00010006	-2.04262	1.54121
124302248	rs7125259	1.15803e-13	-2.01273	-0.147465	1.60658e-05	-2.03659	-0.293889
124302365	rs10790677	1.59113e-12	1.4645	-1.00438	6.50897e-05	0.010367	-0.941779
124302387	rs7128363	1.97238e-12	1.81158	-1.13667	0.000201763	1.28272	-1.0828
124303015	rs34372606	1.30509e-13	-2.04064	-2.88273e-10	2.13748e-05	-2.04497	-2.88273e-10
124303201	rs11821296	3.32984e-13	0.0970952	-1.20109	8.03718e-05	0.43056	-1.15108
124303689	rs10790678	3.98181e-14	-1.98729	-1.24048	6.16956e-06	-2.04159	-1.24597
124304280	rs117474059	2.55088e-12	0.932107	-2.88273e-10	0.000269285	0.48859	-2.88273e-10
124304589	rs117782246	3.64648e-14	-2.03948	-1.27626	6.53708e-06	-2.00776	-1.22193
124305112	rs4550232	1.59822e-12	1.41008	-0.945521	6.65042e-05	-0.0312281	-0.878686
124305197	rs12277870	1.5659e-13	-1.85846	-2.88273e-10	2.217e-05	-2.00844	-2.88273e-10
124305894	rs76083279	1.84113e-13	-1.69654	-2.88273e-10	2.45441e-05	-1.90671	-2.88273e-10
124306215	rs4448692	3.39432e-13	-2.29525e-10	-1.08481	5.6129e-05	-2.29525e-10	-1.07953
124306383	rs4935884	5.20939e-14	-2.03438	-0.924655	8.35091e-06	-1.96245	-1.02236
124306477	rs118069380	1.36722e-13	-1.99414	-2.88273e-10	2.18296e-05	-2.02391	-2.88273e-10
124307417	rs147697193	2.78498e-13	-1.28268	-2.88273e-10	3.72112e-05	-1.49057	-2.88273e-10
124307578	rs75250602	5.16307e-14	-1.59957	-1.3684	6.98572e-06	-1.81869	-1.34462
124307959	rs79983313	2.74232e-13	-2.29525e-10	-1.29811	4.63639e-05	-2.29525e-10	-1.27066
124309096	rs74958174	2.65614e-13	-2.29525e-10	-1.33004	4.47273e-05	-2.29525e-10	-1.30659
124309504	rs73025545	1.44782e-13	-1.93686	-2.88273e-10	2.79055e-05	-1.77836	-2.88273e-10
124309601	rs79090888	2.71251e-13	-2.29525e-10	-1.30904	4.53429e-05	-2.29525e-10	-1.29292
124309809	rs61912423	5.72457e-14	-1.58066	-1.28408	1.16953e-05	-1.33882	-1.30917
124309814	rs11219659	6.80637e-14	-1.33151	-1.36014	6.30625e-06	-1.93751	-1.32813
124309966	rs10893221	6.80637e-14	-1.33151	-1.36014	6.30625e-06	-1.93751	-1.32813
124310622	rs4296049	7.22173e-14	-1.29297	-1.33944	6.57201e-06	-1.92224	-1.30212
124310752	rs72472248	2.97818e-13	-2.29525e-10	-1.2156	4.75302e-05	-2.29525e-10	-1.24581
124311114	rs28494999	2.9564e-13	-2.29525e-10	-1.22294	4.95916e-05	-2.29525e-10	-1.20336
124311653	rs7114069	3.35632e-14	-1.99012	-1.40854	7.52499e-06	-1.68413	-1.40482
124311902	rs61910661	5.57694e-14	-1.55869	-1.33217	1.15306e-05	-1.30715	-1.35502
124312022	rs74524608	6.50248e-14	-1.38011	-1.35721	6.16679e-06	-1.95586	-1.33214
124312023	rs7130598	6.50248e-14	-1.38011	-1.35721	6.16679e-06	-1.95586	-1.33214
124312180	rs7114785	7.80007e-14	-1.72002	-0.835344	7.965e-06	-1.96624	-1.06588
124312407	rs7103619	3.47842e-14	-1.96252	-1.4004	5.22715e-06	-2.04452	-1.4088
124312712	rs7118658	7.15696e-14	-1.33151	-1.30991	6.64151e-06	-1.93751	-1.27633
124312902	rs12282735	3.37791e-14	-1.99461	-1.39763	7.6864e-06	-1.71137	-1.35636
124313006	rs80178027	2.81851e-13	-2.29525e-10	-1.2707	4.66592e-05	-2.29525e-10	-1.26431
124313035	rs11219660	5.65573e-14	-1.61715	-1.25968	1.14267e-05	-1.38401	-1.28722
124313078	rs12269765	3.42931e-14	-1.96735	-1.40979	5.29318e-06	-2.04422	-1.39654
124313202	rs12269827	3.44535e-14	-1.96269	-1.40979	5.29608e-06	-2.04368	-1.39654
124313266	rs73615081	8.24133e-14	-1.70571	-0.794627	8.11393e-06	-1.97938	-1.03421
124313568	rs10893222	3.44535e-14	-1.96269	-1.40979	5.29608e-06	-2.04368	-1.39654
124313722	rs7122962	8.1799e-14	-1.73236	-0.775463	8.14312e-06	-1.9908	-1.0192
124313869	rs7123123	3.41455e-14	-1.97818	-1.40327	5.45775e-06	-2.04497	-1.36517
124313960	rs146630707	2.45774e-13	-2.29525e-10	-1.40767	4.05494e-05	-2.29525e-10	-1.40466
124314172	rs11219661	5.50182e-14	-1.65031	-1.25411	1.10189e-05	-1.42538	-1.28219
124314548	rs7948113	3.44488e-14	-1.96269	-1.40992	5.30128e-06	-2.04368	-1.39556
124315414	rs185384428	1.38953e-13	-1.97795	-2.88273e-10	2.56291e-05	-1.86345	-2.88273e-10
124315426	rs10893223	3.46113e-14	-1.95789	-1.41002	5.30975e-06	-2.04299	-1.39464
124315478	rs192936543	1.40487e-13	-1.96697	-2.88273e-10	2.28696e-05	-1.97737	-2.88273e-10
124315655	rs10790679	7.03998e-14	-1.35311	-1.30479	6.62574e-06	-1.9458	-1.27042
124315759	rs10790680	3.44456e-14	-1.96269	-1.41002	5.30613e-06	-2.04368	-1.39464
124316019	rs142845222	4.11051e-13	-2.29525e-10	-0.893368	6.47968e-05	-2.29525e-10	-0.935923
124316193	rs73025554	1.30954e-13	-2.03724	-2.88273e-10	2.20128e-05	-2.01556	-2.88273e-10
124316464	rs4628681	3.28762e-14	-2.0103	-1.40904	7.04929e-06	-1.76646	-1.38779
124316570	rs77714238	4.34723e-14	-1.76129	-1.37867	5.61768e-06	-1.99567	-1.38559
124316579	rs79987568	4.32314e-14	-1.76685	-1.37867	5.60476e-06	-1.99797	-1.38559
124317224	rs73615086	8.4584e-14	-1.69888	-0.775463	8.26158e-06	-1.97636	-1.0192
124317333	rs9666721	3.47613e-14	-1.95345	-1.41013	5.3303e-06	-2.04226	-1.39151
124317597	rs9666230	3.47614e-14	-1.95345	-1.41012	5.32496e-06	-2.04226	-1.39251
124318218	rs7939490	3.36199e-14	-2.01297	-1.384	7.38852e-06	-1.77651	-1.33075
124318678	rs10893224	5.51267e-14	-1.6661	-1.23635	1.09782e-05	-1.4452	-1.26606
124318707	rs1078278	5.79533e-14	-1.61222	-1.24023	1.17015e-05	-1.37787	-1.26959
124319016	rs76869996	1.38213e-13	-1.98329	-2.88273e-10	2.25626e-05	-1.99089	-2.88273e-10
124319569	rs4438049	3.47613e-14	-1.95345	-1.41013	5.3303e-06	-2.04226	-1.39151
124319751	rs11501193	3.49375e-14	-1.9484	-1.41013	5.33532e-06	-2.04132	-1.39151
124320099	rs4426143	3.27554e-14	-2.01597	-1.40705	6.98416e-06	-1.78298	-1.38056
124320103	rs11219664	5.62616e-14	-1.65263	-1.22945	1.12361e-05	-1.42828	-1.25977
124320188	rs4439521	3.34772e-14	-2.01841	-1.38281	7.28465e-06	-1.79272	-1.32869
124321258	rs138614687	1.94829e-13	-1.63997	-2.88273e-10	4.74698e-05	-1.24708	-2.88273e-10
124321435	rs141143753	1.32331e-13	-2.02678	-2.88273e-10	2.17836e-05	-2.02602	-2.88273e-10
124321503	rs4322399	3.51195e-14	-1.9432	-1.41012	5.33571e-06	-2.04024	-1.39251
124321610	rs117209778	3.31929e-13	-2.29525e-10	-1.10716	5.39023e-05	-2.29525e-10	-1.12001
124321832	rs4256989	3.35178e-14	-2.01841	-1.3816	7.29984e-06	-1.79272	-1.32661
124322240	rs73613264	8.45883e-14	-1.70571	-0.768578	8.28129e-06	-1.97938	-1.0138
124322456	rs77970045	4.21097e-13	-2.29525e-10	-0.869222	6.70898e-05	-2.29525e-10	-0.901147
124322701	rs73613269	1.29953e-13	-2.04491	-2.88273e-10	2.13751e-05	-2.04495	-2.88273e-10
124322868	rs9666443	3.33969e-14	-2.02081	-1.38281	7.23019e-06	-1.80022	-1.32869
124322995	rs9666451	3.34375e-14	-2.01841	-1.384	7.26968e-06	-1.79272	-1.33075
124323220	rs9667172	3.33969e-14	-2.02081	-1.38281	7.23019e-06	-1.80022	-1.32869
124323660	rs7934631	3.34374e-14	-2.02081	-1.3816	7.24527e-06	-1.80022	-1.32661
124323989	rs4447188	3.27692e-14	-2.01848	-1.40412	6.98708e-06	-1.79063	-1.37249
124324090	rs4439522	3.34884e-14	-2.01929	-1.3816	7.38282e-06	-1.78142	-1.32661
124324273	rs61910662	1.36786e-13	-1.99366	-2.88273e-10	5.62442e-05	-1.07748	-2.88273e-10
124324674	rs4463856	3.35711e-14	-2.01561	-1.38281	7.34662e-06	-1.78425	-1.32869
124324946	rs150035420	1.31928e-13	-2.02983	-2.88273e-10	2.19608e-05	-2.01792	-2.88273e-10
124325006	rs79882751	3.40675e-13	-1.08115	-2.88273e-10	8.56823e-05	-0.656532	-2.88273e-10
124325304	rs1893701	3.35178e-14	-2.01841	-1.3816	7.29984e-06	-1.79272	-1.32661
124325428	rs1893700	3.37632e-14	-2.0099	-1.38281	7.46871e-06	-1.76777	-1.32869
124325903	rs59098934	8.83059e-14	-1.68138	-0.749901	8.46182e-06	-1.97253	-0.999088
124325984	rs9633921	4.67215e-14	-2.00088	-1.06701	8.64032e-06	-1.9154	-1.03534
124326024	rs9633957	6.08198e-14	-1.57055	-1.23362	1.23943e-05	-1.32637	-1.26357
124326844	rs143464423	1.34089e-13	-2.01358	-2.88273e-10	2.40666e-05	-1.92635	-2.88273e-10
124327131	rs4608094	4.97241e-14	-1.92453	-1.08106	7.86058e-06	-1.99528	-1.05004
124327805	rs7944680	5.81042e-14	-1.59963	-1.25022	6.53271e-06	-1.93045	-1.29991
124327810	rs6590076	3.33458e-14	-2.00588	-1.39927	7.47365e-06	-1.73435	-1.36144
124328173	rs4636685	3.29362e-14	-2.01597	-1.40155	7.08373e-06	-1.78298	-1.3664
124328226	rs73613284	9.08578e-14	-1.68138	-0.721412	8.65473e-06	-1.97253	-0.976546
124328416	rs75334978	2.71869e-13	-2.29525e-10	-1.30677	4.5454e-05	-2.29525e-10	-1.29048
124328427	rs10790681	3.32293e-14	-2.00711	-1.40155	7.2661e-06	-1.75756	-1.3664
124328976	rs10736539	3.32293e-14	-2.00711	-1.40155	7.2661e-06	-1.75756	-1.3664
124329008	rs10736540	3.38937e-14	-2.0099	-1.37895	7.51794e-06	-1.76777	-1.32212
124329313	rs4259835	3.35313e-14	-2.01561	-1.384	7.33152e-06	-1.78425	-1.33075
124329370	rs117478918	1.41521e-13	-1.95964	-2.88273e-10	2.30266e-05	-1.97053	-2.88273e-10
124329612	rs12294473	4.72528e-14	-1.99399	-1.06258	8.58438e-06	-1.92651	-1.03072
124329615	rs12281391	4.72528e-14	-1.99399	-1.06258	8.58438e-06	-1.92651	-1.03072
124329737	rs61910663	5.88342e-14	-1.61933	-1.21803	1.18358e-05	-1.38671	-1.24934
124329850	rs117198683	3.59846e-13	-2.29525e-10	-1.02641	7.01747e-05	-2.29525e-10	-0.85619
124330070	rs10893226	6.21071e-14	-1.56304	-1.22019	1.26636e-05	-1.31714	-1.25131
124330757	rs73613289	9.34903e-14	-1.69532	-0.678908	8.89786e-06	-1.97868	-0.94269
124330975	rs58285921	9.21535e-14	-1.70219	-0.686444	8.8182e-06	-1.98165	-0.948711
124330983	rs12787539	3.40865e-14	-2.01297	-1.37021	7.57533e-06	-1.77651	-1.30578
124331100	rs56674022	9.30215e-14	-1.69532	-0.683936	8.86218e-06	-1.97868	-0.946708
124331330	rs12792592	7.27536e-14	-1.34806	-1.27694	6.82779e-06	-1.94758	-1.2386
124331383	rs112149142	2.46049e-13	-1.40655	-2.88273e-10	2.78177e-05	-1.78151	-2.88273e-10
124331545	rs76230278	2.62128e-13	-2.29525e-10	-1.34325	4.36912e-05	-2.29525e-10	-1.33003
124331563	rs76624437	2.61197e-13	-2.29525e-10	-1.34681	4.35212e-05	-2.29525e-10	-1.33393
124331899	rs12272002	1.42157e-13	-1.54653	-0.408621	1.1676e-05	-1.91529	-0.734353
124332072	rs138124526	2.84218e-13	-1.26234	-2.88273e-10	3.33179e-05	-1.60108	-2.88273e-10
124332135	rs4936931	5.56802e-14	-1.6661	-1.22636	1.10787e-05	-1.4452	-1.25695
124332286	rs10790682	8.40526e-14	-1.1127	-1.36794	1.0592e-05	-1.35187	-1.39521
124332295	rs57900379	1.42292e-13	-1.63915	-0.31505	1.20594e-05	-1.96022	-0.657116
124332384	rs61910664	1.41527e-13	-1.95959	-2.88273e-10	6.42731e-05	-0.944038	-2.88273e-10
124332708	rs118123157	1.31081e-13	-2.03627	-2.88273e-10	2.20475e-05	-2.01398	-2.88273e-10
124333089	rs12364315	5.79795e-14	-1.54543	-1.30656	1.19787e-05	-1.29084	-1.3332
124333153	rs10790683	7.30694e-14	-1.34806	-1.27261	6.83974e-06	-1.94758	-1.23685
124333362	rs75231512	1.42591e-13	-1.9521	-2.88273e-10	2.31894e-05	-1.96348	-2.88273e-10
124333656	rs4936932	6.04218e-14	-1.43911	-1.37163	1.255e-05	-1.19272	-1.38474
124333671	rs10790684	6.78373e-14	-1.42081	-1.27416	6.67388e-06	-1.97353	-1.23545
124333821	rs4936933	5.96301e-14	-1.45532	-1.36861	1.23412e-05	-1.21196	-1.38228
124333870	rs10893227	7.14599e-14	-1.37317	-1.26978	6.84571e-06	-1.95682	-1.22673
124334121	rs80042559	3.24384e-13	-2.29525e-10	-1.13016	5.04317e-05	-2.29525e-10	-1.18656
124334893	rs78000643	4.84814e-14	-2.04272	-0.988186	8.04619e-06	-2.04422	-0.977755
124334900	rs73613296	9.35262e-14	-1.70219	-0.671658	8.92306e-06	-1.98165	-0.936889
124335397	rs10893228	6.04741e-14	-1.4455	-1.36437	1.29267e-05	-1.1691	-1.37879
124335424	rs73613299	9.60881e-14	-1.7235	-0.623322	9.19367e-06	-1.99062	-0.898042
124335540	rs10893229	6.08016e-14	-1.43693	-1.36754	1.30271e-05	-1.15875	-1.3814
124335917	rs4936934	6.18774e-14	-1.42047	-1.36646	1.33e-05	-1.1389	-1.38051
124336465	rs10750276	5.73378e-14	-1.50216	-1.36096	1.21016e-05	-1.23788	-1.37596
124336515	rs10750277	5.73977e-14	-1.50216	-1.35992	1.21122e-05	-1.23788	-1.37509
124337885	rs4360714	4.21287e-14	-1.97076	-1.20059	7.21219e-06	-1.95436	-1.17704
124338097	rs11219666	2.41167e-12	0.87599	-2.88273e-10	0.000158555	-0.041077	-2.88273e-10
124338105	rs12574445	2.66033e-13	-2.29525e-10	-1.32846	4.52698e-05	-2.29525e-10	-1.29454
124338122	rs75137767	3.32517e-13	-1.10539	-2.88273e-10	8.67738e-05	-0.643874	-2.88273e-10
124338177	rs7128004	4.25571e-14	-1.97522	-1.18602	7.36103e-06	-1.94929	-1.16168
124338208	rs7127813	5.14021e-14	-1.61275	-1.35966	1.0572e-05	-1.3741	-1.37487
124338222	rs7127920	3.51892e-14	-2.00095	-1.3504	7.99945e-06	-1.74516	-1.28264
124338543	rs4385909	4.18918e-14	-1.98709	-1.1899	7.39434e-06	-1.94069	-1.16577
124338595	rs4365066	4.20634e-14	-1.97954	-1.19337	7.34241e-06	-1.94409	-1.16943
124338664	rs4595557	4.22095e-14	-1.97954	-1.1899	7.36927e-06	-1.94409	-1.16577
124339070	rs10893230	5.1705e-14	-1.61275	-1.35378	1.06243e-05	-1.3741	-1.36993
124339489	rs4245055	4.19191e-14	-1.97954	-1.19681	7.31585e-06	-1.94409	-1.17305
124339836	rs75447693	2.62082e-13	-2.29525e-10	-1.34343	4.36828e-05	-2.29525e-10	-1.33023
124340747	rs73025596	1.8318e-13	-1.70162	-2.88273e-10	3.61716e-05	-1.5189	-2.88273e-10
124340897	rs141558072	2.45192e-13	-2.29525e-10	-1.41004	4.04118e-05	-2.29525e-10	-1.40806
124341471	rs12800815	6.77114e-14	-1.44457	-1.25226	6.80859e-06	-1.98142	-1.20757
124341481	rs11219669	3.93361e-14	-2.02585	-1.2141	7.77744e-06	-1.8681	-1.18785
124341722	rs10893231	4.23612e-14	-2.02067	-1.14518	8.35147e-06	-1.8773	-1.10744
124341985	rs2298509	4.2054e-14	-2.02369	-1.14944	8.50088e-06	-1.85502	-1.11199
124342068	rs2298510	2.53114e-13	-2.29525e-10	-1.37824	4.20243e-05	-2.29525e-10	-1.36893
124342556	rs117521546	1.99415e-13	-1.6167	-2.88273e-10	2.66196e-05	-1.82553	-2.88273e-10
124342820	rs4495904	5.96126e-14	-1.51192	-1.3123	6.26451e-06	-1.99963	-1.27265
124343132	rs4628682	5.94571e-14	-1.51192	-1.31491	6.24513e-06	-1.99963	-1.27575
124343367	rs139064964	1.30255e-13	-2.04259	-2.88273e-10	2.8419e-05	-1.76012	-2.88273e-10
124343714	rs10736541	4.11723e-14	-2.0158	-1.17851	7.86788e-06	-1.89433	-1.15006
124343736	rs1074873	4.12998e-14	-2.0158	-1.17542	7.86138e-06	-1.89433	-1.15089
124343973	rs75164572	2.51742e-13	-2.29525e-10	-1.38368	4.1764e-05	-2.29525e-10	-1.37514
124344365	rs10736542	4.35074e-14	-2.00608	-1.13307	8.13411e-06	-1.91661	-1.09451
124344530	rs73615226	7.90597e-14	-1.87016	-0.671723	8.5311e-06	-2.03297	-0.930485
124344789	rs10736543	4.24204e-14	-1.9996	-1.16486	7.80151e-06	-1.92767	-1.12519
124344940	rs10732863	4.34308e-14	-1.9996	-1.14132	7.97407e-06	-1.92767	-1.10331
124345109	rs10790685	5.81406e-14	-1.59126	-1.25796	1.18176e-05	-1.35191	-1.28567
124345210	rs7113185	3.26487e-14	-2.03327	-1.39301	6.88178e-06	-1.83004	-1.34826
124345248	rs10736544	4.34308e-14	-1.9996	-1.14132	7.97407e-06	-1.92767	-1.10331
124345602	rs10431090	4.31134e-14	-2.00307	-1.14518	7.98713e-06	-1.92191	-1.10744
124345791	rs10431091	4.32635e-14	-1.9996	-1.14518	7.94123e-06	-1.92767	-1.10744
124345810	rs76875008	2.53155e-13	-1.37808	-2.88273e-10	5.35718e-05	-1.12616	-2.88273e-10
124345888	rs73615237	1.3004e-13	-2.04424	-2.88273e-10	2.14297e-05	-2.0424	-2.88273e-10
124346851	rs10750278	4.30797e-14	-1.9996	-1.14944	7.90517e-06	-1.92767	-1.11199
124347154	rs78135665	2.516e-13	-2.29525e-10	-1.38425	4.1518e-05	-2.29525e-10	-1.38105
124347437	rs61910667	1.36916e-13	-1.99272	-2.88273e-10	5.86364e-05	-1.03582	-2.88273e-10
124347658	rs10431047	6.38485e-14	-1.50321	-1.25237	1.3231e-05	-1.24401	-1.28061
124347981	rs73615241	8.7556e-14	-1.92448	-0.51533	9.74332e-06	-2.02761	-0.802983
124348366	rs7121056	6.16906e-14	-1.51241	-1.27754	1.24147e-05	-1.28499	-1.30331
124348499	rs7120864	4.28772e-14	-2.00608	-1.14766	8.00832e-06	-1.91661	-1.11009
124348605	rs137955706	2.4747e-13	-2.29525e-10	-1.4008	4.09231e-05	-2.29525e-10	-1.39548
124348631	rs11219670	7.16394e-14	-1.38842	-1.25202	6.96466e-06	-1.95903	-1.2073
124348924	rs10790686	3.25626e-14	-2.03138	-1.39754	6.87422e-06	-1.82222	-1.35718
124348959	rs10750279	4.30414e-14	-2.00608	-1.14384	8.04111e-06	-1.91661	-1.10601
124349120	rs10750280	4.29034e-14	-2.00929	-1.14384	8.08972e-06	-1.91058	-1.10601
124349249	rs11219671	5.82306e-14	-1.56304	-1.28464	1.19457e-05	-1.31714	-1.30967
124349262	rs75423641	2.47292e-13	-2.29525e-10	-1.40152	4.0886e-05	-2.29525e-10	-1.39639
124349711	rs4356237	4.29034e-14	-2.00929	-1.14384	8.08972e-06	-1.91058	-1.10601
124350167	rs9971477	4.30874e-14	-2.00929	-1.13956	8.12679e-06	-1.91058	-1.10143
124350308	rs9971549	5.6855e-14	-1.57916	-1.29242	1.13067e-05	-1.36516	-1.31662
124350434	rs112531033	1.03599e-12	0.0310249	-2.88273e-10	9.73206e-05	-0.529168	-2.88273e-10
124350579	rs9971496	4.3255e-14	-2.00929	-1.13568	8.16055e-06	-1.91058	-1.09729
124350676	rs60678101	2.56112e-13	-2.29525e-10	-1.36647	4.25852e-05	-2.29525e-10	-1.35567
124350853	rs151023843	2.90584e-13	-2.29525e-10	-1.24019	4.72181e-05	-2.29525e-10	-1.2524
124351096	rs76431134	3.31365e-13	-2.29525e-10	-1.10887	5.08809e-05	-2.29525e-10	-1.17769
124351344	rs7941255	8.44099e-14	-1.9165	-0.559897	9.47945e-06	-2.01846	-0.839593
124351409	rs4492834	4.27122e-14	-1.9996	-1.158	7.83304e-06	-1.92767	-1.12115
124351898	rs6590078	5.69286e-14	-1.4833	-1.38698	1.19812e-05	-1.23126	-1.39259
124352222	rs116926485	3.78096e-13	-0.976936	-2.88273e-10	3.96483e-05	-1.42713	-2.88273e-10
124352837	rs12792273	6.9351e-14	-1.44154	-1.23136	7.17708e-06	-1.96052	-1.17577
124353256	rs79288090	1.65106e-13	-1.8055	-2.88273e-10	3.0236e-05	-1.69814	-2.88273e-10
124353503	rs140858152	2.4548e-13	-2.29525e-10	-1.40887	4.04226e-05	-2.29525e-10	-1.40779
124354633	rs10893232	5.72649e-14	-1.48203	-1.38237	1.23418e-05	-1.19916	-1.39503
124355377	rs79342019	2.70018e-13	-1.3136	-2.88273e-10	2.98831e-05	-1.70988	-2.88273e-10
124356522	rs55745606	1.33335e-13	-2.01922	-2.88273e-10	2.29983e-05	-1.97176	-2.88273e-10
124357032	rs75725968	2.45198e-13	-2.29525e-10	-1.41002	4.03283e-05	-2.29525e-10	-1.41012
124359622	rs61910669	2.12552e-13	-1.5529	-2.88273e-10	0.000179343	0.0821221	-2.88273e-10
124359652	rs7482898	5.46921e-14	-1.52278	-1.38759	1.13527e-05	-1.27891	-1.39881
124362061	rs4522182	7.02035e-14	-1.45304	-1.20764	7.39378e-06	-1.96155	-1.14499
124362487	rs73027611	1.30222e-13	-2.04284	-2.88273e-10	2.39263e-05	-1.9322	-2.88273e-10
124362550	rs11602435	2.08439e-13	-1.57244	-2.88273e-10	2.79876e-05	-1.77542	-2.88273e-10
124364018	rs192498212	2.45394e-13	-2.29525e-10	-1.40922	4.03402e-05	-2.29525e-10	-1.40983
124364567	rs142420879	2.52422e-13	-2.29525e-10	-1.38098	4.13455e-05	-2.29525e-10	-1.38522
124364663	rs75398600	2.45218e-13	-2.29525e-10	-1.40994	4.03281e-05	-2.29525e-10	-1.41013
124366043	rs7928897	3.44669e-14	-1.96604	-1.40604	7.91527e-06	-1.6628	-1.37558
124366328	rs117036580	1.31042e-13	-2.03657	-2.88273e-10	2.15968e-05	-2.03463	-2.88273e-10
124368958	rs192315778	5.15901e-13	-2.29525e-10	-0.66617	8.10242e-05	-2.29525e-10	-0.712431
124369003	rs4935885	3.95814e-14	-1.91642	-1.3173	7.40461e-06	-1.8194	-1.28567
124369617	rs76937801	1.30003e-13	-2.04453	-2.88273e-10	2.14171e-05	-2.04299	-2.88273e-10
124369746	rs80350204	3.99672e-13	-2.29525e-10	-0.921441	5.98181e-05	-2.29525e-10	-1.01587
124370103	rs77563295	6.26159e-14	-1.57961	-1.19546	7.38353e-06	-1.75108	-1.35685
124370191	rs7131070	3.74813e-14	-1.95595	-1.3323	8.567e-06	-1.56633	-1.39293
124370417	rs185763359	1.30639e-13	-2.03965	-2.88273e-10	2.36136e-05	-1.94536	-2.88273e-10
124370732	rs7119089	3.77221e-14	-1.93778	-1.34405	8.0745e-06	-1.61937	-1.39909
124371575	rs7944379	3.94025e-14	-1.91991	-1.31835	7.36153e-06	-1.82403	-1.28688
124372627	rs116850990	3.69257e-13	-2.29525e-10	-1.00059	6.6398e-05	-2.29525e-10	-0.911512
124373961	rs74750846	5.17098e-14	-1.66864	-1.2978	9.82202e-06	-1.50003	-1.32252
124376631	rs10790688	4.7988e-14	-1.82464	-1.21649	6.80565e-06	-2.04222	-1.14721
124377056	rs117872915	1.29998e-13	-2.04457	-2.88273e-10	2.44187e-05	-1.91183	-2.88273e-10
124377197	rs4460825	3.90581e-14	-1.91117	-1.33587	8.40604e-06	-1.58496	-1.39327
124377225	rs10790689	5.4057e-14	-1.70675	-1.2153	6.84942e-06	-2.03213	-1.15089
124377963	rs10790690	4.1068e-14	-1.94249	-1.25437	7.64509e-06	-1.86019	-1.21293
124378030	rs7934443	1.3702e-13	-1.99196	-2.88273e-10	2.28857e-05	-1.97667	-2.88273e-10
124378277	rs76329281	1.19787e-12	-2.29525e-10	0.176215	0.000187484	-2.29525e-10	0.126515
124378500	rs4465378	4.16881e-14	-1.86043	-1.32144	9.26968e-06	-1.49437	-1.38606
124379107	rs4390358	4.17785e-14	-1.86043	-1.31927	9.2779e-06	-1.49437	-1.38517
124379110	rs4363615	4.18743e-14	-1.86043	-1.31699	9.2891e-06	-1.49437	-1.38397
124379503	rs10790691	3.68177e-14	-1.93542	-1.37069	6.88829e-06	-1.85073	-1.32663
124379959	rs185329002	4.73479e-13	-2.29525e-10	-0.751977	7.2876e-05	-2.29525e-10	-0.81842
124380956	rs4348920	3.58953e-14	-1.92328	-1.4082	8.24023e-06	-1.58807	-1.41008
124383116	rs7117601	4.05286e-14	-1.90146	-1.30862	8.96348e-06	-1.53165	-1.38237
124383995	rs7107414	1.35919e-13	-2.00003	-2.88273e-10	2.26761e-05	-1.98587	-2.88273e-10
124384513	rs141626728	1.89338e-13	-1.66855	-2.88273e-10	2.47816e-05	-1.89708	-2.88273e-10
124384827	rs10893235	3.72593e-14	-2.03163	-1.26256	6.83422e-06	-1.97621	-1.20903
124385310	rs75978957	1.86324e-13	-1.6846	-2.88273e-10	5.30088e-05	-1.13672	-2.88273e-10
124385456	rs7950818	9.39565e-14	-1.02925	-1.34	8.97115e-06	-1.53718	-1.37599
124385701	rs149939979	4.3486e-13	-2.29525e-10	-0.837061	6.72379e-05	-2.29525e-10	-0.898942
124386011	rs4282990	3.78491e-14	-1.95836	-1.32012	7.82977e-06	-1.66228	-1.38697
124386089	rs11219678	3.81654e-14	-2.00855	-1.26161	7.15741e-06	-1.93112	-1.20791
124386143	rs7951873	1.04616e-13	-0.906565	-1.35522	9.69343e-06	-1.4494	-1.38633
124386346	rs4282991	3.75617e-14	-1.90104	-1.38507	5.32163e-06	-2.02805	-1.40735
124386472	rs4296050	3.27881e-14	-2.03477	-1.38725	6.58733e-06	-1.91077	-1.31126
124386739	rs10893236	3.64114e-14	-1.90881	-1.40839	5.33153e-06	-2.02984	-1.4037
124386765	rs10893237	3.30446e-14	-2.0081	-1.40612	5.71892e-06	-1.95389	-1.40951
124386783	rs7111616	3.81955e-14	-1.93286	-1.33651	8.18094e-06	-1.61049	-1.39488
124386978	rs7111961	1.2348e-13	-1.15746	-0.938543	1.59663e-05	-1.31372	-1.02298
124387001	rs139389018	2.73254e-13	-2.29525e-10	-1.30168	4.45132e-05	-2.29525e-10	-1.31139
124388002	rs7101949	4.23889e-14	-1.80211	-1.36309	1.00088e-05	-1.40955	-1.39417
124388353	rs10893238	3.89891e-14	-2.01235	-1.23645	7.07245e-06	-1.94791	-1.20306
124388437	rs10893239	3.9149e-14	-2.00826	-1.23645	7.12188e-06	-1.94095	-1.20306
124388903	rs7120277	4.68466e-14	-1.85558	-1.20962	6.52391e-06	-2.04442	-1.18728
124389365	rs184454067	1.30681e-13	-2.03932	-2.88273e-10	2.13737e-05	-2.04502	-2.88273e-10
124389871	rs10893240	3.89828e-14	-2.01034	-1.23863	7.08005e-06	-1.94446	-1.20544
124389872	rs7946107	1.29994e-13	-2.0446	-2.88273e-10	2.14201e-05	-2.04285	-2.88273e-10
124390134	rs10790692	3.89359e-14	-2.01034	-1.23983	7.07073e-06	-1.94446	-1.20676
124390210	rs10790693	3.89359e-14	-2.01034	-1.23983	7.07073e-06	-1.94446	-1.20676
124390384	rs10893241	3.92067e-14	-2.01235	-1.23088	7.11552e-06	-1.94791	-1.19699
124390425	rs60237171	1.2995e-13	-2.04494	-2.88273e-10	2.15103e-05	-2.03865	-2.88273e-10
124391130	rs75862655	8.42569e-14	-1.1028	-1.37541	8.33203e-06	-1.59972	-1.38735
124391547	rs79991454	1.30701e-13	-2.03917	-2.88273e-10	2.13957e-05	-2.04399	-2.88273e-10
124391562	rs76343885	8.21783e-14	-1.12286	-1.38034	8.12181e-06	-1.61348	-1.39915
124391698	rs12275957	3.89332e-14	-2.00612	-1.24411	7.08775e-06	-1.93737	-1.21144
124391734	rs73027634	1.79376e-13	-1.7226	-2.88273e-10	2.39747e-05	-1.93018	-2.88273e-10
124391821	rs7102683	3.29938e-14	-2.01167	-1.40409	5.74975e-06	-1.95332	-1.4047
124392949	rs10893242	3.89332e-14	-2.00612	-1.24411	7.08775e-06	-1.93737	-1.21144
124393070	rs7107279	4.17653e-14	-1.79471	-1.38531	1.00173e-05	-1.39761	-1.40525
124393309	rs138617354	1.30191e-13	-2.04308	-2.88273e-10	2.13852e-05	-2.04448	-2.88273e-10
124393446	rs149527833	1.3117e-13	-2.03559	-2.88273e-10	2.13902e-05	-2.04425	-2.88273e-10
124393559	rs78955025	1.30346e-13	-2.04189	-2.88273e-10	2.1376e-05	-2.04491	-2.88273e-10
124393784	rs10893243	3.8883e-14	-2.00415	-1.24738	7.08558e-06	-1.93411	-1.21501
124394604	rs10750282	3.6855e-14	-2.01786	-1.28724	6.62389e-06	-1.95758	-1.25892
124395583	rs9988864	4.60845e-14	-1.89294	-1.18867	6.6535e-06	-2.04256	-1.16947
124395775	rs9988882	4.07113e-14	-1.80738	-1.3982	9.50942e-06	-1.44547	-1.40942
124396143	rs76195864	1.29997e-13	-2.04458	-2.88273e-10	2.14192e-05	-2.04289	-2.88273e-10
124396154	rs10750283	3.65088e-14	-2.02285	-1.29168	6.53119e-06	-1.96674	-1.26385
124396798	rs10790694	3.64984e-14	-2.02136	-1.29346	6.53647e-06	-1.96395	-1.26583
124397135	rs145130305	2.3216e-13	-1.46466	-2.88273e-10	2.83926e-05	-1.76105	-2.88273e-10
124397594	rs10790695	3.65612e-14	-2.01964	-1.29346	6.55713e-06	-1.96079	-1.26583
124397807	rs114930831	1.30041e-13	-2.04423	-2.88273e-10	2.14067e-05	-2.04347	-2.88273e-10
124398070	rs4936936	3.62574e-14	-2.02446	-1.29698	6.47306e-06	-1.96978	-1.26975
124398114	rs7122290	4.38889e-14	-1.92924	-1.20119	6.66495e-06	-2.03192	-1.1784
124398144	rs140267107	1.38307e-13	-1.98261	-2.88273e-10	2.15854e-05	-2.03516	-2.88273e-10
124398296	rs12285779	3.61881e-14	-2.02446	-1.2989	6.45927e-06	-1.96978	-1.27188
124398874	rs10893245	3.68933e-14	-2.02285	-1.2812	6.63334e-06	-1.96674	-1.24833
124399619	rs11219683	3.69621e-14	-2.02285	-1.27934	6.6472e-06	-1.96674	-1.24625
124399636	rs9667273	4.15669e-14	-1.78338	-1.4014	9.87791e-06	-1.40769	-1.40918
124399896	rs11219684	3.66175e-14	-2.02446	-1.2871	6.54454e-06	-1.96978	-1.25877
124399985	rs80346903	5.40153e-13	-0.221323	-0.398909	5.35557e-05	-0.839325	-0.287131
124400055	rs10750284	4.12189e-14	-1.79179	-1.4014	9.74878e-06	-1.42085	-1.40918
124400101	rs10750285	4.09131e-14	-1.79924	-1.4014	9.63515e-06	-1.43258	-1.40918
124400436	rs59305864	1.30317e-13	-2.04212	-2.88273e-10	2.15291e-05	-2.03777	-2.88273e-10
124400611	rs1942668	1.06041e-13	-1.30744	-0.940823	1.3726e-05	-1.49045	-0.997439
124400688	rs956959	1.30059e-13	-2.0441	-2.88273e-10	2.1403e-05	-2.04365	-2.88273e-10
124400936	rs4936937	3.63787e-14	-2.02877	-1.28933	6.49785e-06	-1.97825	-1.25745
124401280	rs144683785	2.37219e-13	-1.4431	-2.88273e-10	5.4965e-05	-1.10048	-2.88273e-10
124401349	rs112434863	8.4341e-14	-1.13891	-1.3383	8.27042e-06	-1.62444	-1.37005
124401436	rs111483786	5.10513e-13	-0.676669	-2.88273e-10	6.88935e-05	-0.874617	-2.88273e-10
124401489	rs11219686	3.60539e-14	-2.02877	-1.2983	6.43253e-06	-1.97825	-1.26756
124401725	rs11219687	3.59525e-14	-2.02987	-1.30002	6.35239e-06	-1.98885	-1.2695
124402298	rs10893246	3.56068e-14	-2.03377	-1.30578	6.31111e-06	-1.98885	-1.27602
124402442	rs7948360	4.07999e-14	-1.80738	-1.39602	9.534e-06	-1.44547	-1.40684
124402770	rs2156161	4.07831e-14	-1.80738	-1.39644	9.53762e-06	-1.44547	-1.40646
124402833	rs3944484	3.58622e-14	-2.02997	-1.30243	6.38685e-06	-1.98071	-1.27223
124402921	rs2156160	3.81281e-14	-2.02997	-1.24116	6.86332e-06	-1.98071	-1.20028
124403097	rs57284442	1.30107e-13	-2.04373	-2.88273e-10	2.13948e-05	-2.04403	-2.88273e-10
124403141	rs76600791	3.26296e-13	-1.12428	-2.88273e-10	0.000101473	-0.487383	-2.88273e-10
124403433	rs10893247	3.55725e-14	-2.03474	-1.30578	6.29738e-06	-1.99103	-1.27602
124403522	rs10893248	3.55382e-14	-2.03241	-1.30907	6.30645e-06	-1.98585	-1.27976
124404297	rs10893249	3.49723e-14	-2.0247	-1.33283	6.1602e-06	-1.97901	-1.31006
124404314	rs141122645	2.70276e-13	-1.31264	-2.88273e-10	2.76537e-05	-1.78742	-2.88273e-10
124404748	rs61910674	5.31473e-14	-2.00202	-0.936993	9.61594e-06	-1.91345	-0.930304
124405311	rs10893250	6.6261e-14	-1.68198	-1.03651	1.56597e-05	-1.30315	-1.05294
124405426	rs11219688	2.18801e-13	-0.114697	-1.40922	4.0734e-05	-0.000235736	-1.39988
124405717	rs11219689	7.6506e-14	-1.29127	-1.28345	1.54669e-05	-1.12708	-1.2414
124406100	rs4595558	9.10351e-14	-0.992029	-1.40881	8.96568e-06	-1.50463	-1.40914
124406106	rs79937586	2.4807e-13	-1.39838	-2.88273e-10	2.52867e-05	-1.8769	-2.88273e-10
124406646	rs4936941	1.99214e-13	-1.74887	0.131167	4.02845e-05	-1.463	0.0517921
124406779	rs11219690	2.77606e-13	-1.68337	0.397484	6.09971e-05	-1.37249	0.376134
124406852	rs75439047	1.96016e-12	0.668698	-2.88273e-10	0.000111255	-0.395351	-2.88273e-10
124406926	rs74717890	1.84274e-13	-1.69566	-2.88273e-10	2.81771e-05	-1.76867	-2.88273e-10
124407231	rs143656153	3.59801e-13	-2.29525e-10	-1.02653	6.64844e-05	-2.29525e-10	-0.910211
124407378	rs1942667	2.04517e-13	-1.71748	0.12605	4.18178e-05	-1.41932	0.0454608
124407761	rs149561612	1.50308e-13	-1.8994	-2.88273e-10	2.22627e-05	-2.00427	-2.88273e-10
124407947	rs1942666	9.69353e-14	-0.94225	-1.39579	9.35623e-06	-1.46881	-1.40233
124408216	rs7112283	7.54538e-14	-1.2334	-1.35517	1.00352e-05	-1.51097	-1.29011
124408415	rs7129642	7.16128e-14	-1.27582	-1.36499	9.55488e-06	-1.54528	-1.30484
124408438	rs58986955	2.52722e-13	-2.29525e-10	-1.37979	4.14525e-05	-2.29525e-10	-1.38263
124409206	rs78662674	5.03942e-14	-1.87334	-1.11887	6.40513e-06	-1.96494	-1.28514
124409473	rs113013150	2.13346e-13	-1.54917	-2.88273e-10	3.20712e-05	-1.63922	-2.88273e-10
124409894	rs11219691	9.33743e-14	-0.980963	-1.39451	9.03473e-06	-1.50552	-1.40058
124409935	rs948725	1.89513e-13	-1.69522	0.0275938	3.97671e-05	-1.41733	-0.00680521
124410343	rs74330389	1.8625e-13	-1.685	-2.88273e-10	2.84459e-05	-1.75917	-2.88273e-10
124410864	rs75975331	3.3439e-14	-2.00475	-1.39761	5.50401e-06	-2.00513	-1.39658
124411141	rs79252956	1.35479e-13	-2.00327	-2.88273e-10	2.24148e-05	-1.99746	-2.88273e-10
124412521	rs147003892	1.32446e-13	-2.02591	-2.88273e-10	2.17289e-05	-2.02854	-2.88273e-10
124412548	rs78315379	1.71338e-13	-1.76844	-2.88273e-10	2.64233e-05	-1.83293	-2.88273e-10
124412838	rs61747005	1.75832e-13	-1.74255	-2.88273e-10	2.70311e-05	-1.81019	-2.88273e-10
124414447	rs143156398	3.02659e-13	-1.19948	-2.88273e-10	4.75987e-05	-1.24437	-2.88273e-10
124414746	rs10893251	3.41116e-14	-1.97636	-1.40609	6.18096e-06	-1.91556	-1.37014
124415580	rs118024029	1.32145e-13	-2.02818	-2.88273e-10	2.25323e-05	-1.99223	-2.88273e-10
124415629	rs76600939	1.37626e-13	-1.98754	-2.88273e-10	2.2423e-05	-1.99709	-2.88273e-10
124416279	rs117692818	4.83425e-13	-2.29525e-10	-0.731189	7.75837e-05	-2.29525e-10	-0.755822
124416606	rs7111254	1.74634e-13	-1.74939	-2.88273e-10	3.04726e-05	-1.69035	-2.88273e-10
124416975	rs2156159	3.43027e-14	-1.96899	-1.40787	6.07199e-06	-1.9014	-1.40209
124417954	rs11219697	9.96337e-14	-0.928382	-1.3822	9.05988e-06	-1.51626	-1.38706
124418306	rs7116810	1.31309e-13	-2.03453	-2.88273e-10	2.58382e-05	-1.85532	-2.88273e-10
124418362	rs10893252	1.1122e-13	-0.858709	-1.34186	9.81411e-06	-1.46798	-1.35537
124418445	rs112603578	1.71338e-13	-1.76844	-2.88273e-10	2.64233e-05	-1.83293	-2.88273e-10
124419014	rs11219698	1.40835e-13	-1.10804	-0.856459	5.8662e-05	-0.346992	-0.688395
124419018	rs9971378	3.38595e-14	-1.98992	-1.39995	5.85191e-06	-1.93078	-1.40963
124419026	rs57203758	1.22318e-13	-0.773843	-1.33162	1.05401e-05	-1.40835	-1.34364
124419188	rs12363477	1.26907e-13	-0.747142	-1.32149	1.09026e-05	-1.37897	-1.33921
124419307	rs6590081	4.32153e-14	-1.99141	-1.15448	6.97542e-06	-2.01524	-1.14955
124419978	rs10790696	1.12277e-13	-0.871842	-1.31927	9.90282e-06	-1.47713	-1.33723
124420238	rs11219699	1.14148e-13	-0.846826	-1.32776	1.0001e-05	-1.45969	-1.34481
124421389	rs12222571	1.13881e-13	-0.812768	-1.36416	9.98317e-06	-1.43581	-1.37047
124421716	rs12420699	1.32397e-13	-1.09613	-0.930146	5.55389e-05	-0.330979	-0.759116
124422106	rs78279439	1.71609e-13	-1.76686	-2.88273e-10	2.64599e-05	-1.83155	-2.88273e-10
124422267	rs10893254	1.09545e-13	-0.806781	-1.40897	9.67368e-06	-1.4316	-1.40617
124422334	rs80197089	1.68702e-13	-1.78395	-2.88273e-10	2.60676e-05	-1.84649	-2.88273e-10
124422538	rs12290710	7.88762e-14	-1.13778	-1.40643	1.05988e-05	-1.36514	-1.3813
124423903	rs12797325	1.24636e-13	-1.12117	-0.965516	5.15249e-05	-0.364695	-0.800419
124424807	rs12805225	1.23983e-13	-1.09613	-0.995807	5.14185e-05	-0.330979	-0.836201
124425537	rs10893259	1.0324e-13	-0.917173	-1.35785	9.37679e-06	-1.49771	-1.37123
124425566	rs12416739	1.29423e-13	-1.09446	-0.95454	5.30923e-05	-0.347537	-0.787609
124425599	rs111442532	1.56673e-13	-1.85793	-2.88273e-10	2.44583e-05	-1.91021	-2.88273e-10
124425930	rs191425023	5.56571e-13	-0.59029	-2.88273e-10	0.000500063	1.10755	-2.88273e-10
124426196	rs141029449	2.96095e-13	-2.29525e-10	-1.2214	4.80944e-05	-2.29525e-10	-1.23401
124426284	rs12417780	1.20415e-13	-1.10804	-1.01311	4.95909e-05	-0.346992	-0.856379
124426291	rs76850606	1.70264e-13	-1.77474	-2.88273e-10	2.62782e-05	-1.83844	-2.88273e-10
124426747	rs75824384	1.68948e-13	-1.7825	-2.88273e-10	2.61007e-05	-1.84522	-2.88273e-10
124426930	rs10893260	8.86203e-14	-1.04548	-1.38224	8.36978e-06	-1.59583	-1.38672
124427125	rs5006458	9.97542e-14	-0.923629	-1.38575	9.05005e-06	-1.51299	-1.39142
124427250	rs5006457	9.15972e-14	-1.00894	-1.38575	8.53806e-06	-1.57122	-1.39142
124427278	rs5006456	9.97542e-14	-0.923629	-1.38575	9.05005e-06	-1.51299	-1.39142
124427328	rs5010735	9.15972e-14	-1.00894	-1.38575	8.53806e-06	-1.57122	-1.39142
124427353	rs5010734	9.86148e-14	-0.935117	-1.38575	8.9788e-06	-1.52089	-1.39142
124427451	rs7479397	7.87131e-14	-1.24116	-1.30512	7.43009e-06	-1.75464	-1.347
124427680	rs10790697	9.08077e-14	-1.02119	-1.38215	8.49456e-06	-1.5795	-1.38826
124427904	rs10790698	9.08077e-14	-1.02119	-1.38215	8.49456e-06	-1.5795	-1.38826
124428039	rs10790699	8.53846e-14	-1.09199	-1.37292	8.16884e-06	-1.62683	-1.38002
124428071	rs10790700	9.96072e-14	-0.935117	-1.37573	9.05887e-06	-1.52089	-1.38255
124428083	rs10790701	9.83508e-14	-0.94781	-1.37573	8.98029e-06	-1.5296	-1.38255
124428205	rs11501196	9.82169e-14	-0.94781	-1.3771	8.96935e-06	-1.5296	-1.38376
124428248	rs10893261	9.82169e-14	-0.94781	-1.3771	8.96935e-06	-1.5296	-1.38376
124428358	rs61185872	9.84877e-14	-0.94781	-1.37434	8.9915e-06	-1.5296	-1.3813
124428470	rs11219703	9.84877e-14	-0.94781	-1.37434	8.9915e-06	-1.5296	-1.3813
124428479	rs10893262	9.84877e-14	-0.94781	-1.37434	8.9915e-06	-1.5296	-1.3813
124428550	rs58429325	9.84877e-14	-0.94781	-1.37434	8.9915e-06	-1.5296	-1.3813
124428919	rs7126251	7.30472e-14	-1.21185	-1.40913	9.71785e-06	-1.42905	-1.40416
124428960	rs10790702	9.12675e-14	-1.02119	-1.3771	8.53279e-06	-1.5795	-1.38376
124429360	rs4935886	7.08534e-14	-1.24145	-1.41002	9.55541e-06	-1.45446	-1.39561
124429543	rs58155224	1.61707e-13	-1.8263	-2.88273e-10	2.51285e-05	-1.88318	-2.88273e-10
124429678	rs4935887	1.94341e-13	-1.59463	-0.0478394	4.07981e-05	-1.3131	-0.0854395
124429793	rs10893263	7.58701e-14	-1.17293	-1.41013	1.01293e-05	-1.39343	-1.39833
124429844	rs10893264	7.40238e-14	-1.19757	-1.41012	9.90155e-06	-1.41676	-1.39772
124429921	rs11219704	1.08185e-13	-0.839254	-1.38899	9.56909e-06	-1.45439	-1.39425
124430002	rs11219705	1.08185e-13	-0.839254	-1.38899	9.56909e-06	-1.45439	-1.39425
124430102	rs111462551	3.31603e-14	-2.025	-1.38573	5.47335e-06	-2.02629	-1.38099
124430119	rs7114652	4.44391e-14	-2.0168	-1.10116	7.55614e-06	-1.99202	-1.0928
124430587	rs7118374	6.97826e-14	-1.25665	-1.41005	9.35014e-06	-1.47673	-1.39506
124430751	rs7104191	1.48023e-13	-1.91472	-2.88273e-10	2.33252e-05	-1.95765	-2.88273e-10
124432323	rs2187149	2.35013e-13	-1.84146	0.389011	3.90722e-05	-1.6081	0.166335
124432586	rs75569819	1.62856e-13	-1.81922	-2.88273e-10	2.52822e-05	-1.87708	-2.88273e-10
124432724	rs12576579	1.28599e-13	-1.0433	-1.01208	5.34261e-05	-0.279401	-0.849479
124432799	rs7483452	7.89496e-14	-1.16391	-1.37937	7.39667e-06	-1.7075	-1.39865
124433217	rs73029429	7.97845e-14	-1.18261	-1.35014	7.44568e-06	-1.71904	-1.3805
124433454	rs11219707	7.42706e-14	-1.19757	-1.4068	9.80512e-06	-1.41676	-1.40751
124433581	rs11219708	1.62856e-13	-1.81922	-2.88273e-10	2.52822e-05	-1.87708	-2.88273e-10
124433654	rs10790703	9.79612e-14	-0.9355	-1.39201	9.25871e-06	-1.48599	-1.39562
124433714	rs10893265	8.57427e-14	-1.10879	-1.35194	7.71341e-06	-1.68245	-1.38176
124433771	rs76590086	1.60034e-13	-1.8367	-2.88273e-10	2.49051e-05	-1.89211	-2.88273e-10
124433921	rs75802595	1.60034e-13	-1.8367	-2.88273e-10	2.49051e-05	-1.89211	-2.88273e-10
124434006	rs12295462	1.37154e-13	-0.977112	-1.01387	5.90079e-05	-0.172227	-0.857279
124434216	rs2187150	8.53351e-14	-1.10849	-1.357	7.76039e-06	-1.67288	-1.38526
124434217	rs11219709	5.12218e-14	-1.56668	-1.40924	7.49214e-06	-1.69067	-1.40265
124434353	rs2156157	3.95005e-14	-1.89743	-1.33835	6.51777e-06	-1.83219	-1.40046
124434355	rs59556969	1.59489e-13	-1.84011	-2.88273e-10	2.48324e-05	-1.89503	-2.88273e-10
124434607	rs12364975	8.50492e-14	-1.10849	-1.36036	7.74272e-06	-1.67288	-1.38754
124434766	rs11219710	8.58805e-14	-1.09877	-1.36036	7.79042e-06	-1.66674	-1.38754
124435252	rs10893266	8.6186e-14	-1.08899	-1.36659	7.80652e-06	-1.66055	-1.39167
124435352	rs77478536	1.61707e-13	-1.8263	-2.88273e-10	2.51285e-05	-1.88318	-2.88273e-10
124435405	rs2212756	1.45017e-13	-0.908388	-1.02684	6.35649e-05	-0.0815669	-0.873551
124435580	rs61910675	7.6142e-14	-1.17513	-1.40435	9.89126e-06	-1.40682	-1.40871
124435702	rs2226752	1.43657e-13	-0.922885	-1.02177	6.27394e-05	-0.100635	-0.867555
124436202	rs11219711	8.48449e-14	-1.06745	-1.40381	1.08446e-05	-1.31413	-1.40937
124436847	rs4935888	8.01871e-14	-1.12953	-1.39819	1.02716e-05	-1.36768	-1.41012
124436850	rs7107359	9.73084e-13	0.975052	-1.00667	0.000205082	1.11036	-0.894131
124437026	rs4935889	1.66429e-13	-1.79751	-2.88273e-10	2.31057e-05	-1.9671	-2.88273e-10
124437237	rs10893267	6.93527e-13	0.631073	-1.00137	0.000145121	0.758533	-0.888141
124437312	rs7944020	8.39927e-14	-1.08899	-1.39237	7.68193e-06	-1.66055	-1.40776
124437776	rs10790704	2.39435e-13	-1.37367	-0.0601305	5.31114e-05	-1.02512	-0.109672
124438314	rs11219712	3.06038e-13	-1.18838	-2.88273e-10	4.06381e-05	-1.40247	-2.88273e-10
124438612	rs10893268	6.78767e-13	0.631073	-1.02288	0.000137698	0.758533	-0.940649
124438746	rs1942659	2.35472e-13	-1.37367	-0.0768204	5.22485e-05	-1.02512	-0.126051
124439147	rs7130836	6.96991e-13	0.657598	-1.02291	0.000145294	0.78568	-0.914101
124439417	rs7103533	1.71948e-13	-0.634719	-1.13017	8.34994e-05	0.241149	-0.923488
124439514	rs7103653	2.34079e-13	-1.37367	-0.0827547	5.19451e-05	-1.02512	-0.131875
124439736	rs2226753	6.77303e-13	0.631073	-1.02504	0.000141062	0.758533	-0.91651
124439829	rs7927052	2.2872e-13	-1.39683	-0.0827547	5.04809e-05	-1.05371	-0.131875
124439883	rs1942660	1.77361e-13	-0.634719	-1.09918	8.62008e-05	0.241149	-0.891648
124440362	rs55861866	5.90811e-14	-1.42582	-1.40736	7.71134e-06	-1.65797	-1.40652
124440617	rs12792184	1.96091e-13	-1.60356	-0.0299455	4.0826e-05	-1.31782	-0.0800424
124441192	rs141815098	1.32168e-13	-2.02801	-2.88273e-10	2.16866e-05	-2.03049	-2.88273e-10
124441693	rs4316519	1.86667e-13	-1.61306	-0.0697009	3.87874e-05	-1.33002	-0.119064
124441760	rs12799755	1.34528e-13	-0.97335	-1.03696	5.79698e-05	-0.167247	-0.880009
124442170	rs77772598	1.45565e-13	-1.93146	-2.88273e-10	2.65705e-05	-1.82738	-2.88273e-10
124442389	rs4265600	8.36243e-14	-1.08416	-1.40159	7.68733e-06	-1.65748	-1.41012
124442391	rs79789012	1.9997e-13	-1.61392	-2.88273e-10	0.000141372	-0.155786	-2.88273e-10
124442599	rs118097940	2.50379e-13	-1.38911	-2.88273e-10	4.72805e-05	-1.25108	-2.88273e-10
124442904	rs190012852	1.97266e-13	-1.62753	-2.88273e-10	3.07246e-05	-1.68211	-2.88273e-10
124442947	rs10893269	8.1332e-14	-1.11251	-1.40104	7.20735e-06	-1.72195	-1.41013
124443217	rs10893270	2.23284e-13	-1.5908	0.0871646	4.50135e-05	-1.33518	0.0349663
124443263	rs10893271	2.2672e-13	-1.58117	0.0927977	4.58115e-05	-1.32314	0.0405005
124443502	rs4531483	2.28396e-13	-1.57142	0.0904198	4.62628e-05	-1.311	0.0381643
124444671	rs7396525	9.58412e-14	-1.02111	-1.32828	1.15527e-05	-1.28243	-1.37783
124445031	rs78451361	1.44369e-13	-1.93971	-2.88273e-10	2.38325e-05	-1.93613	-2.88273e-10
124445034	rs79146486	1.32101e-13	-2.02852	-2.88273e-10	2.20025e-05	-2.01602	-2.88273e-10
124445693	rs10893272	9.83141e-14	-1.01401	-1.3099	1.18852e-05	-1.26595	-1.36593
124445701	rs11219713	2.64616e-13	-1.33381	-2.88273e-10	4.86087e-05	-1.22338	-2.88273e-10
124445855	rs1942661	3.30543e-13	-1.34075	0.229403	7.25812e-05	-0.997234	0.174761
124446589	rs2156158	1.33877e-13	-0.605828	-1.40934	5.74117e-05	0.318853	-1.37578
124446801	rs2187151	2.70329e-13	-0.891291	-0.421152	7.49155e-05	-0.315691	-0.475126
124447236	rs58648710	4.33202e-14	-2.0374	-1.10606	6.54447e-06	-2.02035	-1.20821
124448354	rs11219714	1.83941e-13	-2.04488	0.347405	3.22766e-05	-1.99353	0.36069
124448469	rs7941314	3.2442e-14	-2.04506	-1.38757	5.35542e-06	-2.02891	-1.40016
124449116	rs74715509	1.85143e-13	-1.69096	-2.88273e-10	2.86303e-05	-1.75271	-2.88273e-10
124449843	rs34327449	7.30594e-14	-1.29125	-1.32957	1.05751e-05	-1.43722	-1.31146
124449980	rs7110338	4.15395e-14	-1.90714	-1.2783	7.76898e-06	-1.77965	-1.27739
124450132	rs10790705	1.4782e-13	-2.04095	0.124855	2.91359e-05	-1.95331	0.218103
124450173	rs11219715	6.15228e-14	-1.71842	-1.07426	2.68565e-05	-0.884454	-0.932216
124450465	rs11219716	4.36342e-14	-1.89495	-1.24129	8.04937e-06	-1.75906	-1.26252
124451936	rs79084878	1.49326e-13	-1.90596	-2.88273e-10	2.58539e-05	-1.85472	-2.88273e-10
124451979	rs10893274	4.85749e-14	-1.88602	-1.14296	9.32073e-06	-1.71987	-1.15507
124452071	rs10893275	8.74165e-14	-1.96641	-0.474994	1.54041e-05	-1.99024	-0.382309
124452268	rs7926263	1.04766e-13	-2.03931	-0.221038	2.05379e-05	-1.9461	-0.138801
124452329	rs10893276	5.2859e-14	-1.83107	-1.11338	1.01272e-05	-1.6658	-1.12615
124452963	rs7929693	6.80875e-14	-1.74765	-0.943644	2.87253e-05	-0.940159	-0.80924
124453493	rs10750286	6.00132e-14	-1.7734	-1.04412	1.16687e-05	-1.59195	-1.05831
124453507	rs78671894	2.03641e-13	-1.59573	-2.88273e-10	4.45526e-05	-1.31051	-2.88273e-10
124453666	rs7111036	2.01534e-13	-1.9944	0.388267	4.72167e-05	-1.9432	0.690773
124453684	rs4288764	3.98857e-14	-1.9395	-1.28657	7.65345e-06	-1.73736	-1.33466
124453909	rs4622281	9.45333e-14	-2.04452	-0.318613	1.8012e-05	-1.97637	-0.239765
124453995	rs1954886	3.52303e-14	-2.02267	-1.3275	7.23581e-06	-1.81533	-1.31281
124454002	rs10790706	3.16013e-13	-1.1563	-2.88273e-10	3.94448e-05	-1.43228	-2.88273e-10
124454319	rs1954887	4.47177e-14	-1.98285	-1.12886	7.74951e-06	-2.00269	-1.05686
124454682	rs117974668	3.86185e-13	-0.955768	-2.88273e-10	5.11377e-05	-1.17266	-2.88273e-10
124455088	rs4936943	1.53061e-12	1.42899	-1.00765	5.65957e-05	-0.0226625	-1.04858
124455218	rs79592212	2.14866e-13	-1.54207	-2.88273e-10	4.19081e-05	-1.3717	-2.88273e-10
124455318	rs12225561	1.457e-12	-2.29525e-10	0.372051	0.000277642	-2.29525e-10	0.519152
124455735	rs28612209	2.33439e-13	-1.45917	-2.88273e-10	5.11516e-05	-1.17239	-2.88273e-10
124456508	rs11219719	1.98793e-12	-2.29525e-10	0.682766	0.00041178	-2.29525e-10	0.913309
124457100	rs117278166	1.30784e-13	-2.03854	-2.88273e-10	2.22583e-05	-2.00447	-2.88273e-10
124457288	rs7109931	1.34123e-12	-2.29525e-10	0.289258	0.000255683	-2.29525e-10	0.43676
124458216	rs73620695	4.55258e-12	-2.29525e-10	1.51136	0.000907766	-2.29525e-10	1.70381
124459080	rs4319524	4.58463e-13	-1.53333	0.749128	0.000145828	-1.12727	1.00251
124459429	rs34097339	6.74701e-12	-2.29525e-10	1.90477	0.00151659	-2.29525e-10	2.21704
124459608	rs117568819	9.87642e-13	-0.0167648	-2.88273e-10	6.00261e-05	-1.0124	-2.88273e-10
124460485	rs10790707	1.8634e-11	1.66653	1.25413	0.000416997	-0.353495	1.2794
124460649	rs7112120	2.48711e-12	-1.80889	2.71568	0.000690096	-1.51415	2.9438
124460994	rs7126684	1.0068e-11	-2.29525e-10	2.30504	0.00205666	-2.29525e-10	2.52166
124461022	rs141397544	1.61075e-12	-2.29525e-10	0.472372	0.000333215	-2.29525e-10	0.701609
124461110	rs7126818	2.55974e-11	-2.29525e-10	3.23816	0.0060865	-2.29525e-10	3.60665
124461136	rs7126919	2.70967e-13	-1.31009	-2.88273e-10	7.16687e-05	-0.835124	-2.88273e-10
124461274	rs7127399	1.84269e-10	3.84353	1.36854	0.00206119	1.12944	1.39442
124461701	rs80048061	1.32224e-12	0.274999	-2.88273e-10	0.000121814	-0.304681	-2.88273e-10
124461757	rs77630671	2.41637e-12	-1.65719	2.53512	0.000689665	-1.56364	2.99267
124462139	rs142217178	1.36386e-12	-2.29525e-10	0.305992	0.000281414	-2.29525e-10	0.532648
124463389	rs6590082	2.41685e-12	-1.63525	2.51338	0.000765623	-1.5399	3.07341
124463603	rs7931301	6.1156e-13	-1.16606	0.669986	0.000282587	-0.465916	1.00272
124464207	rs56361517	2.61669e-12	-1.63938	2.59696	0.000833314	-1.54449	3.16272
124464910	rs11219724	6.11677e-13	-1.35102	0.855141	0.000250585	-0.785214	1.20183
124464937	rs145065870	3.46126e-13	-1.06528	-2.88273e-10	0.000151236	-0.088334	-2.88273e-10
124465764	rs12099417	6.20058e-13	-1.13765	0.655378	0.000277554	-0.502697	1.02153
124466091	rs117727732	2.94514e-11	-2.29525e-10	3.37841	0.00585247	-2.29525e-10	3.56744
124466751	rs11219726	5.77411e-12	-0.996368	2.74542	0.00353964	-0.236978	3.30158
124467178	rs142738110	4.05065e-11	-2.29525e-10	3.69713	0.00809879	-2.29525e-10	3.89229
124467477	rs147386187	2.89824e-11	-2.29525e-10	3.36236	0.00575746	-2.29525e-10	3.55107
124467559	rs61910588	1.03763e-12	0.0326055	-2.88273e-10	6.53209e-05	-0.927866	-2.88273e-10
124468197	rs58207307	7.31254e-13	-1.31228	0.994959	0.000295053	-0.733204	1.31318
124468272	rs75316859	2.53849e-13	-2.29525e-10	-1.37535	4.19913e-05	-2.29525e-10	-1.36972
124468410	rs11827262	7.24769e-13	-1.16578	0.839547	0.0003035	-0.539436	1.14764
124468694	rs11822686	7.2041e-12	-1.15698	3.1273	0.00378536	-0.527932	3.65965
124469386	rs7127671	5.95784e-13	-1.1876	0.665393	0.000244901	-0.568033	0.961709
124470389	rs12226648	6.70345e-12	-1.09419	2.99248	0.00356198	-0.446193	3.51709
124470426	rs10128573	3.91361e-11	4.866	-1.20329	0.000511863	2.42187	-1.29099
124471077	rs7116844	5.17831e-12	-1.25302	2.89317	0.00248343	-0.654304	3.36452
124472369	rs79081598	7.00688e-13	-1.21903	0.859009	0.00029984	-0.609377	1.20545
124472705	rs2156156	6.61879e-13	-1.14569	0.728684	0.000286972	-0.513179	1.06538
124472877	rs11219731	2.45174e-13	-2.29525e-10	-1.41012	4.03461e-05	-2.29525e-10	-1.40969
124473071	rs7125297	6.57549e-13	-1.13722	0.713658	0.000285504	-0.502141	1.04922
124473777	rs75877528	6.57118e-13	-1.23739	0.813165	0.000278601	-0.633608	1.15621
124474124	rs61910590	2.08996e-13	-1.56977	-2.88273e-10	2.14828e-05	-2.03993	-2.88273e-10
124475020	rs7119570	4.63009e-12	-0.930828	2.45908	0.00249663	-0.236276	2.95179
124475448	rs182756073	2.71926e-13	-1.30655	-2.88273e-10	7.45994e-05	-0.795046	-2.88273e-10
124475675	rs11825103	5.71124e-12	-1.08818	2.82628	0.00301077	-0.438395	3.34117
124476152	rs11219733	6.2962e-13	-1.09951	0.632539	0.000274776	-0.453089	0.961865
124478325	rs11219735	5.35134e-13	-1.1022	0.472632	0.000230417	-0.456582	0.789296
124478657	rs74647725	5.8056e-11	-2.29525e-10	4.05708	0.0116856	-2.29525e-10	4.25893
124479139	rs141815821	3.0969e-13	-2.29525e-10	-1.17651	4.69186e-05	-2.29525e-10	-1.25877
124480049	rs10893277	4.56696e-12	-0.965136	2.47965	0.00262482	-0.280062	3.04565
124481494	rs35027803	3.88378e-13	-0.950107	-2.88273e-10	0.00014437	-0.134799	-2.88273e-10
124481720	rs11219736	1.82214e-12	-2.29525e-10	0.595679	0.000402659	-2.29525e-10	0.890912
124482024	rs148661009	3.53694e-13	-1.04365	-2.88273e-10	3.79988e-05	-1.46962	-2.88273e-10
124482333	rs11219737	4.05996e-12	-0.881082	2.27792	0.00217063	-0.173043	2.74864
124482615	rs73031433	4.27886e-14	-1.7494	-1.40641	5.37832e-06	-2.01942	-1.40538
124483096	rs188469341	2.56292e-13	-2.29525e-10	-1.36577	4.12502e-05	-2.29525e-10	-1.38752
124483282	rs7937613	3.14641e-12	-1.64435	2.78628	0.000855873	-1.53383	3.17877
124483535	rs117184021	2.01436e-12	0.695971	-2.88273e-10	0.000638545	1.35201	-2.88273e-10
124483908	rs75826557	2.67671e-13	-2.29525e-10	-1.32233	4.21326e-05	-2.29525e-10	-1.36636
124484149	rs79580444	8.66287e-13	-0.147868	-2.88273e-10	6.96235e-05	-0.864076	-2.88273e-10
124487830	rs192012051	7.25438e-13	-2.29525e-10	-0.325309	0.000107742	-2.29525e-10	-0.427443
124488168	rs12801388	2.27717e-13	-1.48398	-2.88273e-10	6.22758e-05	-0.975605	-2.88273e-10
124489274	rs35569094	3.75401e-13	-0.984089	-2.88273e-10	7.69189e-05	-0.764427	-2.88273e-10
124489567	rs34237602	5.27903e-13	-0.643172	-2.88273e-10	0.000139406	-0.169788	-2.88273e-10
124490385	rs118120970	3.01409e-13	-1.20362	-2.88273e-10	2.85118e-05	-1.75686	-2.88273e-10
124490603	rs140798467	3.73788e-13	-0.988397	-2.88273e-10	0.000133589	-0.212409	-2.88273e-10
124490971	rs77624021	2.91779e-12	-2.29525e-10	1.0665	0.000578914	-2.29525e-10	1.25397
124491980	rs11219739	2.90165e-12	-2.29525e-10	1.06095	0.000586407	-2.29525e-10	1.26684
124492338	rs11219740	2.925e-12	-2.29525e-10	1.06897	0.000603299	-2.29525e-10	1.29523
124492791	rs529083	7.29906e-14	-1.29215	-1.3296	2.40085e-05	-0.655013	-1.27376
124493199	rs678132	1.66088e-13	-0.760286	-1.03928	7.17224e-05	0.0606399	-0.895016
124493286	rs76544434	2.56575e-13	-2.29525e-10	-1.36467	4.19225e-05	-2.29525e-10	-1.37136
124493411	rs679079	1.3656e-13	-0.753915	-1.24141	5.04663e-05	-0.0708191	-1.11505
124493945	rs9723	4.33476e-13	-0.482597	-0.357653	0.000276345	0.628592	-0.11412
124494273	rs199961431	3.65487e-13	-2.29525e-10	-1.01085	5.9329e-05	-2.29525e-10	-1.02408
124494303	rs2156155	6.62924e-14	-2.01377	-0.704238	1.06734e-05	-2.04461	-0.694811
124494676	rs686567	4.48161e-14	-1.72101	-1.3885	6.53601e-06	-1.84158	-1.38827
124494913	rs73031436	1.85479e-12	0.613439	-2.88273e-10	9.72016e-05	-0.530391	-2.88273e-10
124495528	rs117244548	1.69593e-13	-1.77868	-2.88273e-10	2.15584e-05	-2.03641	-2.88273e-10
124496119	rs78860528	2.63156e-13	-2.29525e-10	-1.33934	4.23722e-05	-2.29525e-10	-1.36069
124496623	rs58240213	4.42091e-13	-2.29525e-10	-0.82057	4.30784e-05	-2.29525e-10	-1.34416
124496774	rs73622472	3.77931e-12	-2.29525e-10	1.32521	0.000358036	-2.29525e-10	0.773455
124497410	rs2846572	2.08819e-11	4.21048	-1.17592	5.87127e-05	0.276611	-1.31113
124497539	rs73622475	1.93435e-12	-2.29525e-10	0.655441	0.000206142	-2.29525e-10	0.221387
124498627	rs4936946	3.25583e-12	2.46652	-1.2904	3.90196e-05	-0.0900237	-1.35309
124498629	rs10893279	3.58183e-14	-1.95142	-1.3822	5.38958e-06	-2.04411	-1.3786
124498785	rs4936947	3.5113e-14	-2.02112	-1.33239	5.47531e-06	-2.03883	-1.3681
124499119	rs4936948	5.04205e-14	-1.67231	-1.31938	5.25552e-06	-2.03937	-1.40853
124499152	rs182914780	6.65424e-13	-0.411661	-2.88273e-10	2.18543e-05	-2.02278	-2.88273e-10
124499302	rs4936949	5.90098e-14	-1.51921	-1.31518	5.41533e-06	-2.00892	-1.40902
124499761	rs4396300	2.48008e-13	-2.29525e-10	-1.39863	5.22841e-05	-2.29525e-10	-1.15049
124499866	rs7112299	7.90507e-13	-0.500078	0.260668	1.8559e-05	-2.01515	-0.171069
124499896	rs4411285	2.4785e-13	-2.29525e-10	-1.39926	5.24451e-05	-2.29525e-10	-1.14741
124499990	rs79787956	4.38387e-13	-0.828983	-2.88273e-10	0.000122689	-0.297526	-2.88273e-10
124500024	rs61910593	1.1431e-12	1.52737	-1.39796	2.09627e-05	-0.737323	-1.32711
124500761	rs2156162	3.78231e-14	-2.03241	-1.24675	5.64498e-06	-2.02847	-1.34794
124500919	rs4551782	6.34799e-14	-2.04086	-0.720503	8.60949e-06	-2.00417	-0.95014
124501921	rs2187152	3.95275e-14	-2.02774	-1.20735	5.6397e-06	-2.03788	-1.33947
124502020	rs75601279	2.86037e-13	-1.25596	-2.88273e-10	5.72039e-05	-1.06056	-2.88273e-10
124502114	rs76570671	2.49142e-13	-2.29525e-10	-1.39406	5.17271e-05	-2.29525e-10	-1.1612
124502260	rs1047661	3.62547e-14	-2.03523	-1.28629	5.79346e-06	-2.03132	-1.31912
124503628	rs57009799	2.85931e-13	-2.29525e-10	-1.25633	5.3548e-05	-2.29525e-10	-1.1266
124504928	rs2276189	3.513e-13	-2.29525e-10	-1.05044	4.05853e-05	-2.29525e-10	-1.40377
124505246	rs57202714	3.22823e-12	-2.29525e-10	1.1676	0.000312185	-2.29525e-10	0.636417
124505426	rs58908157	2.46698e-13	-2.29525e-10	-1.40392	5.60314e-05	-2.29525e-10	-1.08127
124505693	rs75599825	1.30154e-13	-2.04337	-2.88273e-10	2.72304e-05	-1.80285	-2.88273e-10
124506579	rs145005734	7.91062e-13	-0.238709	-2.88273e-10	2.23861e-05	-1.99874	-2.88273e-10
124506681	rs148946301	8.00482e-13	-0.226872	-2.88273e-10	2.24289e-05	-1.99683	-2.88273e-10
124506786	rs145715586	2.92518e-13	-2.29525e-10	-1.23356	4.36454e-05	-2.29525e-10	-1.33108
124506967	rs7941327	2.18872e-13	-0.345344	-1.17825	5.5452e-06	-2.02442	-1.36982
124507019	rs7941523	3.95129e-12	-2.29525e-10	1.36971	0.00037394	-2.29525e-10	0.816916
124507122	rs138194723	2.9584e-13	-1.22227	-2.88273e-10	5.45946e-05	-1.10724	-2.88273e-10
124507355	rs3751048	2.46946e-13	-2.29525e-10	-1.40292	4.18466e-05	-2.29525e-10	-1.37317
124507487	rs142804442	8.10502e-13	-0.214432	-2.88273e-10	2.24748e-05	-1.99478	-2.88273e-10
124507509	rs77588928	2.6217e-13	-1.34309	-2.88273e-10	4.79718e-05	-1.23656	-2.88273e-10
124507706	rs12271737	3.89227e-12	-2.29525e-10	1.35466	0.000368937	-2.29525e-10	0.803448
124507733	rs114559263	8.05472e-13	-0.220657	-2.88273e-10	2.24517e-05	-1.99581	-2.88273e-10
124508117	rs2187153	2.47728e-13	-2.29525e-10	-1.39975	5.42483e-05	-2.29525e-10	-1.11361
124508202	rs2156163	2.47853e-13	-2.29525e-10	-1.39925	5.41041e-05	-2.29525e-10	-1.11627
124508342	rs2187154	2.47606e-13	-2.29525e-10	-1.40025	5.43936e-05	-2.29525e-10	-1.11093
124508345	rs2187155	3.69016e-14	-2.04177	-1.26206	5.81133e-06	-2.01979	-1.32758
124508699	rs140288211	1.92789e-13	-1.65049	-2.88273e-10	2.23535e-05	-2.0002	-2.88273e-10
124508701	rs77343428	3.74927e-13	-0.985353	-2.88273e-10	6.9484e-05	-0.866083	-2.88273e-10
124509084	rs75576975	2.47292e-13	-2.29525e-10	-1.40151	5.51491e-05	-2.29525e-10	-1.09714
124509525	rs620499	2.26511e-13	-1.48929	-2.88273e-10	2.14258e-05	-2.04258	-2.88273e-10
124509892	rs79917537	4.92251e-13	-2.29525e-10	-0.713096	5.7713e-05	-2.29525e-10	-1.0517
124509963	rs7102195	2.5253e-12	-2.29525e-10	0.922031	0.000251	-2.29525e-10	0.418273
124511010	rs148135503	7.49419e-13	-0.292786	-2.88273e-10	2.22007e-05	-2.00706	-2.88273e-10
124511713	rs12279269	3.92609e-12	-2.29525e-10	1.36331	0.000371805	-2.29525e-10	0.81119
124512111	rs79385738	2.47468e-13	-2.29525e-10	-1.4008	5.38922e-05	-2.29525e-10	-1.12019
124512200	rs150709925	7.84864e-13	-0.246574	-2.88273e-10	2.2358e-05	-1.99999	-2.88273e-10
124512338	rs76368742	2.47587e-13	-2.29525e-10	-1.40032	5.37506e-05	-2.29525e-10	-1.12282
124512372	rs116844893	1.41593e-13	-1.95913	-2.88273e-10	2.13813e-05	-2.04466	-2.88273e-10
124512823	rs139916673	7.52873e-13	-0.288188	-2.88273e-10	2.22158e-05	-2.00638	-2.88273e-10
124513196	rs113354618	1.00014e-12	-0.00419011	-2.88273e-10	2.18338e-05	-2.02372	-2.88273e-10
124513197	rs111832785	1.34634e-13	-2.00952	-2.88273e-10	2.90443e-05	-1.73836	-2.88273e-10
124513213	rs146728099	7.44096e-13	-0.299914	-2.88273e-10	2.21775e-05	-2.0081	-2.88273e-10
124513275	rs7937294	2.0631e-13	-0.404135	-1.17857	5.48907e-06	-2.03044	-1.37398
124513375	rs7940161	2.10011e-13	-0.391554	-1.17337	5.48466e-06	-2.02923	-1.37599
124514084	rs114228921	7.66501e-13	-0.270249	-2.88273e-10	2.22759e-05	-2.00367	-2.88273e-10
124514474	rs57417318	2.47131e-13	-2.29525e-10	-1.40217	5.43235e-05	-2.29525e-10	-1.11222
124515491	rs117770287	2.05335e-13	-1.58744	-2.88273e-10	2.72877e-05	-1.80074	-2.88273e-10
124515980	rs11828222	2.85019e-12	-2.29525e-10	1.04306	0.00027944	-2.29525e-10	0.525609
124516010	rs7128043	2.87159e-13	-0.11247	-1.13958	5.57108e-06	-2.00576	-1.38383
124517121	rs3819084	2.2179e-13	-0.424394	-1.08596	5.35219e-06	-2.0323	-1.39737
124517473	rs141651958	7.21716e-13	-0.330453	-2.88273e-10	2.20817e-05	-2.01243	-2.88273e-10
124517849	rs143499283	6.92849e-13	-0.371273	-2.88273e-10	2.19624e-05	-2.01785	-2.88273e-10
124518158	rs116899179	6.78003e-13	-0.392934	-2.88273e-10	2.19031e-05	-2.02055	-2.88273e-10
124518933	rs1942664	2.50394e-13	-2.29525e-10	-1.38905	5.18449e-05	-2.29525e-10	-1.15892
124519450	rs149793694	1.34332e-13	-2.01177	-2.88273e-10	3.32991e-05	-1.60165	-2.88273e-10
124519478	rs79300393	6.43205e-13	-0.445621	-2.88273e-10	2.17712e-05	-2.02659	-2.88273e-10
124519909	rs7943693	3.00124e-12	-2.29525e-10	1.09469	0.000292565	-2.29525e-10	0.571509
124520200	rs7943958	2.96975e-12	-2.29525e-10	1.08415	0.000289834	-2.29525e-10	0.56213
124520488	rs10893280	3.69324e-13	-2.29525e-10	-1.00041	4.03737e-05	-2.29525e-10	-1.409
124521133	rs116989047	1.31589e-13	-2.0324	-2.88273e-10	2.80712e-05	-1.77244	-2.88273e-10
124521239	rs59203293	2.50925e-13	-2.29525e-10	-1.38693	5.1479e-05	-2.29525e-10	-1.166
124521273	rs61066038	2.49802e-13	-2.29525e-10	-1.39142	5.22868e-05	-2.29525e-10	-1.15043
124521399	rs60681947	2.49973e-13	-2.29525e-10	-1.39073	5.21555e-05	-2.29525e-10	-1.15295
124521609	rs115723893	5.49703e-13	-0.602706	-2.88273e-10	2.14844e-05	-2.03985	-2.88273e-10
124522168	rs12295168	3.39175e-13	0.0206444	-1.10621	5.73155e-06	-1.96823	-1.39296
124522312	rs189066363	3.57439e-13	-1.03312	-2.88273e-10	4.52533e-05	-1.2949	-2.88273e-10
124522720	rs11219743	3.13608e-13	-0.0577259	-1.10621	5.64902e-06	-1.98273	-1.39296
124523462	rs74551198	2.50147e-13	-2.29525e-10	-1.39004	5.20252e-05	-2.29525e-10	-1.15545
124523724	rs138537741	5.02955e-13	-0.691583	-2.88273e-10	2.16558e-05	-2.0319	-2.88273e-10
124524004	rs141825024	5.3429e-13	-0.631147	-2.88273e-10	2.15173e-05	-2.03832	-2.88273e-10
124524120	rs114682682	6.03404e-13	-0.509498	-2.88273e-10	2.16348e-05	-2.03288	-2.88273e-10
124524627	rs1942663	3.64882e-13	0.116339	-1.12885	5.769e-06	-1.96764	-1.38704
124525949	rs73624513	2.39886e-12	-2.29525e-10	0.870665	0.000239848	-2.29525e-10	0.372825
124526443	rs59069622	2.36753e-12	-2.29525e-10	0.857519	0.000237077	-2.29525e-10	0.361204
124526790	rs148980620	5.44877e-13	-0.611525	-2.88273e-10	2.14733e-05	-2.04037	-2.88273e-10
124526854	rs78987775	2.49309e-13	-2.29525e-10	-1.39339	5.26866e-05	-2.29525e-10	-1.14282
124527200	rs73031440	1.61724e-13	-1.82619	-2.88273e-10	6.50102e-05	-0.932635	-2.88273e-10
124527875	rs7941264	3.33229e-13	0.0350483	-1.1383	5.70052e-06	-1.98239	-1.38423
124527941	rs7926572	3.61709e-13	-2.29525e-10	-1.02124	4.04542e-05	-2.29525e-10	-1.40701
124527957	rs7926579	2.19739e-12	-2.29525e-10	0.782942	0.00022197	-2.29525e-10	0.295364
124527980	rs75408477	2.90945e-13	-2.29525e-10	-1.23895	4.10255e-05	-2.29525e-10	-1.39299
124527998	rs141573140	5.42109e-13	-0.616618	-2.88273e-10	2.14671e-05	-2.04066	-2.88273e-10
124528118	rs145555947	5.30684e-13	-0.637918	-2.88273e-10	2.14433e-05	-2.04176	-2.88273e-10
124528431	rs149539309	1.36847e-13	-1.99322	-2.88273e-10	2.14154e-05	-2.04307	-2.88273e-10
124528637	rs73624517	2.03573e-12	-2.29525e-10	0.706523	0.000207521	-2.29525e-10	0.228054
124529782	rs4245056	6.50492e-12	3.27823	-1.41	9.05617e-05	0.743559	-1.34471
124529963	rs111374501	2.01099e-12	-2.29525e-10	0.694298	0.000205301	-2.29525e-10	0.2173
124530664	rs78778622	4.90124e-14	-1.70722	-1.31279	5.88997e-06	-2.04487	-1.28906
124531207	rs117960154	5.36356e-13	-0.627287	-2.88273e-10	2.14548e-05	-2.04123	-2.88273e-10
124531719	rs57367326	2.49802e-13	-2.29525e-10	-1.39142	5.22868e-05	-2.29525e-10	-1.15043
124531751	rs75395180	2.47696e-13	-2.29525e-10	-1.39988	5.42862e-05	-2.29525e-10	-1.11291
124532351	rs59083800	2.49471e-13	-2.29525e-10	-1.39274	5.25523e-05	-2.29525e-10	-1.14537
124532440	rs7124585	3.46828e-13	0.0426285	-1.10588	5.73512e-06	-1.98107	-1.3795
124532459	rs145201109	5.27745e-13	-0.643471	-2.88273e-10	2.14377e-05	-2.04203	-2.88273e-10
124532500	rs1942662	9.09235e-13	1.02652	-1.126	8.79988e-06	-1.55978	-1.37266
124532732	rs11219748	1.43229e-12	-2.29525e-10	0.354947	0.000113104	-2.29525e-10	-0.378871
124533167	rs11219749	2.69729e-13	-0.22957	-1.0851	5.53762e-06	-2.00997	-1.38564
124533176	rs117707517	2.49309e-13	-2.29525e-10	-1.39339	5.26866e-05	-2.29525e-10	-1.14282
124533255	rs7946650	2.76271e-13	-0.202637	-1.08806	5.56345e-06	-2.00614	-1.38482
124533401	rs180938477	6.96458e-13	-0.366077	-2.88273e-10	2.14882e-05	-2.03967	-2.88273e-10
124533449	rs147272262	2.49151e-13	-2.29525e-10	-1.39402	5.28218e-05	-2.29525e-10	-1.14025
124533633	rs7950215	1.69116e-12	-2.29525e-10	0.521087	0.000131355	-2.29525e-10	-0.229277
124533798	rs11219750	2.70887e-13	-0.216127	-1.09425	5.56253e-06	-2.00808	-1.38305
124534019	rs11219752	1.31482e-12	-2.29525e-10	0.269369	0.000105969	-2.29525e-10	-0.444033
124534121	rs74623410	5.24024e-13	-0.650547	-2.88273e-10	2.14308e-05	-2.04235	-2.88273e-10
124534221	rs113157581	1.4023e-12	-2.29525e-10	0.333781	0.000111291	-2.29525e-10	-0.395034
124534394	rs11824315	1.31117e-12	-2.29525e-10	0.266592	0.000105746	-2.29525e-10	-0.446139
124534517	rs80225737	2.48845e-13	-2.29525e-10	-1.39526	5.30954e-05	-2.29525e-10	-1.13509
124534539	rs11824359	1.24059e-12	-2.29525e-10	0.211257	0.000101412	-2.29525e-10	-0.487984
124534739	rs73624534	1.10921e-12	-2.29525e-10	0.0993172	9.49884e-05	-2.29525e-10	-0.553424
124534812	rs10893281	2.68477e-13	-0.22957	-1.08975	5.54482e-06	-2.00997	-1.38434
124535221	rs79572671	1.41251e-13	-0.553101	-1.40844	7.61409e-06	-2.03648	-1.0407
124535246	rs11219753	1.70174e-12	-2.29525e-10	0.527322	0.000131997	-2.29525e-10	-0.224401
124535451	rs12277690	1.95904e-12	-2.29525e-10	0.668125	0.000134452	-2.29525e-10	-0.205971
124535478	rs117621571	1.33317e-13	-2.01936	-2.88273e-10	3.10554e-05	-1.67141	-2.88273e-10
124535768	rs73609524	8.4047e-13	-2.29525e-10	-0.178124	7.61044e-05	-2.29525e-10	-0.775072
124536794	rs7119225	2.57066e-13	-0.262656	-1.1001	5.53692e-06	-2.01444	-1.3813
124536838	rs116898005	2.52924e-13	-2.29525e-10	-1.379	4.51e-05	-2.29525e-10	-1.2983
124536937	rs7105102	1.20279e-12	-2.29525e-10	0.180318	9.90772e-05	-2.29525e-10	-0.51128
124537202	rs10400211	1.1644e-12	-2.29525e-10	0.147879	9.85372e-05	-2.29525e-10	-0.516745
124537255	rs7941548	1.50258e-13	-1.89973	-2.88273e-10	5.40971e-05	-1.1164	-2.88273e-10
124537415	rs148285800	4.88083e-13	-0.721599	-2.88273e-10	2.13827e-05	-2.0446	-2.88273e-10
124537472	rs114943060	4.99914e-13	-0.697648	-2.88273e-10	2.13754e-05	-2.04494	-2.88273e-10
124537642	rs60909084	2.48551e-13	-2.29525e-10	-1.39644	5.3373e-05	-2.29525e-10	-1.12987
124537646	rs57956486	1.35729e-13	-0.593042	-1.40838	7.58589e-06	-2.03926	-1.04163
124537683	rs59635835	2.48551e-13	-2.29525e-10	-1.39644	5.3373e-05	-2.29525e-10	-1.12987
124537995	rs544368	6.47308e-10	6.46849	-2.88273e-10	0.216619	7.17871	-2.88273e-10
124538074	rs138132223	4.7816e-13	-0.742139	-2.88273e-10	2.13761e-05	-2.0449	-2.88273e-10
124538201	rs11825168	3.40141e-13	-2.29525e-10	-1.08272	4.12666e-05	-2.29525e-10	-1.38713
124538240	rs150859588	2.62494e-13	-2.29525e-10	-1.34186	4.41345e-05	-2.29525e-10	-1.31994
124538596	rs75540451	1.11115e-10	4.70624	-2.88273e-10	0.000310568	0.631224	-2.88273e-10
124538655	rs77802458	2.48955e-13	-2.29525e-10	-1.39481	4.32407e-05	-2.29525e-10	-1.3404
124539236	rs512225	1.30214e-13	-2.04291	-2.88273e-10	2.35992e-05	-1.94597	-2.88273e-10
124539237	rs80315344	2.48696e-13	-2.29525e-10	-1.39585	5.32337e-05	-2.29525e-10	-1.13249
124539273	rs12282107	3.5319e-13	-2.29525e-10	-1.04508	4.08563e-05	-2.29525e-10	-1.39712
124539295	rs76655561	2.48845e-13	-2.29525e-10	-1.39526	5.30954e-05	-2.29525e-10	-1.13509
124539866	rs182669185	4.14495e-13	-2.29525e-10	-0.885025	9.46142e-05	-2.29525e-10	-0.557372
124539934	rs73031445	6.81259e-13	-0.388143	-2.88273e-10	3.50914e-05	-1.54922	-2.88273e-10
124540713	rs145467296	1.58462e-13	-1.84657	-2.88273e-10	2.49707e-05	-1.88947	-2.88273e-10
124541179	rs147016942	4.52148e-13	-0.798075	-2.88273e-10	2.13758e-05	-2.04492	-2.88273e-10
124541761	rs142207622	2.46142e-13	-2.29525e-10	-1.40618	5.66874e-05	-2.29525e-10	-1.06963
124542948	rs79069310	5.4438e-13	-0.612437	-2.88273e-10	2.14722e-05	-2.04042	-2.88273e-10
124543315	rs11824316	9.73836e-13	-2.29525e-10	-0.0308415	8.61785e-05	-2.29525e-10	-0.650758
124543741	rs190648973	1.34447e-13	-2.01091	-2.88273e-10	7.0995e-05	-0.84457	-2.88273e-10
124543803	rs7927406	1.80704e-13	-0.590259	-1.12496	5.40284e-06	-2.04294	-1.37731
124543842	rs182325961	4.48906e-13	-0.805272	-2.88273e-10	2.13777e-05	-2.04483	-2.88273e-10
124544768	rs12284783	1.08827e-12	-2.29525e-10	0.0802581	9.36356e-05	-2.29525e-10	-0.567768
124545191	rs149627407	4.40027e-13	-0.825249	-2.88273e-10	2.13853e-05	-2.04447	-2.88273e-10
124546368	rs151136756	2.88551e-13	-2.29525e-10	-1.24721	4.62934e-05	-2.29525e-10	-1.27218
124547258	rs12280266	1.07342e-12	-2.29525e-10	0.0665162	9.1001e-05	-2.29525e-10	-0.596308
124547636	rs149157781	4.35679e-13	-0.835179	-2.88273e-10	2.13904e-05	-2.04423	-2.88273e-10
124548136	rs143304984	2.50758e-13	-2.29525e-10	-1.38759	4.04478e-05	-2.29525e-10	-1.40717
124549082	rs76626799	1.33726e-13	-2.01629	-2.88273e-10	3.12668e-05	-1.66462	-2.88273e-10
124549521	rs57285397	2.83207e-13	-0.838156	-0.427749	8.3354e-06	-2.04129	-0.94538
124551142	rs147388374	1.33615e-13	-2.01712	-2.88273e-10	3.11723e-05	-1.66765	-2.88273e-10
124551637	rs74763342	4.54723e-13	-0.792397	-2.88273e-10	2.13746e-05	-2.04497	-2.88273e-10
124552059	rs79699911	2.69812e-13	-2.29525e-10	-1.31436	4.81651e-05	-2.29525e-10	-1.23255
124552348	rs151190107	1.29945e-13	-2.04497	-2.88273e-10	2.24178e-05	-1.99732	-2.88273e-10
124552445	rs140335412	4.16934e-13	-0.879157	-2.88273e-10	2.1424e-05	-2.04266	-2.88273e-10
124552537	rs681418	6.36314e-12	3.1228	-1.27661	5.17204e-05	-0.194558	-0.966768
124552770	rs76604279	4.47915e-13	-0.807482	-2.88273e-10	2.13784e-05	-2.0448	-2.88273e-10
124552934	rs138233330	2.61184e-13	-2.29525e-10	-1.34686	4.43149e-05	-2.29525e-10	-1.31586
124554061	rs12794898	3.12434e-12	2.02149	-0.886592	2.01735e-05	-1.242	-0.860808
124554469	rs590577	2.57415e-13	-1.3614	-2.88273e-10	2.54159e-05	-1.8718	-2.88273e-10
124554573	rs74578997	4.41035e-13	-0.822962	-2.88273e-10	2.13843e-05	-2.04452	-2.88273e-10
124554639	rs141546061	2.49986e-13	-2.29525e-10	-1.39068	5.1487e-05	-2.29525e-10	-1.16585
124555909	rs12807021	5.78279e-13	-0.552028	-2.88273e-10	2.63228e-05	-1.83674	-2.88273e-10
124555996	rs12295575	1.29523e-12	-2.29525e-10	0.254357	0.000106857	-2.29525e-10	-0.435688
124557386	rs77177747	4.59416e-13	-0.782129	-2.88273e-10	2.13732e-05	-2.04504	-2.88273e-10
124558009	rs483946	4.77877e-14	-1.67198	-1.37333	5.51165e-06	-1.99203	-1.40829
124558913	rs78285719	5.01199e-13	-2.29525e-10	-0.695082	5.8212e-05	-2.29525e-10	-1.04309
124559004	rs12282085	1.33642e-12	-2.29525e-10	0.285662	0.000109451	-2.29525e-10	-0.411701
124560238	rs78034579	4.45533e-13	-0.812813	-2.88273e-10	2.13801e-05	-2.04472	-2.88273e-10
124560385	rs148191463	3.85508e-13	-0.957523	-2.88273e-10	2.1531e-05	-2.03768	-2.88273e-10
124560493	rs12272220	1.47953e-12	-2.29525e-10	0.387396	0.000118378	-2.29525e-10	-0.333295
124562234	rs12296029	1.5103e-12	-2.29525e-10	0.407978	0.000120281	-2.29525e-10	-0.317351
124562657	rs76352627	6.05848e-13	-0.505457	-2.88273e-10	5.79731e-05	-1.0472	-2.88273e-10
124563170	rs12289657	1.29575e-12	-2.29525e-10	0.254762	0.00010689	-2.29525e-10	-0.435378
124563555	rs145287570	3.41471e-13	-1.07882	-2.88273e-10	2.16694e-05	-2.03128	-2.88273e-10
124564614	rs75499917	2.53456e-13	-2.29525e-10	-1.3769	4.67492e-05	-2.29525e-10	-1.26238
124564865	rs117266941	1.40164e-13	-1.96927	-2.88273e-10	2.57315e-05	-1.85946	-2.88273e-10
124565286	rs10219270	1.99102e-12	-2.29525e-10	0.684316	0.000140314	-2.29525e-10	-0.163299
124565388	rs10219424	3.26016e-13	-0.976034	-0.149105	1.01702e-05	-2.02916	-0.758561
124566191	rs7938692	2.1408e-13	-0.634939	-0.910797	5.21762e-06	-2.04505	-1.41009
124566418	rs678485	1.65652e-13	-1.80219	-2.88273e-10	5.08239e-05	-1.17881	-2.88273e-10
124566724	rs679810	7.64773e-14	-1.22286	-1.35223	1.21352e-05	-1.20101	-1.41006
124566994	rs149274455	3.75462e-13	-0.983928	-2.88273e-10	2.15817e-05	-2.03533	-2.88273e-10
124567200	rs143429471	1.53064e-13	-1.88123	-2.88273e-10	2.58297e-05	-1.85566	-2.88273e-10
124567945	rs150773549	2.86406e-13	-2.29525e-10	-1.25468	4.59994e-05	-2.29525e-10	-1.27855
124568519	rs11219757	2.11878e-13	-1.55608	-2.88273e-10	2.56121e-05	-1.86411	-2.88273e-10
124570014	rs617690	3.20708e-14	-2.04414	-1.39999	6.67802e-06	-1.95953	-1.24883
124570913	rs631980	4.12782e-14	-1.78185	-1.4099	5.53197e-06	-2.00139	-1.39525
124570957	rs117494941	1.39036e-13	-1.97736	-2.88273e-10	3.85042e-05	-1.45641	-2.88273e-10
124572362	rs144533235	2.5814e-13	-2.29525e-10	-1.35858	4.66594e-05	-2.29525e-10	-1.2643
124572944	rs115005056	2.5814e-13	-2.29525e-10	-1.35858	4.66594e-05	-2.29525e-10	-1.2643
124573090	rs117236229	2.78814e-13	-2.29525e-10	-1.28154	4.69285e-05	-2.29525e-10	-1.25855
124573594	rs117978923	7.41272e-11	4.30145	-2.88273e-10	0.000162417	-0.0170121	-2.88273e-10
124573740	rs79602108	2.6146e-13	-2.29525e-10	-1.3458	4.5754e-05	-2.29525e-10	-1.2839
124573750	rs61910598	4.3147e-13	0.400764	-1.24565	8.89413e-06	-1.75605	-1.16574
124574228	rs1784539	3.23065e-14	-2.04471	-1.3921	6.97675e-06	-1.88991	-1.27469
124574448	rs149858409	2.68217e-13	-2.29525e-10	-1.32029	4.39386e-05	-2.29525e-10	-1.32439
124575032	rs145802862	2.6052e-13	-2.29525e-10	-1.34941	4.59912e-05	-2.29525e-10	-1.27873
124575114	rs376168079	2.62981e-13	-2.29525e-10	-1.34	4.57975e-05	-2.29525e-10	-1.28295
124575883	rs113081928	3.03616e-13	-1.19632	-2.88273e-10	2.21224e-05	-2.01059	-2.88273e-10
124576529	rs76654349	2.5931e-13	-2.29525e-10	-1.35406	4.63178e-05	-2.29525e-10	-1.27165
124576637	rs672060	3.34764e-14	-2.00122	-1.40003	5.6411e-06	-1.96948	-1.40762
124576818	rs59032302	2.57049e-13	-2.29525e-10	-1.36282	4.70045e-05	-2.29525e-10	-1.25693
124576986	rs35214298	2.09154e-13	-1.56901	-2.88273e-10	2.82527e-05	-1.76599	-2.88273e-10
124577435	rs658289	4.87807e-14	-1.62622	-1.39853	5.50044e-06	-1.99308	-1.40927
124577502	rs948152	2.57065e-13	-2.29525e-10	-1.36276	4.69993e-05	-2.29525e-10	-1.25705
124578186	rs139410326	2.22899e-13	-1.50536	-2.88273e-10	2.45505e-05	-1.90645	-2.88273e-10
124578282	rs654411	5.00818e-12	2.88324	-1.2765	2.40698e-05	-0.527029	-1.39919
124578897	rs146610695	2.22899e-13	-1.50536	-2.88273e-10	2.45505e-05	-1.90645	-2.88273e-10
124579388	rs3016518	3.5125e-14	-1.99371	-1.35946	6.49744e-06	-1.8759	-1.35987
124580083	rs548647	3.37035e-14	-2.03799	-1.35649	6.68553e-06	-1.87101	-1.33622
124580689	rs34035377	3.64814e-14	-1.91421	-1.40108	6.22316e-06	-1.87012	-1.40878
124581175	rs1784609	3.21481e-14	-2.04257	-1.39917	6.35136e-06	-1.85004	-1.40847
124581275	rs190258832	1.32548e-13	-2.02514	-2.88273e-10	2.88747e-05	-1.74421	-2.88273e-10
124581323	rs4935892	3.24278e-14	-2.04505	-1.38801	6.06775e-06	-1.89429	-1.4099
124582111	rs2226639	3.33758e-14	-2.02991	-1.37434	7.00528e-06	-1.84275	-1.31777
124582279	rs4936952	3.34724e-14	-2.02454	-1.37682	7.16568e-06	-1.82421	-1.31367
124582314	rs3016576	4.77349e-14	-1.87237	-1.17405	7.71775e-06	-1.91685	-1.14681
124582794	rs34746277	4.03658e-12	2.80035	-1.40928	1.48054e-05	-1.07572	-1.33647
124582882	rs591041	3.5636e-14	-2.00018	-1.33855	7.50937e-06	-1.74669	-1.34434
124583487	rs4935894	2.373e-10	6.85765	-1.39265	3.3116e-05	-0.197085	-1.41008
124583878	rs4935895	1.34647e-09	8.58983	-1.38892	7.99435e-05	0.683502	-1.40936
124584312	rs618027	6.88422e-11	5.4801	-1.25262	6.59529e-05	0.491892	-1.41013
124584801	rs620333	4.61617e-14	-2.03945	-1.04049	5.50195e-06	-1.99207	-1.41001
124585209	rs544227	7.71306e-11	5.58335	-1.24218	7.00494e-05	0.551986	-1.40996
124585592	rs634005	8.12507e-11	5.6268	-1.23359	7.19045e-05	0.577367	-1.40921
124586079	rs646487	7.13121e-11	5.48506	-1.22233	6.83959e-05	0.526815	-1.40868
124586307	rs2155418	3.76213e-14	-1.87672	-1.40779	6.75293e-06	-1.97202	-1.22519
124586451	rs566852	1.99197e-13	-1.61779	-2.88273e-10	2.22187e-05	-2.00624	-2.88273e-10
124586492	rs566732	8.00805e-11	5.70293	-1.32423	7.99013e-05	0.629791	-1.35618
124586953	rs562303	3.88214e-14	-1.84613	-1.40699	6.74307e-06	-1.99544	-1.20322
124588080	rs150394689	8.32286e-12	-2.29525e-10	2.11468	0.000339835	-2.29525e-10	0.721281
124588417	rs7937793	2.77671e-13	-1.28565	-2.88273e-10	2.59464e-05	-1.85114	-2.88273e-10
124588790	rs76653425	7.90875e-12	-2.29525e-10	2.06364	0.000326626	-2.29525e-10	0.681636
124588798	rs1784531	3.28027e-14	-2.01515	-1.40643	1.16164e-05	-1.45288	-1.20188
124590079	rs671371	3.209e-14	-2.03748	-1.40606	1.08009e-05	-1.52296	-1.20459
124592026	rs79549242	3.73505e-11	3.61602	-2.88273e-10	3.28793e-05	-1.61434	-2.88273e-10
124592094	rs641886	1.30643e-13	-2.03962	-2.88273e-10	2.33449e-05	-1.9568	-2.88273e-10
124592728	rs639162	1.33352e-13	-2.0191	-2.88273e-10	2.9709e-05	-1.71573	-2.88273e-10
124592762	rs75601321	2.76371e-13	-1.29034	-2.88273e-10	2.52019e-05	-1.88026	-2.88273e-10
124592879	rs570375	3.17285e-14	-2.045	-1.40987	7.66615e-06	-1.66898	-1.40139
124593000	rs114304354	7.46746e-13	-1.48181	1.18545	2.94681e-05	-1.77027	0.046401
124593197	rs143727685	3.85181e-13	-2.29525e-10	-0.958371	5.70454e-05	-2.29525e-10	-1.06333
124593289	rs609817	3.18456e-14	-2.04451	-1.40668	6.64769e-06	-1.80313	-1.40978
124593912	rs73609594	1.03795e-11	-2.29525e-10	2.33551	0.000403803	-2.29525e-10	0.893748
124593946	rs7930618	8.93551e-14	-1.19328	-1.22619	3.45508e-05	-0.194151	-1.3706
124593988	rs11219762	2.50286e-13	-2.29525e-10	-1.38948	4.28564e-05	-2.29525e-10	-1.34932
124594194	rs117552752	2.49213e-13	-2.29525e-10	-1.39378	4.20078e-05	-2.29525e-10	-1.36932
124596304	rs77776555	2.88748e-13	-1.24653	-2.88273e-10	2.52695e-05	-1.87758	-2.88273e-10
124596340	rs190711115	1.69725e-13	-1.77791	-2.88273e-10	3.89085e-05	-1.44597	-2.88273e-10
124596454	rs118076490	2.88748e-13	-1.24653	-2.88273e-10	2.52695e-05	-1.87758	-2.88273e-10
124596603	rs11828224	5.7055e-12	-2.29525e-10	1.7371	0.000253973	-2.29525e-10	0.43005
124596741	rs7949190	1.343e-13	-1.26653	-0.745479	5.49979e-06	-2.00439	-1.39808
124596996	rs12420309	7.00058e-11	4.24425	-2.88273e-10	0.00446365	3.29654	-2.88273e-10
124597044	rs7949826	8.01599e-14	-1.27321	-1.25485	5.70436e-06	-2.00285	-1.3631
124597174	rs77328902	2.95575e-13	-1.22316	-2.88273e-10	2.50067e-05	-1.88804	-2.88273e-10
124597824	rs61247811	1.50963e-13	-1.11285	-0.782199	5.42442e-06	-2.01383	-1.40243
124597825	rs143838121	5.20749e-12	-2.29525e-10	1.64577	0.000233599	-2.29525e-10	0.346426
124597887	rs60552915	1.4526e-13	-1.10549	-0.828073	5.38913e-06	-2.01516	-1.40763
124598037	rs73609602	3.43939e-14	-1.99845	-1.37576	5.54023e-06	-1.99217	-1.40297
124598793	rs116887732	4.15936e-12	-2.29525e-10	1.42103	0.000197208	-2.29525e-10	0.177078
124598931	rs11822519	4.10524e-12	-2.29525e-10	1.40793	0.000195284	-2.29525e-10	0.167275
124599011	rs11827194	4.42901e-12	-2.29525e-10	1.48385	0.000203534	-2.29525e-10	0.208655
124599063	rs11822545	2.04978e-08	11.3102	-1.3865	0.000107158	0.520282	-0.95316
124599422	rs11827707	4.13112e-12	-2.29525e-10	1.41422	0.000193227	-2.29525e-10	0.156687
124600102	rs142144948	3.31492e-12	-2.29525e-10	1.1941	0.000164196	-2.29525e-10	-0.00611912
124600758	rs2155109	4.06148e-09	8.76842	-0.463442	0.000240464	0.983165	-0.607775
124601340	rs11824320	1.24181e-12	-2.29525e-10	0.212241	8.23396e-05	-2.29525e-10	-0.696327
124601378	rs11608190	9.57707e-13	-0.0475433	-2.88273e-10	0.000113662	-0.373948	-2.88273e-10
124601400	rs11219764	3.54759e-14	-1.97085	-1.37238	5.57542e-06	-1.98511	-1.4037
124601947	rs146967702	5.35342e-12	-2.29525e-10	1.67341	0.00019593	-2.29525e-10	0.17058
124602074	rs585454	1.14745e-06	15.2817	-1.33302	0.000325276	2.00427	-1.32677
124602247	rs11219765	1.01816e-06	15.1935	-1.36428	0.00015326	1.33138	-1.40642
124602796	rs150512048	1.21338e-11	-2.29525e-10	2.49166	0.00027881	-2.29525e-10	0.523353
124602863	rs4337053	1.50287e-09	8.68562	-1.37482	1.78967e-05	-1.23353	-0.989027
124602914	rs11820457	5.86044e-13	-2.29525e-10	-0.53869	4.05474e-05	-2.29525e-10	-1.40471
124603692	rs55799041	1.48241e-09	8.68562	-1.38852	1.69993e-05	-1.23353	-1.04047
124604454	rs75329780	3.61963e-13	-2.29525e-10	-1.02054	4.38419e-05	-2.29525e-10	-1.32659
124604577	rs147088739	2.63019e-12	-2.29525e-10	0.962725	0.000318338	-2.29525e-10	0.655934
124604731	rs1939216	3.4754e-14	-1.95625	-1.40754	5.80361e-06	-1.98772	-1.36098
124605290	rs1939214	1.05408e-08	10.4602	-1.2015	0.000226489	1.54476	-1.22924
124605783	rs71491831	2.43571e-11	3.18849	-2.88273e-10	0.00018068	0.0895478	-2.88273e-10
124606285	rs12807809	3.24202e-09	9.46701	-1.38739	0.000209254	1.41973	-1.18336
124606484	rs36053597	1.9178e-08	11.0004	-1.14323	0.000301963	1.872	-1.26887
124606612	rs34716506	2.5312e-11	3.22695	-2.88273e-10	0.000185177	0.114134	-2.88273e-10
124607034	rs76554318	2.52576e-13	-1.38037	-2.88273e-10	2.13792e-05	-2.04476	-2.88273e-10
124607189	rs77805332	2.45498e-13	-2.29525e-10	-1.4088	8.01127e-05	-2.29525e-10	-0.723745
124607535	rs3830078	1.27785e-11	3.61609	-1.07265	2.50046e-05	-0.962707	-0.925413
124608304	rs655104	1.70092e-13	-1.77574	-2.88273e-10	2.23806e-05	-1.99898	-2.88273e-10
124609369	rs61910607	1.2803e-11	3.50733	-0.961983	2.82326e-05	-0.962606	-0.804095
124610773	rs35306015	1.8983e-11	2.93922	-2.88273e-10	0.000168556	0.020089	-2.88273e-10
124611849	rs114898069	2.40562e-12	-2.29525e-10	0.873478	8.84219e-05	-2.29525e-10	-0.625059
124611997	rs71491832	2.27751e-11	3.12134	-2.88273e-10	0.000146628	-0.119278	-2.88273e-10
124612159	rs12278912	1.26183e-05	17.4837	-1.13735	4.98714e-05	0.170624	-1.36835
124612591	rs7113041	5.27995e-06	16.7412	-1.26613	4.25847e-05	-0.0746869	-1.281
124612710	rs12287365	5.64892e-06	16.7992	-1.25656	4.30141e-05	-0.0558825	-1.28977
124612828	rs12293621	5.72086e-06	16.7992	-1.2439	4.2555e-05	-0.0558825	-1.3005
124612833	rs12293624	5.73541e-06	16.7992	-1.24136	4.24681e-05	-0.0558825	-1.30254
124612932	rs12293670	0.121092	26.776	-1.26049	0.00101898	2.60103	-0.781651
124613547	rs77804765	2.45275e-13	-2.29525e-10	-1.40971	9.17633e-05	-2.29525e-10	-0.587967
124613957	rs55661361	0.115403	26.6997	-1.23237	0.000940968	2.57045	-0.83072
124614225	rs77302447	2.45285e-13	-2.29525e-10	-1.40966	9.16667e-05	-2.29525e-10	-0.589019
124614459	rs35643618	1.78373e-11	2.87696	-2.88273e-10	0.000131519	-0.228026	-2.88273e-10
124614538	rs114725728	2.45444e-13	-2.29525e-10	-1.40902	8.34501e-05	-2.29525e-10	-0.68293
124616125	rs41302389	1.38933e-13	-1.97809	-2.88273e-10	3.03717e-05	-1.69367	-2.88273e-10
124616341	rs1804829	1.99434e-12	0.685983	-2.88273e-10	0.000627938	1.33526	-2.88273e-10
124617442	rs115910083	5.3139e-12	-2.29525e-10	1.666	0.000158194	-2.29525e-10	-0.0433577
124617816	rs61910623	4.12538e-13	-0.605339	-0.284417	2.80809e-05	-1.08354	-0.688549
124617843	rs117523468	1.44708e-12	0.365217	-2.88273e-10	2.22214e-05	-2.00612	-2.88273e-10
124617939	rs2075713	1.15403e-08	8.54742	0.801856	2.68764e-05	-1.05903	-0.756899
124618346	rs111738856	9.00579e-13	-0.109047	-2.88273e-10	7.91666e-05	-0.735625	-2.88273e-10
124618760	rs113970155	3.05134e-12	-2.29525e-10	1.11125	0.000101898	-2.29525e-10	-0.48321
124619407	rs11604175	0.000604595	16.4444	3.7713	0.000477646	0.642082	0.419608
124619747	rs76654665	3.00875e-12	-2.29525e-10	1.0972	0.000101034	-2.29525e-10	-0.491723
124620147	rs11219769	0.000382217	16.0179	3.73922	0.000385986	0.481033	0.36759
124620238	rs626260	3.45053e-13	-1.06839	-2.88273e-10	2.43871e-05	-1.91312	-2.88273e-10
124620384	rs61910624	3.7682e-13	-0.706396	-0.27392	2.55574e-05	-1.16579	-0.70046
124620587	rs61910625	1.62431e-08	8.72129	0.969804	2.23017e-05	-1.31901	-0.683508
124621241	rs2075712	1.95256e-08	8.95558	0.91957	2.29449e-05	-1.27381	-0.700272
124622048	rs186972244	2.86497e-13	-2.29525e-10	-1.25436	4.11162e-05	-2.29525e-10	-1.39078
124622534	rs61910626	1.6372e-13	-1.81393	-2.88273e-10	2.42605e-05	-1.91833	-2.88273e-10
124623492	rs12541	0.00178965	17.8841	3.41682	0.000124434	0.665822	-0.949226
124623898	rs79106790	5.05902e-07	9.8816	3.24817	3.57453e-05	-1.59891	0.0681475
124624083	rs2076991	1.10606e-06	10.0326	3.87942	5.87969e-05	-1.56933	0.536237
124624150	rs12792040	1.80269e-11	2.88754	-2.88273e-10	0.000196759	0.174801	-2.88273e-10
124624705	rs188277693	2.48998e-13	-2.29525e-10	-1.39464	4.09972e-05	-2.29525e-10	-1.39367
124624854	rs6590090	2.37846e-05	13.45	3.5302	5.29695e-05	-0.287952	-0.849511
124625658	rs557856	8.13872e-13	0.933651	-1.14393	7.92567e-06	-1.83309	-1.20398
124627205	rs7114238	2.03905e-06	10.3466	4.17705	4.8944e-05	-1.83097	0.614473
124627475	rs143585443	1.86522e-12	-2.29525e-10	0.619048	0.000228273	-2.29525e-10	0.323362
124627479	rs1076095	0.00076778	16.3604	4.09433	6.34264e-05	-1.50852	0.551217
124627977	rs57321508	0.00294888	18.0473	3.75302	4.64457e-05	-1.51425	0.245351
124628591	rs117957857	2.58789e-13	-2.29525e-10	-1.35607	5.43628e-05	-2.29525e-10	-1.1115
124628619	rs7928640	0.00265208	17.4678	4.22648	5.80908e-05	-1.66545	0.620279
124629362	rs138691562	1.4525e-12	0.368954	-2.88273e-10	0.000306872	0.619252	-2.88273e-10
124630786	rs142100051	1.4019e-13	-1.96909	-2.88273e-10	2.26926e-05	-1.98514	-2.88273e-10
124630827	rs138993711	4.28098e-13	-0.852732	-2.88273e-10	5.83992e-05	-1.03988	-2.88273e-10
124631127	rs77248876	2.35913e-12	0.853964	-2.88273e-10	2.14681e-05	-2.04061	-2.88273e-10
124631765	rs181301782	2.45478e-13	-2.29525e-10	-1.40888	4.13825e-05	-2.29525e-10	-1.38432
124632517	rs75264160	4.79562e-11	-2.29525e-10	3.86596	0.000857774	-2.29525e-10	1.64716
124632821	rs57466670	1.69837e-12	0.525337	-2.88273e-10	2.13955e-05	-2.044	-2.88273e-10
124632875	rs17129161	1.46016e-09	2.61463	4.66734	0.000204448	-2.00961	2.22275
124633529	rs7113068	0.00748989	17.3107	5.42177	8.98352e-05	-1.69954	1.09034
124633640	rs1940171	0.354412	22.1431	4.44629	1.66998e-05	-1.61155	-0.680226
124633680	rs113450665	1.62711e-13	-1.82011	-2.88273e-10	2.15169e-05	-2.03834	-2.88273e-10
124633925	rs71491835	1.40521e-13	-1.96672	-2.88273e-10	2.28933e-05	-1.97633	-2.88273e-10
124634109	rs12280649	5.48867e-13	0.601481	-1.20571	8.05897e-06	-2.04476	-0.975628
124634946	rs3802903	3.34462e-13	-2.29525e-10	-1.09956	5.25252e-05	-2.29525e-10	-1.14589
124635035	rs3802902	0.00189643	20.8983	0.460624	0.000197747	1.36171	-1.1819
124635144	rs3802901	0.105781	21.6166	3.76367	1.25177e-05	-1.65842	-0.921616
124636373	rs11219774	0.00132119	17.0439	3.95354	4.43527e-05	-1.74095	0.425946
124636645	rs73031459	2.74785e-13	-1.2961	-2.88273e-10	2.28665e-05	-1.9775	-2.88273e-10
124638326	rs12279730	1.83886e-12	0.604816	-2.88273e-10	2.13799e-05	-2.04473	-2.88273e-10
124639164	rs61910627	4.16915e-14	-1.96146	-1.22033	8.82442e-06	-1.52795	-1.40171
124639915	rs145140688	4.09014e-13	-2.29525e-10	-0.898336	4.27244e-05	-2.29525e-10	-1.35241
124640271	rs12283429	0.0306102	20.6334	3.50684	1.04977e-05	-1.76251	-0.993511
124640864	rs55785829	6.31139e-11	4.14061	-2.88273e-10	2.54727e-05	-1.86957	-2.88273e-10
124641983	rs74535421	1.31727e-11	2.57382	-2.88273e-10	4.89248e-05	-1.21689	-2.88273e-10
124642600	rs7112807	0.0436977	20.9778	3.51843	1.07e-05	-1.73627	-1.00066
124642674	rs7129148	3.40189e-13	-2.29525e-10	-1.08258	5.20199e-05	-2.29525e-10	-1.15555
124642707	rs141169573	4.31552e-13	-2.29525e-10	-0.844696	6.25607e-05	-2.29525e-10	-0.971041
124643693	rs7939412	0.000553752	16.3745	3.75343	3.68921e-05	-1.80884	0.309654
124643836	rs6590094	0.052576	21.1606	3.52056	1.10551e-05	-1.71478	-0.989511
124643939	rs6590095	0.0334071	20.6884	3.53933	1.07212e-05	-1.75634	-0.978613
124645534	rs117307538	2.33602e-12	0.844121	-2.88273e-10	2.15476e-05	-2.03691	-2.88273e-10
124646163	rs7126463	0.0569718	21.2773	3.48416	1.11943e-05	-1.70073	-0.991046
124647934	rs7934554	3.5405e-13	-2.29525e-10	-1.04265	5.08363e-05	-2.29525e-10	-1.17857
124648367	rs7924336	3.43162e-13	-2.29525e-10	-1.07388	5.21775e-05	-2.29525e-10	-1.15253
124648487	rs7937766	0.000966268	16.6347	4.04988	4.84735e-05	-1.78311	0.556948
124650222	rs117480796	3.42563e-13	-2.29525e-10	-1.07563	4.67338e-05	-2.29525e-10	-1.26271
124650484	rs7124686	0.0474752	21.3386	3.24058	1.03672e-05	-1.69325	-1.07529
124650853	rs12285508	2.67634e-12	0.980121	-2.88273e-10	2.20884e-05	-2.01213	-2.88273e-10
124652066	rs11601322	0.0167128	20.3495	3.18557	9.48097e-06	-1.77597	-1.08192
124653319	rs73611479	4.18487e-13	-2.29525e-10	-0.875438	4.55826e-05	-2.29525e-10	-1.28765
124653926	rs10466604	0.000424495	18.361	1.50111	6.34091e-06	-1.8997	-1.36046
124655380	rs611011	1.24356e-10	6.05471	-1.23589	1.50073e-05	-0.989367	-1.40927
124655487	rs141827019	1.94002e-13	-1.64422	-2.88273e-10	2.47752e-05	-1.89734	-2.88273e-10
124655628	rs61910629	1.01239e-12	1.30461	-1.29663	2.20195e-05	-0.714157	-1.30109
124655751	rs1783887	8.46694e-11	5.81773	-1.38331	1.04255e-05	-1.51514	-1.24779
124656128	rs117539210	3.42807e-11	3.53025	-2.88273e-10	0.00209288	2.53912	-2.88273e-10
124656736	rs150838045	1.65915e-13	-1.80061	-2.88273e-10	2.16175e-05	-2.03367	-2.88273e-10
124657155	rs55913290	3.9422e-14	-2.01132	-1.22644	1.11698e-05	-1.60889	-1.08508
124657183	rs485469	1.02647e-10	5.85856	-1.2316	1.57152e-05	-0.943284	-1.40927
124657351	rs670739	6.93144e-11	5.46592	-1.2316	1.36149e-05	-1.08675	-1.40927
124657596	rs68065265	8.31729e-14	-1.24872	-1.24245	1.28603e-05	-1.45164	-1.10139
124657779	rs117984409	2.03863e-13	-1.59463	-2.88273e-10	7.42932e-05	-0.799159	-2.88273e-10
124658239	rs12281103	8.46668e-11	5.65913	-1.22474	1.4597e-05	-1.01695	-1.40942
124658337	rs12288037	8.51107e-11	5.65913	-1.21951	1.45928e-05	-1.01695	-1.4097
124658708	rs4936953	4.71196e-12	2.92289	-1.37711	1.71357e-05	-0.899885	-1.36613
124658719	rs541560	8.04715e-11	5.62106	-1.23749	1.44021e-05	-1.03082	-1.40898
124658968	rs643227	7.48875e-11	5.54519	-1.23353	1.40099e-05	-1.0583	-1.40911
124659501	rs73010499	3.89723e-14	-1.99769	-1.25155	5.42174e-06	-2.02578	-1.39098
124659708	rs78177328	4.02356e-12	2.48094	-1.09311	7.21937e-06	-1.77432	-1.35609
124660184	rs659357	1.48244e-12	1.7993	-1.40994	8.32106e-06	-1.81609	-1.1723
124661038	rs77406987	3.16825e-12	2.22374	-1.07489	6.5701e-06	-1.87623	-1.34842
124661569	rs35841132	4.12498e-13	-0.889854	-2.88273e-10	0.000222431	0.297438	-2.88273e-10
124661906	rs66925099	8.57948e-14	-1.24872	-1.21141	1.35166e-05	-1.45164	-1.05162
124663717	rs581091	8.18654e-11	5.61511	-1.21436	1.28559e-05	-1.14326	-1.41012
124664145	rs60858712	1.21408e-13	-0.904106	-1.20882	1.52473e-05	-1.32646	-1.05631
124664976	rs613146	1.686e-13	-1.78455	-2.88273e-10	2.1639e-05	-2.03268	-2.88273e-10
124665139	rs68115513	1.28004e-13	-0.863005	-1.19701	1.60017e-05	-1.29377	-1.04072
124665193	rs73010502	4.37767e-14	-1.90737	-1.22562	5.5392e-06	-2.00979	-1.38554
124665603	rs56814855	1.26177e-13	-0.884175	-1.19022	1.57859e-05	-1.31063	-1.03743
124665614	rs530471	1.09933e-10	5.92987	-1.23433	1.43601e-05	-1.03318	-1.40954
124665781	rs532276	1.09657e-10	5.92987	-1.23685	1.43623e-05	-1.03318	-1.40939
124665931	rs74995885	3.62132e-13	-2.29525e-10	-1.02008	0.00011746	-2.29525e-10	-0.341084
124666066	rs534337	1.01752e-10	5.85254	-1.23433	1.39716e-05	-1.06061	-1.40954
124666081	rs587595	6.27465e-11	5.50787	-1.3731	9.46308e-06	-1.58824	-1.27154
124667351	rs491060	1.01496e-10	5.85254	-1.23685	1.39738e-05	-1.06061	-1.40939
124667374	rs491158	1.14124e-10	5.97256	-1.2396	1.45857e-05	-1.01794	-1.4092
124668305	rs3016271	1.40527e-10	6.16548	-1.22441	1.53204e-05	-0.967925	-1.41007
124668936	rs79089091	2.55151e-13	-2.29525e-10	-1.37023	4.03281e-05	-2.29525e-10	-1.41013
124669023	rs73012410	4.05014e-13	-0.908162	-2.88273e-10	2.14686e-05	-2.04059	-2.88273e-10
124669399	rs1783886	4.29792e-11	5.05888	-1.30249	1.26353e-05	-1.26576	-1.30493
124670069	rs183501631	1.04714e-12	0.0417305	-2.88273e-10	4.74833e-05	-1.2468	-2.88273e-10
124670383	rs114076082	3.84237e-14	-1.91358	-1.34983	5.52723e-06	-2.01857	-1.37893
124670798	rs73611490	6.15638e-13	0.589485	-1.07891	0.000130663	0.245192	-0.479749
124671573	rs3016273	2.87345e-10	6.78779	-1.13144	2.41245e-05	-0.522703	-1.40125
124671618	rs3016272	1.09373e-11	3.72528	-1.33743	9.98563e-06	-1.4843	-1.32173
124671694	rs607901	2.95017e-10	6.84208	-1.15938	2.53013e-05	-0.471534	-1.40479
124671813	rs607084	2.823e-10	6.80133	-1.16269	2.486e-05	-0.488655	-1.40526
124672253	rs572973	1.44552e-10	6.08322	-1.11391	1.92199e-05	-0.754903	-1.39633
124672488	rs549230	3.21185e-10	6.92796	-1.16027	2.62102e-05	-0.435279	-1.40575
124672886	rs59339539	6.39744e-13	0.622139	-1.07316	0.000136006	0.275645	-0.470123
124672956	rs117690174	7.10785e-13	-0.345715	-2.88273e-10	0.000116921	-0.345679	-2.88273e-10
124672957	rs57761683	6.68419e-13	0.661468	-1.06864	0.000142157	0.31234	-0.462586
124673202	rs57584394	6.61885e-13	0.634976	-1.05197	0.000142572	0.28762	-0.434953
124674565	rs564490	2.545e-10	6.66671	-1.13174	2.44656e-05	-0.507173	-1.40274
124674736	rs11821545	3.65389e-14	-1.9626	-1.35111	5.41922e-06	-2.03553	-1.3817
124674924	rs11826296	3.5535e-14	-1.95745	-1.38412	5.32494e-06	-2.03372	-1.40106
124675214	rs558814	2.53391e-12	2.3271	-1.40167	9.62381e-06	-1.55878	-1.28416
124675825	rs4936954	1.29977e-13	-2.04473	-2.88273e-10	2.37053e-05	-1.94148	-2.88273e-10
124676504	rs7116585	6.83028e-13	0.648563	-1.03411	0.000148688	0.300296	-0.405628
124676532	rs1783888	2.08773e-12	2.13441	-1.40267	9.10561e-06	-1.62159	-1.2767
124676919	rs73012426	1.44018e-13	-1.94215	-2.88273e-10	2.30207e-05	-1.97078	-2.88273e-10
124677032	rs632252	2.00571e-12	2.10012	-1.40845	9.32988e-06	-1.63246	-1.2415
124677941	rs646521	1.9411e-12	2.06906	-1.41013	9.55244e-06	-1.64222	-1.20816
124677969	rs580213	1.92552e-11	4.3153	-1.36185	1.73145e-05	-0.852871	-1.40276
124678083	rs60476214	3.93913e-14	-1.96498	-1.27356	5.74238e-06	-2.03632	-1.32298
124678371	rs73611500	6.98346e-13	0.735098	-1.09847	0.000144827	0.38109	-0.51273
124678632	rs73012431	3.84642e-14	-1.94548	-1.31687	5.61667e-06	-2.02469	-1.35675
124678681	rs660396	1.99493e-12	2.0964	-1.41012	9.63394e-06	-1.63363	-1.20826
124678956	rs550833	2.31107e-10	6.489	-1.05045	2.23902e-05	-0.61803	-1.38053
124679608	rs7129307	2.17994e-12	2.18445	-1.40948	9.65344e-06	-1.60556	-1.2343
124679630	rs7129296	2.32981e-12	2.24965	-1.4082	9.77074e-06	-1.57829	-1.24949
124679657	rs11219783	2.59397e-11	4.58575	-1.3343	1.93749e-05	-0.734187	-1.40901
124680063	rs142080573	2.46997e-13	-2.29525e-10	-1.40271	4.37615e-05	-2.29525e-10	-1.32842
124680673	rs11219784	1.3177e-13	-2.03103	-2.88273e-10	2.6682e-05	-1.82319	-2.88273e-10
124680922	rs490461	2.34907e-12	2.24612	-1.39643	9.2248e-06	-1.58553	-1.29975
124681383	rs595741	4.85082e-12	2.95367	-1.37885	1.07259e-05	-1.50946	-1.22505
124681468	rs76883973	2.60871e-12	0.954526	-2.88273e-10	0.00016273	-0.0150882	-2.88273e-10
124681671	rs572514	3.71421e-12	2.33353	-1.0257	6.60199e-06	-1.82108	-1.39873
124681679	rs594367	6.10505e-12	2.71394	-0.909151	6.93897e-06	-1.76036	-1.40966
124682271	rs11219786	2.13225e-13	-0.328437	-1.2213	2.13233e-05	-1.02808	-1.0193
124682327	rs74237522	7.03462e-14	-1.4942	-1.16446	5.95907e-06	-2.04457	-1.27769
124682349	rs11219787	1.24647e-13	-1.56348	-0.523122	3.03196e-05	-1.99885	0.30346
124682413	rs75590394	2.13234e-13	-1.54969	-2.88273e-10	2.1423e-05	-2.04272	-2.88273e-10
124682424	rs11219788	1.78236e-12	1.57261	-0.999001	3.84224e-05	-1.10137	-0.357172
124682568	rs78128947	3.58712e-14	-1.97969	-1.35246	5.75513e-06	-2.01531	-1.34177
124682891	rs79417009	2.58873e-11	4.25441	-1.00498	0.000297491	1.52616	-0.937952
124682908	rs10893284	1.30384e-13	-0.746332	-1.29527	8.39904e-06	-1.59062	-1.38844
124683004	rs7112552	4.99082e-12	2.50045	-0.897183	0.000297958	1.41148	-0.821702
124683320	rs12575768	3.81115e-14	-1.86154	-1.41003	5.72426e-06	-1.95516	-1.4073
124683407	rs7115823	2.04101e-13	-0.768718	-0.824751	2.01201e-05	-1.24992	-0.855537
124684124	rs563057	5.05889e-12	2.56076	-0.943941	9.38476e-05	0.297384	-0.86289
124684374	rs78023864	3.67657e-14	-1.89779	-1.40973	5.5714e-06	-1.97994	-1.40959
124684649	rs603406	5.39594e-12	2.58576	-0.904439	0.000100018	0.31908	-0.820907
124684689	rs603040	2.02109e-12	0.510241	0.189068	0.000558946	1.08051	0.13836
124685120	rs12576194	3.72545e-14	-1.88436	-1.40996	5.63692e-06	-1.97091	-1.40693
124685327	rs569289	5.30447e-12	2.5775	-0.91328	0.000105551	0.382465	-0.830454
124685414	rs568402	5.3298e-12	2.5775	-0.908516	0.000106095	0.382465	-0.825309
124685486	rs117641946	3.69709e-13	-0.999368	-2.88273e-10	2.26925e-05	-1.98515	-2.88273e-10
124685541	rs588991	4.38142e-12	1.35124	0.121801	0.00190334	2.27262	0.171565
124685734	rs142183771	3.76751e-13	-0.980499	-2.88273e-10	2.27967e-05	-1.98056	-2.88273e-10
124685865	rs2509083	5.31594e-12	2.54941	-0.883028	0.000103351	0.362119	-0.831163
124685999	rs11604973	5.7259e-12	2.6085	-0.867827	0.000109605	0.404941	-0.815237
124686013	rs11600771	5.00432e-12	2.57153	-0.965559	8.50611e-05	0.254019	-0.917827
124686046	rs11518419	1.53331e-13	-0.522848	-1.35664	9.15071e-06	-1.49188	-1.40146
124686112	rs11607151	5.17336e-12	2.5214	-0.882207	0.000101366	0.341857	-0.830303
124686137	rs143353752	1.89752e-13	-1.66637	-2.88273e-10	5.42805e-05	-1.11301	-2.88273e-10
124686145	rs11604977	4.83157e-12	2.46285	-0.89201	9.61761e-05	0.29958	-0.840578
124686225	rs11219790	3.57692e-14	-2.02641	-1.30859	7.88874e-06	-1.71289	-1.32885
124686278	rs113408943	7.95684e-14	-2.04287	-0.492602	1.41517e-05	-1.99917	-0.458173
124686364	rs3016515	1.55859e-12	1.40166	-0.962208	0.000117959	0.464689	-0.801528
124686387	rs3016270	4.87258e-12	2.48989	-0.910593	9.50153e-05	0.319088	-0.872229
124686398	rs112105486	1.27263e-13	-0.735404	-1.33042	7.46346e-06	-1.7078	-1.38935
124686469	rs3016269	4.85207e-12	2.48989	-0.914811	9.57529e-05	0.319088	-0.864496
124686502	rs3016268	4.79773e-12	2.45897	-0.895156	9.56565e-05	0.29678	-0.843195
124686528	rs74456456	3.03093e-13	-2.29525e-10	-1.19805	5.94991e-05	-2.29525e-10	-1.02122
124686700	rs12576298	3.64917e-14	-1.9051	-1.4099	5.43722e-06	-2.00457	-1.40934
124686709	rs535396	5.29561e-12	2.59169	-0.92914	9.21594e-05	0.295882	-0.879541
124686806	rs534502	5.0439e-12	2.6202	-1.00635	8.60827e-05	0.316152	-0.968022
124686847	rs680688	5.10825e-12	2.6202	-0.993671	8.72317e-05	0.316152	-0.954762
124686863	rs534366	5.23338e-12	2.64879	-0.998065	8.86174e-05	0.336507	-0.959357
124687119	rs679403	3.49628e-13	-0.119901	-0.935313	3.64481e-05	-0.609774	-0.901514
124687300	rs1784537	4.91092e-12	2.59169	-1.00456	8.51273e-05	0.295882	-0.958913
124687351	rs1784536	4.45348e-12	2.47646	-0.987106	7.57346e-05	0.166214	-0.946157
124687401	rs57024064	3.31719e-13	-2.29525e-10	-1.1078	6.70441e-05	-2.29525e-10	-0.901829
124687525	rs1783884	3.70879e-13	-0.0359696	-0.96024	3.81258e-05	-0.537181	-0.929106
124687555	rs1784535	4.36753e-12	2.50385	-1.03398	7.75397e-05	0.233589	-0.989977
124687618	rs1783883	6.12496e-12	1.75617	0.0518756	0.0023146	2.51588	0.12394
124687651	rs1783882	4.52034e-12	2.5321	-1.02784	7.94772e-05	0.253594	-0.985303
124687759	rs1783881	6.41186e-12	2.9557	-1.10188	0.000100849	0.54296	-1.03651
124687831	rs78471857	2.45287e-13	-2.29525e-10	-1.40966	4.07081e-05	-2.29525e-10	-1.40075
124688194	rs115395264	3.58959e-14	-1.92296	-1.4085	5.5167e-06	-1.99628	-1.40311
124688213	rs78696095	3.05986e-13	-2.29525e-10	-1.18855	5.07985e-05	-2.29525e-10	-1.17931
124688317	rs663642	3.2594e-13	-0.0651667	-1.0602	3.00212e-05	-0.674168	-1.03111
124688323	rs76904201	3.55515e-14	-1.93304	-1.40806	5.48691e-06	-2.00257	-1.40224
124688655	rs652055	3.83133e-12	2.44481	-1.10592	6.87981e-05	0.191858	-1.06786
124688699	rs651677	3.75384e-12	2.41682	-1.09837	6.79958e-05	0.172118	-1.05985
124688731	rs74237523	2.45171e-13	-2.29525e-10	-1.41013	4.0898e-05	-2.29525e-10	-1.3961
124688878	rs571968	4.22376e-12	2.56043	-1.12403	7.32428e-05	0.273684	-1.08708
124688901	rs650733	4.17133e-12	2.56043	-1.13652	7.23886e-05	0.273684	-1.09881
124689401	rs546148	1.4055e-12	1.48993	-1.15386	8.2057e-05	0.413612	-1.11338
124689420	rs117110188	1.3657e-13	-1.99524	-2.88273e-10	2.8517e-05	-1.75668	-2.88273e-10
124689654	rs11219794	1.09498e-13	-0.869481	-1.3467	6.82401e-06	-1.78952	-1.39721
124689950	rs635797	4.37562e-12	2.59169	-1.11997	7.52105e-05	0.295882	-1.08277
124690106	rs80135017	3.24721e-13	-1.12912	-2.88273e-10	2.20705e-05	-2.01294	-2.88273e-10
124690275	rs1783880	4.22709e-12	2.56043	-1.12324	7.33042e-05	0.273684	-1.08625
124690344	rs1783879	4.30736e-12	2.57231	-1.11631	6.36226e-05	0.124675	-1.07888
124690491	rs1784534	4.494e-12	2.60361	-1.1052	6.57748e-05	0.146149	-1.06709
124690532	rs1784533	4.05809e-12	2.44352	-1.04713	6.07396e-05	-0.000457563	-1.00013
124690931	rs61910632	1.48128e-13	-0.537984	-1.37602	7.93442e-06	-1.628	-1.40797
124691046	rs138044688	2.6764e-13	-2.29525e-10	-1.32244	4.93115e-05	-2.29525e-10	-1.20902
124691339	rs145789777	2.46892e-13	-1.40313	-2.88273e-10	7.23715e-05	-0.825366	-2.88273e-10
124692178	rs580782	4.30365e-12	2.35351	-0.898372	9.45292e-05	0.1893	-0.747569
124692185	rs580772	4.99819e-12	2.49304	-0.888291	0.00010565	0.289059	-0.736106
124693144	rs1783885	4.64014e-12	2.46452	-0.934105	9.57939e-05	0.227772	-0.772751
124693159	rs35096440	6.33242e-14	-1.99341	-0.770412	1.45731e-05	-1.65932	-0.768678
124693419	rs61910634	1.20642e-13	-0.814751	-1.30451	7.49029e-06	-1.71834	-1.37523
124693703	rs11518421	1.30322e-13	-0.670346	-1.37173	8.55731e-06	-1.5536	-1.40679
124693706	rs524227	4.92703e-12	2.52565	-0.935241	9.99171e-05	0.271228	-0.774066
124693877	rs523113	5.61148e-12	2.64112	-0.920637	0.000110348	0.35364	-0.757183
124694257	rs591931	1.79766e-12	1.52844	-0.94628	0.000109986	0.418578	-0.825407
124694894	rs492875	7.58415e-12	2.72936	-0.707628	0.000160911	0.416886	-0.443211
124695323	rs78439872	1.29826e-13	-0.64344	-1.40245	9.23268e-06	-1.53746	-1.34697
124695703	rs666219	7.77307e-12	2.75504	-0.7087	0.000160427	0.415131	-0.444469
124695816	rs573200	9.46902e-12	2.8788	-0.635108	0.000167966	0.375024	-0.358439
124696112	rs570483	6.24944e-12	1.30243	0.525735	0.00294517	2.09534	0.785405
124696291	rs653403	2.17688e-12	1.11146	-0.337898	0.000663785	1.61962	-0.228842
124696856	rs148067841	5.23858e-14	-1.99037	-0.963079	1.06536e-05	-2.02439	-0.716893
124696910	rs10893288	3.29425e-14	-2.01756	-1.39976	5.37637e-06	-2.01537	-1.40979
124696956	rs1940172	5.3661e-13	-0.321706	-0.305108	0.000119201	-0.014765	-0.311601
124697048	rs4935896	8.90818e-14	-1.06186	-1.36067	1.10672e-05	-1.32223	-1.38096
124697202	rs7127139	7.89302e-14	-1.33941	-1.20411	1.09421e-05	-1.5315	-1.18306
124697216	rs76950105	4.61543e-14	-1.98581	-1.09428	6.9805e-06	-2.03294	-1.13111
124697855	rs11219798	4.2717e-14	-1.98977	-1.16771	8.08885e-06	-1.78959	-1.2271
124697902	rs10790710	5.35893e-14	-1.91123	-1.0195	1.10917e-05	-1.70895	-0.99203
124698023	rs11219799	3.44986e-13	-1.06858	-2.88273e-10	3.48203e-05	-1.55698	-2.88273e-10
124698577	rs10893289	6.03919e-14	-1.52037	-1.29086	2.02354e-05	-0.746077	-1.35367
124698585	rs55924592	1.15875e-13	-1.21264	-0.946938	4.50881e-05	-0.259662	-1.0389
124699080	rs117023537	1.59697e-13	-1.83881	-2.88273e-10	2.15545e-05	-2.03659	-2.88273e-10
124699129	rs77280980	9.06704e-13	-2.29525e-10	-0.102269	0.000174847	-2.29525e-10	0.056733
124699461	rs7931229	4.02827e-14	-1.95981	-1.25635	1.93886e-05	-0.828654	-1.31384
124699493	rs12291793	1.29383e-13	-1.12406	-0.925249	1.14289e-05	-1.70133	-0.969702
124699612	rs118106925	2.2373e-13	-1.50164	-2.88273e-10	3.57211e-05	-1.53144	-2.88273e-10
124699647	rs77792744	5.07632e-14	-1.90687	-1.07804	7.94113e-06	-1.9894	-1.04573
124699683	rs56845408	8.17629e-13	-2.29525e-10	-0.205677	0.00015669	-2.29525e-10	-0.0529063
124699871	rs73014341	1.00144e-13	-1.1975	-1.10797	3.73001e-05	-0.296941	-1.19124
124700073	rs7109854	3.88897e-14	-2.00545	-1.24591	1.48682e-05	-1.10242	-1.30554
124700225	rs141789674	1.34063e-13	-2.01377	-2.88273e-10	3.56249e-05	-1.53413	-2.88273e-10
124700425	rs73014342	5.25969e-13	-0.646843	-2.88273e-10	4.54649e-05	-1.29024	-2.88273e-10
124700428	rs7113090	3.97187e-14	-2.0135	-1.21677	1.42329e-05	-1.15314	-1.29849
124700938	rs58895854	5.34882e-13	-2.29525e-10	-0.630038	9.83344e-05	-2.29525e-10	-0.518805
124701215	rs58520750	5.76491e-13	-2.29525e-10	-0.555125	0.000105251	-2.29525e-10	-0.450827
124701569	rs75505463	4.78825e-13	-2.29525e-10	-0.740749	8.7334e-05	-2.29525e-10	-0.637439
124701800	rs117162802	5.47395e-13	-2.29525e-10	-0.606914	0.000100794	-2.29525e-10	-0.494099
124702194	rs112833184	5.07644e-13	-2.29525e-10	-0.682305	9.41889e-05	-2.29525e-10	-0.561877
124702423	rs74752544	4.88495e-13	-2.29525e-10	-0.720755	9.03555e-05	-2.29525e-10	-0.603427
124702431	rs79258484	4.78375e-13	-2.29525e-10	-0.741691	8.8331e-05	-2.29525e-10	-0.626087
124702674	rs75034535	4.75508e-13	-2.29525e-10	-0.747701	8.66841e-05	-2.29525e-10	-0.644908
124702943	rs113765048	4.63617e-13	-2.29525e-10	-0.773026	8.43549e-05	-2.29525e-10	-0.672146
124703336	rs997989	8.70198e-14	-1.68345	-0.762503	3.54833e-05	-0.709755	-0.828362
124703462	rs997990	8.89061e-14	-1.66623	-0.758276	3.68174e-05	-0.676854	-0.824356
124703624	rs77444296	4.73257e-13	-2.29525e-10	-0.752447	8.6243e-05	-2.29525e-10	-0.65001
124704035	rs80081577	4.90719e-13	-2.29525e-10	-0.716212	8.86969e-05	-2.29525e-10	-0.621954
124704084	rs7934672	1.98576e-13	-0.640134	-0.980781	7.32682e-05	0.181406	-0.994458
124704130	rs75230841	4.93082e-13	-2.29525e-10	-0.71141	8.91519e-05	-2.29525e-10	-0.616837
124704982	rs56381751	9.87692e-14	-1.589	-0.730299	4.6871e-05	-0.46196	-0.79782
124704994	rs10893290	8.81725e-14	-1.08898	-1.3438	2.7425e-05	-0.431686	-1.36404
124705053	rs10893291	2.08261e-13	-0.621199	-0.952091	7.42988e-05	0.17221	-0.971293
124705197	rs61629801	6.49348e-13	-2.29525e-10	-0.436116	0.000116298	-2.29525e-10	-0.351027
124705301	rs10400357	3.07744e-13	-0.406265	-0.776551	0.0002373	1.25502	-0.89287
124705478	rs117050150	6.18953e-13	-2.29525e-10	-0.484055	0.000114891	-2.29525e-10	-0.363192
124705910	rs115912668	5.90198e-13	-2.29525e-10	-0.531627	0.00010922	-2.29525e-10	-0.413813
124705936	rs10893292	1.18108e-13	-1.21979	-0.920696	3.58459e-05	-0.57726	-0.95069
124706349	rs12281572	1.80647e-13	-0.760522	-0.955017	5.15333e-05	-0.190795	-0.974157
124706431	rs12275459	1.9221e-13	-0.729675	-0.923823	5.78246e-05	-0.0991957	-0.950568
124706638	rs537409401	6.25401e-13	-2.29525e-10	-0.473692	0.000114024	-2.29525e-10	-0.370772
124706643	rs555412866	6.00336e-13	-2.29525e-10	-0.514596	0.000109212	-2.29525e-10	-0.413889
124706807	rs12575800	6.12549e-13	-2.29525e-10	-0.494456	0.000104681	-2.29525e-10	-0.456265
124706811	rs187486013	4.93463e-13	-2.29525e-10	-0.710637	8.73475e-05	-2.29525e-10	-0.637284
124706880	rs4526782	1.8681e-13	-0.66426	-1.01773	4.82582e-05	-0.173481	-1.05713
124706914	rs78204115	6.06871e-13	-2.29525e-10	-0.503769	0.000110466	-2.29525e-10	-0.402472
124706930	rs79900663	6.06871e-13	-2.29525e-10	-0.503769	0.000110466	-2.29525e-10	-0.402472
124707919	rs78312350	2.78804e-13	-2.29525e-10	-1.28158	4.55105e-05	-2.29525e-10	-1.28924
124708060	rs12790208	1.8741e-12	1.65152	-1.02772	0.000148847	0.955885	-1.06014
124708194	rs71491838	9.60855e-13	-0.0442616	-2.88273e-10	0.00027882	0.523389	-2.88273e-10
124708698	rs610104	2.9e-12	-0.164233	1.22461	0.000563976	0.130873	1.09696
124708746	rs12272406	3.46268e-13	-1.65116	0.586287	3.42325e-05	-2.04139	0.467389
124709699	rs71474111	2.49441e-13	0.0143858	-1.40725	2.15785e-05	-0.632515	-1.40297
124709706	rs185181190	4.27414e-14	-1.90634	-1.25058	9.4658e-06	-1.57965	-1.27984
124709852	rs73014347	8.29981e-14	-1.79661	-0.696656	8.45686e-06	-2.04175	-0.930447
124710016	rs3016274	4.40588e-14	-1.96841	-1.15815	5.55064e-06	-2.04041	-1.35285
124710260	rs73014350	1.80389e-13	-1.71697	-2.88273e-10	2.16426e-05	-2.03251	-2.88273e-10
124710384	rs77045175	1.53215e-13	-1.88025	-2.88273e-10	2.23791e-05	-1.99905	-2.88273e-10
124710677	rs5005251	3.26974e-14	-2.02582	-1.39897	6.60541e-06	-1.82425	-1.39504
124710834	rs680417	3.24828e-14	-2.03037	-1.401	6.67246e-06	-1.81808	-1.39111
124710972	rs56057699	1.65817e-13	-1.8012	-2.88273e-10	2.1396e-05	-2.04397	-2.88273e-10
124712125	rs118031862	1.22489e-13	-0.876339	-1.22773	2.05372e-05	-0.852186	-1.23276
124712576	rs4936955	6.68453e-14	-2.04422	-0.665486	1.16612e-05	-1.8281	-0.822807
124713262	rs576741	6.90114e-14	-1.85454	-0.823278	9.45814e-06	-1.748	-1.1123
124713726	rs73014354	6.75117e-14	-2.02602	-0.673761	9.83588e-06	-1.97574	-0.845398
124713965	rs642948	5.01435e-14	-1.97965	-1.01755	7.19472e-06	-1.92149	-1.21234
124714434	rs117447186	1.30096e-13	-2.04381	-2.88273e-10	2.16077e-05	-2.03413	-2.88273e-10
124714631	rs1940179	1.46434e-13	-1.92551	-2.88273e-10	3.69627e-05	-1.49727	-2.88273e-10
124714689	rs10790711	5.0339e-14	-1.98625	-1.00705	7.21372e-06	-1.92518	-1.20601
124714880	rs733601	4.34042e-14	-1.8291	-1.31243	6.11944e-06	-1.8934	-1.40231
124715093	rs2076836	4.16607e-14	-1.89344	-1.28908	5.70348e-06	-1.97308	-1.39303
124715505	rs948151	6.23967e-14	-1.63748	-1.14109	7.60302e-06	-1.79506	-1.28358
124715569	rs57363396	1.52964e-13	-1.88188	-2.88273e-10	2.57649e-05	-1.85817	-2.88273e-10
124715573	rs948150	4.14028e-14	-1.90126	-1.28748	5.67439e-06	-1.97843	-1.39279
124715749	rs948149	4.18862e-14	-1.8964	-1.28073	5.70805e-06	-1.97511	-1.39019
124716128	rs1940178	6.3724e-14	-1.67688	-1.08064	7.86978e-06	-1.8139	-1.23025
124716191	rs117717365	2.45675e-13	-2.29525e-10	-1.40807	4.04228e-05	-2.29525e-10	-1.40778
124716789	rs113620209	2.81074e-13	-2.29525e-10	-1.27347	5.48537e-05	-2.29525e-10	-1.10251
124716986	rs6590105	4.44112e-14	-2.04091	-1.07769	5.84605e-06	-2.04011	-1.30131
124716991	rs6590106	6.61638e-14	-1.69194	-1.02801	8.08918e-06	-1.8258	-1.19086
124717058	rs145137256	3.04218e-13	-2.29525e-10	-1.19434	6.14906e-05	-2.29525e-10	-0.988295
124717108	rs7106618	6.61638e-14	-1.69194	-1.02801	8.08918e-06	-1.8258	-1.19086
124717445	rs6590107	4.21765e-14	-1.93722	-1.23301	5.67408e-06	-2.00208	-1.36919
124717520	rs12279183	6.06055e-14	-1.88554	-0.922158	7.53104e-06	-1.99458	-1.09356
124717530	rs4936956	4.70741e-14	-2.04249	-1.01787	6.06993e-06	-2.03781	-1.26603
124717535	rs117324893	3.007e-13	-2.29525e-10	-1.20597	6.04948e-05	-2.29525e-10	-1.00462
124717544	rs7110332	6.78514e-14	-1.68445	-1.01031	8.27913e-06	-1.81989	-1.17356
124717581	rs137994623	1.41351e-13	-1.96084	-2.88273e-10	2.22646e-05	-2.00418	-2.88273e-10
124717608	rs80343232	2.89711e-13	-2.29525e-10	-1.2432	4.81856e-05	-2.29525e-10	-1.23212
124717828	rs149475010	3.07892e-13	-2.29525e-10	-1.18234	6.25275e-05	-2.29525e-10	-0.971572
124717965	rs1940177	6.60336e-14	-1.71395	-1.00797	8.07281e-06	-1.84306	-1.17562
124718306	rs117711601	3.1968e-13	-2.29525e-10	-1.14477	6.58369e-05	-2.29525e-10	-0.919999
124718368	rs10893293	6.66737e-14	-1.72113	-0.991147	8.13188e-06	-1.84866	-1.16273
124718394	rs10790712	6.54709e-14	-1.74289	-0.987592	8.01782e-06	-1.86552	-1.15999
124718519	rs7114670	1.01465e-13	-1.90722	-0.385151	1.1249e-05	-1.97499	-0.71191
124718698	rs11219804	7.39104e-14	-1.85651	-0.75272	9.15361e-06	-1.94835	-0.94468
124718707	rs11219805	2.35588e-13	-2.03776	0.587763	2.47232e-05	-2.02566	0.126218
124718802	rs11219806	9.44015e-14	-1.80172	-0.562806	1.03897e-05	-1.9113	-0.855062
124719105	rs12288342	3.02705e-13	-1.97061	0.771284	3.3674e-05	-1.82081	0.230357
124719145	rs12288389	1.20954e-13	-1.87287	-0.243802	1.35846e-05	-1.70287	-0.79537
124719259	rs11219807	6.70425e-14	-1.29776	-1.409	6.71243e-06	-1.80462	-1.3986
124719898	rs11219808	6.04167e-14	-1.72382	-1.087	1.46492e-05	-1.28047	-1.14233
124720156	rs10893294	4.17531e-14	-2.04266	-1.13765	6.28481e-06	-2.00086	-1.26818
124720313	rs1940176	4.3628e-14	-2.03999	-1.0964	6.74372e-06	-2.03268	-1.16589
124720458	rs1940175	4.25479e-14	-2.01746	-1.144	6.67301e-06	-2.00145	-1.20766
124720545	rs1940174	4.69775e-14	-2.03612	-1.02629	7.11914e-06	-1.99584	-1.14855
124720675	rs1940173	4.5198e-14	-2.03231	-1.06872	6.77676e-06	-2.01032	-1.18336
124720804	rs35075564	4.67574e-14	-2.04449	-1.02262	8.33502e-06	-1.87286	-1.11385
124721003	rs11604758	4.13655e-14	-2.01896	-1.17068	6.48128e-06	-2.00742	-1.23084
124721018	rs11604776	4.69505e-14	-2.0107	-1.05229	6.7206e-06	-2.03207	-1.16993
124721376	rs118047601	5.35285e-14	-1.70486	-1.22701	1.32967e-05	-1.25164	-1.26802
124721984	rs11219810	1.60628e-13	-1.83299	-2.88273e-10	2.91566e-05	-1.7345	-2.88273e-10
124722077	rs725291	3.56885e-14	-1.95426	-1.383	5.80529e-06	-2.00514	-1.34327
124722391	rs117954028	1.99084e-13	-1.61836	-2.88273e-10	5.32041e-05	-1.13304	-2.88273e-10
124722422	rs76175102	3.41835e-13	-1.07776	-2.88273e-10	3.3804e-05	-1.5866	-2.88273e-10
124722564	rs75447081	1.65575e-13	-1.80266	-2.88273e-10	2.7996e-05	-1.77512	-2.88273e-10
124722789	rs143615038	2.80368e-13	-2.29525e-10	-1.27598	4.21019e-05	-2.29525e-10	-1.36708
124722896	rs12806210	4.58682e-14	-2.03744	-1.04887	8.92592e-06	-1.78148	-1.13674
124723290	rs74463906	3.66205e-13	-1.00889	-2.88273e-10	4.03296e-05	-1.41009	-2.88273e-10
124723307	rs7102252	4.25691e-14	-2.04155	-1.11941	6.7242e-06	-2.0284	-1.17307
124723433	rs7105637	4.06908e-14	-2.04492	-1.16116	6.3841e-06	-2.03837	-1.215
124724523	rs56387340	2.6157e-13	-1.34538	-2.88273e-10	4.67227e-05	-1.26295	-2.88273e-10
124724583	rs117560202	1.66228e-12	0.503863	-2.88273e-10	0.00033963	0.720679	-2.88273e-10
124724934	rs10893295	5.08675e-14	-1.97042	-1.01244	8.02703e-06	-1.98845	-1.03592
124725414	rs7114171	5.2622e-14	-1.96568	-0.983269	8.24025e-06	-1.99054	-1.0076
124725460	rs7114543	4.29151e-14	-2.04149	-1.11137	6.75181e-06	-2.03156	-1.1658
124725618	rs113476387	4.04032e-13	-0.910591	-2.88273e-10	5.02127e-05	-1.19091	-2.88273e-10
124725942	rs10893296	4.42037e-14	-2.04048	-1.08279	6.94216e-06	-2.02967	-1.13989
124726214	rs11219811	4.05454e-14	-1.93567	-1.27399	7.41222e-06	-1.81856	-1.28549
124726319	rs10893297	4.31037e-14	-2.04376	-1.10472	6.72683e-06	-2.0365	-1.16458
124727456	rs111857913	9.26223e-14	-2.00947	-0.374081	1.3057e-05	-2.03072	-0.507134
124727791	rs10893298	4.29879e-14	-2.04237	-1.1088	6.72354e-06	-2.03333	-1.16823
124728123	rs11219814	8.70897e-14	-2.042	-0.403143	1.42964e-05	-2.00242	-0.444754
124728824	rs146302549	1.98872e-13	-1.61942	-2.88273e-10	0.000154172	-0.0691107	-2.88273e-10
124728955	rs7927764	4.79776e-14	-1.99232	-1.04903	8.34478e-06	-1.90813	-1.07742
124728958	rs10893300	8.45612e-14	-1.75731	-0.717296	1.82199e-05	-1.45293	-0.751736
124729582	rs4245057	4.99635e-14	-1.84245	-1.15834	8.07647e-06	-1.81029	-1.20794
124729683	rs11219815	4.85353e-14	-2.00129	-1.02851	8.3867e-06	-1.92282	-1.05771
124730646	rs7113124	4.10888e-14	-1.92938	-1.26697	7.33667e-06	-1.82544	-1.28885
124730845	rs7113741	4.47529e-14	-1.83947	-1.27145	7.72914e-06	-1.76836	-1.29382
124730987	rs112023743	4.48781e-13	-0.80555	-2.88273e-10	5.43706e-05	-1.11135	-2.88273e-10
124732426	rs117133630	1.30024e-13	-2.04436	-2.88273e-10	2.14562e-05	-2.04116	-2.88273e-10
124732530	rs10893301	2.80379e-13	-1.27594	-2.88273e-10	4.86645e-05	-1.22223	-2.88273e-10
124733007	rs56165830	8.75246e-14	-2.02061	-0.419559	1.26249e-05	-2.02195	-0.549558
124733248	rs56929394	3.95881e-14	-2.03731	-1.19624	6.47942e-06	-2.01048	-1.22807
124733377	rs7111513	3.24133e-14	-2.02512	-1.40839	5.27749e-06	-2.04105	-1.40268
124733749	rs12796794	4.41428e-13	-0.822069	-2.88273e-10	8.54542e-05	-0.659198	-2.88273e-10
124733969	rs79005181	1.7523e-13	-1.74598	-2.88273e-10	4.39182e-05	-1.32485	-2.88273e-10
124734116	rs79428142	2.30951e-13	-1.46988	-2.88273e-10	4.11093e-05	-1.39094	-2.88273e-10
124734286	rs2155417	3.24871e-14	-2.02268	-1.40856	5.26298e-06	-2.04345	-1.40303
124734301	rs7126916	9.40433e-14	-2.01228	-0.356045	1.33038e-05	-2.02884	-0.490291
124734471	rs5017048	3.23769e-14	-2.02471	-1.40993	5.24699e-06	-2.04284	-1.40668
124734728	rs7951801	4.94739e-14	-1.92534	-1.0853	9.16993e-06	-1.76927	-1.12197
124735879	rs11219816	3.26806e-14	-2.01602	-1.40928	5.24781e-06	-2.04469	-1.40468
124735911	rs78806254	1.74233e-13	-1.75169	-2.88273e-10	4.35303e-05	-1.33372	-2.88273e-10
124736952	rs11219817	3.36774e-14	-2.02231	-1.37295	6.16282e-06	-1.90267	-1.38598
124737216	rs73014380	1.26214e-13	-1.89025	-0.183855	1.55054e-05	-2.03698	-0.32901
124737282	rs7102701	4.77643e-14	-1.99045	-1.05536	7.32006e-06	-2.02283	-1.09373
124737330	rs11219819	3.44106e-14	-2.00012	-1.3736	5.61644e-06	-2.04457	-1.33691
124737631	rs7120736	4.82347e-14	-1.99177	-1.04423	7.3698e-06	-2.02871	-1.08108
124738000	rs73615441	3.32693e-14	-2.00384	-1.40362	5.3117e-06	-2.04506	-1.3922
124738367	rs36124571	3.44718e-14	-1.9918	-1.38014	5.53461e-06	-2.04379	-1.35237
124738477	rs139666137	2.33579e-13	-1.45856	-2.88273e-10	6.14112e-05	-0.989586	-2.88273e-10
124739699	rs114324840	4.89627e-14	-1.65884	-1.36218	6.20957e-06	-1.90978	-1.37131
124739988	rs4936957	4.50941e-12	0.277061	1.22478	0.00115249	0.604879	1.33762
124740410	rs3923890	1.66191e-11	1.76312	1.0431	0.00367478	1.90447	1.1976
124740691	rs7925879	2.58766e-11	2.29658	0.952433	0.00531361	2.37885	1.092
124740980	rs35978862	1.37628e-13	-1.98753	-2.88273e-10	2.41974e-05	-1.92093	-2.88273e-10
124741488	rs117107362	2.92018e-13	-1.23527	-2.88273e-10	7.22381e-05	-0.827212	-2.88273e-10
124741489	rs12277811	1.37817e-13	-1.98615	-2.88273e-10	2.42462e-05	-1.91892	-2.88273e-10
124741772	rs11219821	2.01889e-13	-0.611484	-0.992883	2.32571e-05	-1.0948	-0.86577
124741955	rs117078713	8.7879e-13	-0.133538	-2.88273e-10	8.76006e-05	-0.634391	-2.88273e-10
124742365	rs3862618	3.98309e-13	-1.66072	0.735862	0.000120647	-1.00251	0.688198
124742385	rs4935898	1.59787e-13	-1.18864	-0.649602	9.35138e-05	0.221359	-0.790428
124742731	rs4606490	4.331e-13	0.459092	-1.30021	3.30543e-05	-0.375552	-1.23348
124743497	rs73014390	1.30147e-13	-2.04342	-2.88273e-10	2.17173e-05	-2.02907	-2.88273e-10
124744005	rs77513537	6.84241e-14	-1.42838	-1.25798	8.0068e-06	-1.7499	-1.27699
124744033	rs74787566	3.3853e-13	-2.29525e-10	-1.08747	5.95437e-05	-2.29525e-10	-1.02047
124745346	rs117482133	5.6794e-14	-1.58866	-1.28399	6.95491e-06	-1.87781	-1.28992
124745427	rs74664498	5.68603e-14	-1.59382	-1.27767	6.97621e-06	-1.88093	-1.28375
124745783	rs140337602	1.80829e-13	-1.71453	-2.88273e-10	3.44283e-05	-1.5683	-2.88273e-10
124746180	rs55706177	1.08186e-13	-0.93832	-1.28992	8.76963e-05	0.713095	-1.34639
124746449	rs73615452	1.17859e-13	-0.851158	-1.29144	0.000100858	0.849738	-1.3432
124746644	rs11219822	7.27901e-14	-1.32262	-1.30189	8.03666e-06	-1.93829	-1.08488
124746770	rs11219823	5.34772e-14	-1.69529	-1.23754	8.13372e-06	-2.02969	-0.981473
124747333	rs10790713	6.01933e-14	-1.56066	-1.25387	8.21186e-06	-1.99416	-1.00744
124747837	rs7933204	1.13998e-11	1.49742	0.931847	0.00245175	1.6284	1.06897
124748196	rs111277969	1.30497e-13	-2.04073	-2.88273e-10	2.16077e-05	-2.03413	-2.88273e-10
124749145	rs148372884	2.44851e-13	-1.41143	-2.88273e-10	3.73646e-05	-1.48646	-2.88273e-10
124749584	rs3802905	5.16174e-14	-2.03807	-0.930155	1.39835e-05	-1.94553	-0.523767
124750028	rs10790714	1.65065e-13	-1.80574	-2.88273e-10	2.13996e-05	-2.04381	-2.88273e-10
124750137	rs4326810	8.91394e-14	-1.94946	-0.47242	2.59723e-05	-1.957	0.106858
124750232	rs4366494	1.49993e-13	-0.592979	-1.30852	9.63892e-05	0.781302	-1.32009
124750553	rs12284882	8.09097e-14	-2.04452	-0.474235	2.37468e-05	-2.04428	0.104549
124751127	rs147605571	2.19528e-13	-1.52061	-2.88273e-10	4.35621e-05	-1.33299	-2.88273e-10
124751881	rs7127889	1.13508e-13	-1.08369	-1.09653	2.08347e-05	-1.3501	-0.720462
124752167	rs6590108	1.14786e-13	-1.05321	-1.11581	2.16945e-05	-1.28091	-0.749207
124752500	rs7924415	1.30491e-13	-1.10153	-0.939249	2.23861e-05	-1.3807	-0.618034
124752812	rs71474112	1.38995e-13	-1.97765	-2.88273e-10	3.34948e-05	-1.59579	-2.88273e-10
124752816	rs10893302	1.12121e-13	-1.09807	-1.09444	2.15331e-05	-1.32023	-0.717364
124753086	rs141164903	2.45174e-13	-2.29525e-10	-1.41012	4.07126e-05	-2.29525e-10	-1.40064
124753223	rs12787606	1.59096e-13	-1.84258	-2.88273e-10	2.98422e-05	-1.71126	-2.88273e-10
124753338	rs140548306	2.13291e-13	-1.54943	-2.88273e-10	3.28408e-05	-1.61551	-2.88273e-10
124754140	rs75208982	9.09203e-14	-1.15609	-1.24601	1.06682e-05	-1.42371	-1.3162
124754501	rs151238201	2.45185e-13	-2.29525e-10	-1.41007	4.06793e-05	-2.29525e-10	-1.40146
124754611	rs12823	1.80924e-13	-1.71401	-2.88273e-10	2.18114e-05	-2.02475	-2.88273e-10
124754703	rs117573670	4.49479e-13	-0.803996	-2.88273e-10	3.09085e-05	-1.67615	-2.88273e-10
124754761	rs140603981	1.3085e-13	-2.03804	-2.88273e-10	2.29001e-05	-1.97604	-2.88273e-10
124754768	rs77138593	2.6545e-13	-2.29525e-10	-1.33066	4.83797e-05	-2.29525e-10	-1.2281
124754934	rs145918924	3.1006e-13	-1.17532	-2.88273e-10	3.55865e-05	-1.53521	-2.88273e-10
124755303	rs78995362	7.65767e-14	-2.03489	-0.538902	2.06279e-05	-2.04444	-0.0360968
124756007	rs145096709	1.36083e-13	-1.99882	-2.88273e-10	2.56033e-05	-1.86446	-2.88273e-10
124756158	rs57504141	7.55008e-14	-2.03685	-0.551088	2.03061e-05	-2.04485	-0.0514105
124756406	rs7104934	1.02884e-13	-1.14085	-1.13763	1.94427e-05	-1.35759	-0.782115
124757192	rs77854852	4.30257e-13	-0.847703	-2.88273e-10	3.01861e-05	-1.6998	-2.88273e-10
124757560	rs12418548	7.05684e-14	-1.24555	-1.40996	9.79276e-06	-1.44847	-1.37707
124757758	rs57713193	1.06695e-13	-0.941887	-1.30023	1.38616e-05	-1.12216	-1.35589
124757762	rs117896640	8.25917e-14	-1.23216	-1.26602	9.92661e-06	-1.48078	-1.33118
124757815	rs59771534	1.03926e-13	-1.13025	-1.13816	1.96076e-05	-1.34834	-0.782919
124757991	rs34383371	1.03681e-13	-1.13025	-1.14051	1.95376e-05	-1.34834	-0.786494
124758500	rs80337992	7.375e-14	-2.03746	-0.573941	1.97282e-05	-2.04494	-0.080191
124758518	rs79838110	8.02239e-14	-1.25705	-1.27022	9.69311e-06	-1.50149	-1.33427
124758637	rs7129737	1.03073e-13	-1.14085	-1.1358	1.94968e-05	-1.35759	-0.779333
124758673	rs7129744	1.01751e-13	-1.1514	-1.13816	1.92493e-05	-1.36678	-0.782919
124758728	rs78604981	7.39503e-14	-2.03191	-0.576779	1.96849e-05	-2.04356	-0.0837712
124758919	rs56948955	4.77091e-13	-1.5649	0.820523	0.00037667	0.25409	0.570101
124759048	rs6590109	6.20024e-12	1.27323	0.547032	0.00185917	1.65757	0.763135
124759342	rs4245058	1.74031e-13	-1.75285	-2.88273e-10	3.73964e-05	-1.4856	-2.88273e-10
124759526	rs75210222	7.26913e-14	-2.03805	-0.587812	1.93845e-05	-2.045	-0.0977005
124759644	rs4635093	2.79695e-12	-0.315634	1.33983	0.00362544	1.51041	1.57814
124760368	rs73016357	4.10979e-14	-1.79287	-1.40326	5.22105e-06	-2.04437	-1.41011
124760806	rs11219829	4.79691e-13	-1.3386	0.599657	0.000521775	0.738163	0.411895
124760823	rs10160248	9.53137e-14	-1.2144	-1.14051	1.81589e-05	-1.42152	-0.786494
124760992	rs11219830	4.68611e-13	-1.35248	0.590173	0.000509008	0.722419	0.402865
124761152	rs117072286	6.0812e-13	-0.501713	-2.88273e-10	0.000192921	0.155103	-2.88273e-10
124762165	rs12417435	7.29473e-14	-1.33368	-1.28867	8.97719e-06	-1.5648	-1.34769
124762486	rs4935899	5.49335e-13	-1.31982	0.716443	0.000622663	0.854727	0.472099
124762541	rs116021839	6.78577e-14	-1.34805	-1.34662	7.81807e-06	-1.6584	-1.39235
124762651	rs148468528	4.67658e-13	-0.764348	-2.88273e-10	9.79741e-05	-0.522475	-2.88273e-10
124762769	rs11219831	5.2633e-13	-1.3386	0.692444	0.000541789	0.738163	0.449535
124762913	rs117471329	3.39988e-13	-1.08318	-2.88273e-10	3.82085e-05	-1.46412	-2.88273e-10
124762985	rs118157723	1.51614e-13	-1.89075	-2.88273e-10	2.34757e-05	-1.95121	-2.88273e-10
124763473	rs55852661	1.13331e-12	-1.0063	1.12711	0.000951368	0.724237	1.02649
124763647	rs7927528	1.04937e-13	-1.10421	-1.15452	1.9564e-05	-1.3256	-0.807887
124763802	rs74458892	3.86215e-13	-2.29525e-10	-0.955691	7.51225e-05	-2.29525e-10	-0.788058
124763975	rs4612815	4.13339e-14	-1.78068	-1.40973	5.25893e-06	-2.04359	-1.40366
124763989	rs7928168	9.84802e-14	-1.15886	-1.16337	1.84005e-05	-1.37328	-0.821522
124764050	rs67478674	1.22974e-12	-0.873949	1.07642	0.00106405	0.885841	0.976814
124764527	rs12278566	7.80576e-14	-1.57156	-0.983081	1.89404e-05	-1.61389	-0.551994
124764861	rs148013660	2.70343e-13	-2.29525e-10	-1.31239	4.21786e-05	-2.29525e-10	-1.36527
124765168	rs12421354	7.5008e-14	-1.67515	-0.91934	1.73736e-05	-1.75701	-0.49522
124765182	rs12417319	7.99314e-14	-1.53144	-0.999478	1.94707e-05	-1.56407	-0.574202
124765229	rs12421677	7.78753e-14	-1.5566	-1.00037	1.92292e-05	-1.58841	-0.562341
124765294	rs76547251	6.58261e-13	-2.29525e-10	-0.422483	0.000114069	-2.29525e-10	-0.370373
124765630	rs138077339	2.46235e-13	-2.29525e-10	-1.4058	4.03775e-05	-2.29525e-10	-1.40891
124765894	rs12421743	8.46254e-14	-1.51862	-0.955235	2.04592e-05	-1.57718	-0.511561
124765962	rs12223633	4.30438e-14	-1.74646	-1.40341	5.27965e-06	-2.03334	-1.40998
124766128	rs4078313	2.17929e-12	-0.79053	1.5652	0.00196427	0.588433	1.88726
124766203	rs12226461	4.22756e-14	-1.79214	-1.37573	5.27941e-06	-2.04088	-1.40249
124766256	rs77919654	1.65272e-13	-1.80449	-2.88273e-10	2.60709e-05	-1.84636	-2.88273e-10
124766591	rs4078483	1.68588e-12	-0.0114986	0.529456	0.000601626	0.426862	0.865595
124766790	rs183133908	2.48383e-13	-2.29525e-10	-1.39711	4.03312e-05	-2.29525e-10	-1.41005
124766814	rs186884693	2.46235e-13	-2.29525e-10	-1.4058	4.03775e-05	-2.29525e-10	-1.40891
124767067	rs59648931	1.20162e-12	-1.31785	1.4972	0.00112772	0.379138	1.54163
124767125	rs73016370	1.83851e-12	-0.44254	1.04717	0.00203341	1.58042	0.92987
124767290	rs11219832	3.17387e-13	-1.15196	-2.88273e-10	2.4227e-05	-1.91971	-2.88273e-10
124767686	rs55941905	4.38327e-14	-1.74121	-1.3905	5.27223e-06	-2.03636	-1.40836
124767876	rs117483938	4.8136e-14	-1.74116	-1.2969	7.89538e-06	-1.82312	-1.21779
124768061	rs73016372	1.33034e-12	-0.795642	1.07674	0.00118192	1.00898	0.958734
124769237	rs80000521	2.54396e-13	-2.29525e-10	-1.37319	4.15773e-05	-2.29525e-10	-1.37962
124769619	rs4586175	2.81458e-13	-1.50854	0.23644	9.90522e-05	-0.814187	0.302655
124769903	rs78993888	1.50512e-13	-1.89804	-2.88273e-10	3.07831e-05	-1.68021	-2.88273e-10
124770066	rs75025641	4.67469e-14	-1.73568	-1.33166	7.75285e-06	-1.81843	-1.24069
124770079	rs118003066	2.53115e-13	-1.37824	-2.88273e-10	2.45389e-05	-1.90692	-2.88273e-10
124770120	rs138632004	2.47877e-13	-2.29525e-10	-1.39915	4.20693e-05	-2.29525e-10	-1.36786
124770198	rs4406837	6.0844e-14	-2.03421	-0.769567	1.53783e-05	-2.04426	-0.329963
124770226	rs56037752	2.09281e-13	-1.80976	0.241356	4.30751e-05	-1.48958	0.145347
124770761	rs56355137	3.77158e-13	-1.40117	0.421748	9.20762e-05	-0.920075	0.335513
124771026	rs142952269	2.48015e-13	-2.29525e-10	-1.39859	4.2115e-05	-2.29525e-10	-1.36677
124771183	rs11219835	1.5835e-13	-1.84728	-2.88273e-10	2.14568e-05	-2.04114	-2.88273e-10
124771243	rs4284402	2.74662e-13	-1.6665	0.369951	6.07554e-05	-1.28528	0.284959
124771271	rs4077566	1.04137e-13	-2.0074	-0.258981	1.49154e-05	-2.01937	-0.385412
124771447	rs79404912	6.03574e-14	-2.03914	-0.772662	1.53043e-05	-2.04506	-0.333983
124771616	rs60916142	2.01498e-13	-1.6063	-2.88273e-10	3.13005e-05	-1.66354	-2.88273e-10
124771763	rs12281805	9.97487e-14	-2.01601	-0.29342	1.45567e-05	-2.01124	-0.41789
124771913	rs73016381	2.76374e-13	-1.66109	0.370757	6.12705e-05	-1.27763	0.285745
124772018	rs117042581	1.30098e-13	-2.0438	-2.88273e-10	2.29116e-05	-1.97553	-2.88273e-10
124772119	rs74889009	5.98946e-14	-2.0386	-0.780894	1.51416e-05	-2.04505	-0.344687
124772996	rs117122197	1.6373e-13	-1.81387	-2.88273e-10	2.585e-05	-1.85487	-2.88273e-10
124773469	rs56238909	4.87987e-13	-1.7771	1.05531	0.000131964	-1.55563	1.33098
124773869	rs73016385	4.49312e-14	-1.69843	-1.40852	5.3143e-06	-2.02796	-1.40882
124774104	rs141777393	3.75316e-13	-2.29525e-10	-0.984318	6.21803e-05	-2.29525e-10	-0.97714
124775011	rs138180269	2.48905e-13	-2.29525e-10	-1.39501	4.23989e-05	-2.29525e-10	-1.36006
124775079	rs184019599	2.71197e-13	-2.29525e-10	-1.30924	4.13182e-05	-2.29525e-10	-1.38587
124775157	rs12420431	5.00868e-14	-1.76549	-1.23284	8.10187e-06	-1.81683	-1.19826
124775225	rs113319972	3.14563e-13	-2.29525e-10	-1.1609	5.43988e-05	-2.29525e-10	-1.11084
124775382	rs111667593	2.68659e-13	-1.31864	-2.88273e-10	2.79642e-05	-1.77625	-2.88273e-10
124775710	rs186088487	1.68586e-13	-1.78464	-2.88273e-10	2.65465e-05	-1.82828	-2.88273e-10
124775724	rs71474114	1.37298e-13	-1.98993	-2.88273e-10	2.38975e-05	-1.93341	-2.88273e-10
124776112	rs11530586	4.61551e-14	-1.67438	-1.40569	5.35593e-06	-2.0223	-1.40668
124776433	rs146763251	1.68953e-13	-1.78246	-2.88273e-10	2.65993e-05	-1.8263	-2.88273e-10
124776795	rs112267794	1.3269e-13	-2.02407	-2.88273e-10	2.16852e-05	-2.03055	-2.88273e-10
124776876	rs12294639	3.2445e-13	-2.29525e-10	-1.12995	5.77436e-05	-2.29525e-10	-1.05117
124777439	rs149085520	2.45181e-13	-2.29525e-10	-1.41009	4.04899e-05	-2.29525e-10	-1.40613
124779235	rs147510714	2.45171e-13	-2.29525e-10	-1.41013	4.07289e-05	-2.29525e-10	-1.40024
124779242	rs118001838	4.63541e-14	-1.79212	-1.28366	8.00281e-06	-1.87669	-1.1507
124779387	rs186301347	2.45171e-13	-2.29525e-10	-1.41013	4.07481e-05	-2.29525e-10	-1.39977
124780566	rs150033169	6.9567e-14	-1.94443	-0.725366	1.71478e-05	-1.99252	-0.272785
124780963	rs112982755	1.34979e-13	-2.00696	-2.88273e-10	2.20052e-05	-2.0159	-2.88273e-10
124781143	rs4548633	7.00314e-13	-1.58711	1.22655	0.000262456	-1.09606	1.55897
124781344	rs4604895	2.76404e-13	-2.29525e-10	-1.29022	4.44745e-05	-2.29525e-10	-1.31226
124781471	rs143184658	2.45176e-13	-2.29525e-10	-1.41011	4.07806e-05	-2.29525e-10	-1.39897
124781480	rs117271046	1.9917e-13	-1.61792	-2.88273e-10	2.78651e-05	-1.7798	-2.88273e-10
124781713	rs4433580	2.52542e-13	-1.72713	0.346622	5.36483e-05	-1.37228	0.247555
124781908	rs4561224	9.16952e-13	-1.50624	1.41521	0.000378501	-0.929924	1.75896
124782097	rs7482602	9.50636e-13	-1.49557	1.44061	0.000394829	-0.914588	1.78586
124782116	rs12284707	1.06146e-12	-1.42429	1.47961	0.000444014	-0.838471	1.82715
124782210	rs56303757	7.76107e-13	-1.42796	1.17016	0.00028853	-0.872164	1.42978
124782376	rs138229471	4.75886e-14	-1.79643	-1.25306	8.32601e-06	-1.88021	-1.10759
124782476	rs117971640	4.82135e-14	-1.78339	-1.25306	8.41519e-06	-1.86955	-1.10759
124782614	rs4635086	1.66265e-13	-1.7985	-2.88273e-10	3.41381e-05	-1.57676	-2.88273e-10
124782873	rs28890569	5.01129e-14	-1.74769	-1.25012	8.98493e-06	-1.80812	-1.10351
124782971	rs28857487	4.87253e-14	-1.78009	-1.2458	8.78192e-06	-1.83694	-1.09754
124783799	rs117518516	6.38923e-14	-2.03624	-0.71865	1.64168e-05	-2.04474	-0.264135
124783977	rs142994415	1.32983e-13	-2.02187	-2.88273e-10	2.54131e-05	-1.87191	-2.88273e-10
124784091	rs115285813	1.35762e-13	-2.00118	-2.88273e-10	2.23652e-05	-1.99967	-2.88273e-10
124784307	rs148162679	1.70073e-13	-1.77586	-2.88273e-10	2.67603e-05	-1.82026	-2.88273e-10
124785260	rs546899567	2.50619e-13	-2.29525e-10	-1.38815	4.29091e-05	-2.29525e-10	-1.34809
124785288	rs113719860	7.01278e-14	-1.38389	-1.27788	3.9622e-05	-0.23897	-1.18883
124785427	rs116884703	5.52768e-14	-2.04013	-0.8596	1.3657e-05	-2.04503	-0.447895
124785634	rs61465638	5.46584e-13	-1.6927	1.0843	0.000144969	-1.45992	1.32927
124786124	rs73016396	5.8688e-13	-1.65361	1.11635	0.000157618	-1.40986	1.36285
124786204	rs73016398	2.96205e-13	-1.68636	0.465325	6.38519e-05	-1.31353	0.362918
124786612	rs113750764	1.53673e-13	-1.87725	-2.88273e-10	4.16814e-05	-1.37712	-2.88273e-10
124786624	rs529954718	2.68911e-13	-2.29525e-10	-1.3177	4.30762e-05	-2.29525e-10	-1.34421
124786887	rs56207347	4.37229e-14	-1.74446	-1.38975	5.56394e-06	-2.03691	-1.35397
124787529	rs11822898	3.63045e-13	-1.73116	0.713605	8.91788e-05	-1.61306	0.996528
124787623	rs73016402	4.3895e-14	-1.75658	-1.37371	5.25428e-06	-2.04372	-1.40442
124788805	rs73018305	3.17774e-14	-2.0432	-1.41013	8.61863e-06	-1.56512	-1.38813
124789755	rs3802904	3.58658e-14	-1.93944	-1.39286	5.93752e-06	-1.94444	-1.38145
124789828	rs78859654	3.38533e-14	-1.98041	-1.40964	6.14959e-06	-1.88641	-1.40438
124790696	rs75988347	3.46854e-14	-1.95582	-1.40995	6.60079e-06	-1.81238	-1.4076
124790922	rs10893303	1.13672e-13	-0.768812	-1.40995	1.24863e-05	-1.18417	-1.39837
124790984	rs192160991	3.17886e-13	-1.15039	-2.88273e-10	4.10144e-05	-1.39326	-2.88273e-10
124791314	rs116102273	4.3427e-14	-1.73179	-1.40921	5.50631e-06	-2.01162	-1.38967
124791601	rs139178836	1.30178e-13	-2.04318	-2.88273e-10	2.3485e-05	-1.95082	-2.88273e-10
124792007	rs78239977	1.50538e-13	-1.89787	-2.88273e-10	2.2799e-05	-1.98046	-2.88273e-10
124792173	rs10893304	3.66125e-14	-1.91158	-1.40011	6.57567e-06	-1.82509	-1.39871
124792540	rs78569253	1.32847e-13	-2.02289	-2.88273e-10	2.50369e-05	-1.88683	-2.88273e-10
124792627	rs11826299	8.4955e-14	-1.91032	-0.559639	2.30551e-05	-1.90642	-0.062876
124792667	rs77759828	2.57835e-13	-2.29525e-10	-1.35977	4.23521e-05	-2.29525e-10	-1.36116
124792956	rs11605766	2.14436e-12	0.75851	-2.88273e-10	0.000186486	0.121175	-2.88273e-10
124793682	rs10790715	4.2808e-14	-1.76105	-1.39431	6.23146e-06	-1.87141	-1.40616
124793716	rs10790716	1.07169e-13	-1.12291	-1.11477	1.34015e-05	-1.66011	-0.851704
124793970	rs11219839	2.67003e-13	-2.29525e-10	-1.32483	4.13968e-05	-2.29525e-10	-1.38398
124794585	rs112797967	1.33767e-13	-2.01599	-2.88273e-10	3.03817e-05	-1.69334	-2.88273e-10
124794688	rs112686308	2.74228e-13	-1.29812	-2.88273e-10	3.4988e-05	-1.55217	-2.88273e-10
124794712	rs74570840	3.85702e-14	-1.94961	-1.31	6.13966e-06	-1.99001	-1.3024
124795154	rs4936958	8.76997e-14	-1.1981	-1.24007	1.03763e-05	-1.62396	-1.14369
124795689	rs79069569	4.49717e-14	-2.04252	-1.06353	9.60016e-06	-2.02492	-0.820478
124795823	rs11219840	5.13446e-13	-0.670941	-2.88273e-10	4.50871e-05	-1.29858	-2.88273e-10
124796565	rs61910645	1.4192e-13	-2.04105	0.0842333	2.35405e-05	-2.03056	0.0821037
124796597	rs142417285	1.35582e-13	-2.00251	-2.88273e-10	2.16166e-05	-2.03372	-2.88273e-10
124796696	rs10893305	3.40409e-14	-2.02366	-1.36086	5.36476e-06	-2.04477	-1.38256
124797395	rs4277125	8.78561e-14	-1.32578	-1.1106	1.16438e-05	-1.62409	-1.02831
124797450	rs145256992	2.08017e-13	-1.57447	-2.88273e-10	3.02028e-05	-1.69924	-2.88273e-10
124797519	rs3924274	1.98005e-12	0.0325442	0.646249	0.000240112	-0.53763	0.911555
124797626	rs76979538	1.32753e-13	-0.919729	-1.10387	1.50665e-05	-1.49527	-0.899436
124798250	rs7130442	3.33176e-14	-2.03278	-1.37322	5.31567e-06	-2.04494	-1.39158
124798699	rs145810269	1.33892e-13	-2.01505	-2.88273e-10	2.34396e-05	-1.95275	-2.88273e-10
124798982	rs76178222	1.33974e-13	-2.01444	-2.88273e-10	2.41379e-05	-1.9234	-2.88273e-10
124799448	rs141043381	1.56151e-13	-1.86126	-2.88273e-10	2.76671e-05	-1.78693	-2.88273e-10
124799656	rs73018375	4.285e-14	-1.76851	-1.38587	6.83667e-06	-1.79517	-1.38971
124799896	rs3924535	2.02512e-12	-0.046914	0.748214	0.000250085	-0.605198	1.01982
124800170	rs4245059	6.24447e-14	-1.49978	-1.27802	8.70587e-06	-1.7048	-1.23838
124800406	rs11219842	8.96146e-14	-1.33182	-1.08474	1.50905e-05	-1.51829	-0.874822
124801042	rs74610952	3.69109e-13	-2.29525e-10	-1.00099	7.29772e-05	-2.29525e-10	-0.817031
124802096	rs7116907	6.23106e-14	-1.50609	-1.27386	7.74383e-06	-1.85987	-1.20042
124802510	rs4331116	8.96585e-14	-1.29509	-1.12099	1.20122e-05	-1.58121	-1.04005
124802934	rs118010297	3.53908e-13	-2.29525e-10	-1.04305	6.54187e-05	-2.29525e-10	-0.926371
124803187	rs4523708	4.12482e-14	-1.8474	-1.34507	6.53668e-06	-1.89083	-1.33892
124803859	rs4936959	6.11987e-14	-1.55494	-1.24302	7.85153e-06	-1.88802	-1.15845
124804420	rs138631333	2.79748e-13	-2.29525e-10	-1.2782	4.4562e-05	-2.29525e-10	-1.3103
124804691	rs61910646	1.39771e-13	-2.02635	0.0542711	2.49183e-05	-1.9295	0.0379215
124805619	rs4254088	6.7373e-14	-1.37239	-1.32945	7.49748e-06	-1.78735	-1.30526
124805984	rs6590110	2.0446e-13	-1.59171	-2.88273e-10	3.98684e-05	-1.4216	-2.88273e-10
124806460	rs12294326	3.23705e-14	-2.0267	-1.40814	5.23108e-06	-2.04505	-1.40751
124807262	rs141987441	1.31065e-13	-2.03639	-2.88273e-10	2.28744e-05	-1.97716	-2.88273e-10
124807521	rs11219843	2.81625e-13	-0.351124	-0.920384	3.72258e-05	-0.749265	-0.740912
124807723	rs76789681	1.34272e-13	-2.01222	-2.88273e-10	2.15175e-05	-2.03831	-2.88273e-10
124807735	rs117027686	1.37607e-13	-1.98768	-2.88273e-10	2.48434e-05	-1.89459	-2.88273e-10
124808253	rs11219844	2.67618e-13	-0.411701	-0.910823	3.53573e-05	-0.802177	-0.739495
124808326	rs73018384	3.32919e-14	-2.04006	-1.36672	5.47181e-06	-2.03552	-1.37205
124809939	rs117900036	3.89742e-13	-0.946599	-2.88273e-10	0.000150888	-0.0906405	-2.88273e-10
124810560	rs73018386	2.43452e-13	-0.505575	-0.911588	3.21765e-05	-0.905085	-0.730858
124810652	rs11219845	5.29453e-14	-2.00853	-0.9343	1.01254e-05	-1.97118	-0.820956
124810722	rs78368059	4.50214e-13	-0.802362	-2.88273e-10	3.22616e-05	-1.6333	-2.88273e-10
124810732	rs11821787	1.3576e-13	-2.0012	-2.88273e-10	2.16346e-05	-2.03288	-2.88273e-10
124810761	rs142482260	2.45173e-13	-2.29525e-10	-1.41012	4.04986e-05	-2.29525e-10	-1.40591
124811756	rs73018388	4.15252e-14	-1.97865	-1.20714	6.33974e-06	-2.03327	-1.22707
124811758	rs142025844	1.47673e-13	-1.91709	-2.88273e-10	2.83569e-05	-1.76231	-2.88273e-10
124811766	rs73018389	3.71647e-14	-2.01008	-1.28665	5.91294e-06	-2.04394	-1.28609
124812122	rs73018391	3.70069e-14	-2.02411	-1.27687	5.91964e-06	-2.04469	-1.28421
124813516	rs10893306	7.02641e-14	-1.5378	-1.12202	1.14973e-05	-1.66349	-1.00157
124813669	rs4340063	3.98282e-14	-2.04506	-1.18245	6.70188e-06	-2.03316	-1.17164
124813725	rs10790717	6.37252e-14	-1.6053	-1.15221	1.01954e-05	-1.72171	-1.06353
124814005	rs4936960	2.44656e-13	-0.596351	-0.81588	3.28032e-05	-0.962544	-0.654109
124814152	rs7937347	3.9878e-14	-1.84759	-1.37867	6.06859e-06	-1.96555	-1.3385
124814282	rs7937392	9.83485e-14	-1.24954	-1.07403	1.24688e-05	-1.71559	-0.868357
124814467	rs7940484	4.08418e-14	-1.84047	-1.36191	6.35399e-06	-1.96101	-1.29708
124814576	rs78127170	1.36188e-13	-1.99805	-2.88273e-10	2.16711e-05	-2.0312	-2.88273e-10
124814628	rs7941040	1.0764e-13	-1.15433	-1.07896	1.25777e-05	-1.70062	-0.874629
124814714	rs4936961	7.03079e-14	-1.51476	-1.14444	1.11247e-05	-1.64347	-1.05454
124814720	rs12289969	3.65877e-14	-2.01596	-1.29641	5.74675e-06	-2.04502	-1.31352
124814761	rs12283125	3.69066e-14	-2.00897	-1.29472	5.75933e-06	-2.04439	-1.31197
124814853	rs142825632	1.42147e-13	-1.95522	-2.88273e-10	2.69508e-05	-1.81317	-2.88273e-10
124814923	rs12283241	3.66409e-14	-2.00897	-1.30195	5.72114e-06	-2.04439	-1.31862
124814951	rs12269868	3.63221e-14	-2.00897	-1.31069	5.67541e-06	-2.04439	-1.32664
124815583	rs10893307	2.47837e-13	-0.624413	-0.774899	3.35294e-05	-0.986783	-0.607974
124815669	rs138745928	1.40852e-13	-1.96438	-2.88273e-10	2.21166e-05	-2.01085	-2.88273e-10
124815755	rs7123681	7.42132e-14	-1.47464	-1.13051	1.20255e-05	-1.60846	-1.01169
124815988	rs10160759	4.59342e-14	-1.72199	-1.36289	6.95345e-06	-1.84931	-1.31863
124816164	rs10160591	5.52283e-14	-1.58036	-1.32025	8.66097e-06	-1.71138	-1.23697
124816171	rs113651911	7.71709e-14	-1.4725	-1.09357	1.33495e-05	-1.63403	-0.881673
124816221	rs78056932	1.29943e-13	-2.04499	-2.88273e-10	2.18002e-05	-2.02526	-2.88273e-10
124816312	rs11219847	7.71512e-14	-1.4819	-1.08442	1.28431e-05	-1.64199	-0.912383
124816420	rs12222810	4.98094e-14	-1.75039	-1.2535	7.78205e-06	-1.89286	-1.1625
124817085	rs75180245	1.37436e-13	-1.98892	-2.88273e-10	2.18739e-05	-2.02188	-2.88273e-10
124818298	rs4936962	3.48735e-14	-2.00042	-1.35994	7.32576e-06	-1.74502	-1.37076
124818361	rs113010804	1.2311e-13	-0.940396	-1.15861	1.35262e-05	-1.40567	-1.09688
124818701	rs58863518	1.38759e-13	-1.97935	-2.88273e-10	2.20119e-05	-2.01559	-2.88273e-10
124818737	rs10893308	6.20623e-14	-1.49582	-1.28813	8.53277e-06	-1.79895	-1.16432
124818750	rs59392144	1.38245e-13	-1.98306	-2.88273e-10	2.19577e-05	-2.01806	-2.88273e-10
124818838	rs10790718	5.17422e-14	-1.95666	-1.00915	1.10053e-05	-1.87706	-0.831738
124819165	rs11219849	3.42079e-14	-2.01306	-1.36657	6.82189e-06	-1.81044	-1.3766
124820154	rs7104024	9.1999e-14	-1.10338	-1.28693	1.13771e-05	-1.49415	-1.18142
124820280	rs118085146	3.43691e-13	-2.29525e-10	-1.07234	5.89424e-05	-2.29525e-10	-1.03062
124820525	rs12791271	3.67516e-14	-1.92734	-1.38057	8.82982e-06	-1.54033	-1.38872
124820878	rs78958373	1.39561e-13	-1.97358	-2.88273e-10	2.20979e-05	-2.01169	-2.88273e-10
124821252	rs12285982	3.64969e-14	-1.92734	-1.38752	8.77831e-06	-1.54033	-1.39457
124821575	rs4408325	5.9489e-14	-1.84949	-0.976801	9.68954e-06	-2.04312	-0.793014
124821749	rs73020306	1.34769e-13	-2.00853	-2.88273e-10	2.15637e-05	-2.03617	-2.88273e-10
124822169	rs4575285	1.00237e-13	-1.05731	-1.24724	1.24292e-05	-1.45879	-1.12834
124822296	rs12274497	3.60272e-14	-1.93196	-1.39585	8.63576e-06	-1.54995	-1.40131
124822841	rs117501298	1.31708e-13	-2.03149	-2.88273e-10	2.4419e-05	-1.91182	-2.88273e-10
124822880	rs71474116	2.06035e-13	-1.58404	-2.88273e-10	3.51343e-05	-1.548	-2.88273e-10
124822983	rs73020310	3.58715e-14	-1.9299	-1.40224	5.50962e-06	-2.0346	-1.36608
124823305	rs4936963	7.06737e-14	-1.72097	-0.933037	1.05484e-05	-2.03486	-0.716346
124823366	rs4936964	4.69818e-14	-1.75829	-1.30404	7.65736e-06	-1.87482	-1.19669
124823648	rs7120629	2.89727e-13	-1.24315	-2.88273e-10	2.43176e-05	-1.91598	-2.88273e-10
124823941	rs3809057	3.63004e-14	-1.91922	-1.40103	5.83038e-06	-1.94184	-1.40226
124823981	rs3809055	6.29659e-14	-1.38723	-1.38226	2.25285e-05	-0.593986	-1.39841
124824066	rs3809054	5.62452e-14	-1.64298	-1.23938	8.42771e-06	-1.91244	-1.06321
124824839	rs12272437	6.103e-14	-1.39063	-1.41009	2.22606e-05	-0.599028	-1.40533
124824896	rs76384686	2.63784e-12	0.96563	-2.88273e-10	0.000522571	1.15158	-2.88273e-10
124825443	rs57907683	6.10293e-14	-1.39063	-1.4101	2.22307e-05	-0.599028	-1.40668
124825636	rs3924025	6.41355e-14	-1.92303	-0.828061	1.41296e-05	-1.87213	-0.586773
124826266	rs7935871	6.81349e-14	-1.89733	-0.793267	1.50497e-05	-1.85033	-0.545486
124827302	rs12273955	6.10293e-14	-1.39063	-1.4101	2.22307e-05	-0.599028	-1.40668
124827935	rs12287581	7.90436e-14	-1.15093	-1.39115	2.4552e-05	-0.55459	-1.35179
124829284	rs74498123	1.42729e-13	-1.95114	-2.88273e-10	2.19305e-05	-2.0193	-2.88273e-10
124829914	rs7482800	6.10279e-14	-1.39063	-1.41013	2.22702e-05	-0.599028	-1.4049
124830367	rs34267421	6.10394e-14	-1.39063	-1.40994	2.23126e-05	-0.599028	-1.403
124830549	rs71474117	5.40226e-14	-1.51258	-1.4101	1.84883e-05	-0.783363	-1.40668
124830621	rs73020314	7.2784e-13	-0.322004	-2.88273e-10	0.000109302	-0.413063	-2.88273e-10
124830930	rs73020316	6.4277e-13	-0.446299	-2.88273e-10	0.000130818	-0.233375	-2.88273e-10
124831085	rs73020318	7.20582e-13	-0.332026	-2.88273e-10	0.000108241	-0.422816	-2.88273e-10
124831690	rs10893309	3.73603e-14	-1.88312	-1.40836	5.79294e-06	-1.9436	-1.40694
124832596	rs4460817	6.10539e-14	-1.39063	-1.4097	2.22768e-05	-0.599028	-1.4046
124832701	rs4382918	6.10453e-14	-1.39063	-1.40984	2.23246e-05	-0.599028	-1.40246
124833086	rs112249729	1.42143e-13	-1.95525	-2.88273e-10	2.18838e-05	-2.02143	-2.88273e-10
124834119	rs151236242	1.30378e-13	-2.04165	-2.88273e-10	2.38672e-05	-1.93467	-2.88273e-10
124834152	rs140444782	1.32679e-13	-2.02415	-2.88273e-10	2.80809e-05	-1.77209	-2.88273e-10
124834367	rs138315560	1.43667e-13	-1.94459	-2.88273e-10	2.20071e-05	-2.01582	-2.88273e-10
124834571	rs78338921	1.72296e-13	-1.76287	-2.88273e-10	3.06046e-05	-1.68603	-2.88273e-10
124834836	rs114046126	5.69054e-14	-1.46098	-1.40971	1.99851e-05	-0.70458	-1.40761
124836440	rs7936861	5.4358e-14	-1.51258	-1.40391	1.87507e-05	-0.783363	-1.39258
124836467	rs140821551	3.06152e-13	-2.29525e-10	-1.188	5.49125e-05	-2.29525e-10	-1.10144
124836982	rs113266252	1.4333e-13	-1.94694	-2.88273e-10	2.19793e-05	-2.01708	-2.88273e-10
124837356	rs12269735	6.31596e-14	-1.36251	-1.40391	2.35052e-05	-0.557371	-1.39258
124837506	rs12276766	6.10523e-14	-1.39063	-1.40973	2.2337e-05	-0.599028	-1.40191
124837529	rs12269748	6.16233e-14	-1.38132	-1.40973	2.26479e-05	-0.585207	-1.40191
124837531	rs190876006	3.39644e-13	-2.29525e-10	-1.08419	7.31793e-05	-2.29525e-10	-0.814267
124837720	rs12283057	6.16233e-14	-1.38132	-1.40973	2.26479e-05	-0.585207	-1.40191
124837978	rs12277044	6.10523e-14	-1.39063	-1.40973	2.2337e-05	-0.599028	-1.40191
124838152	rs12277161	6.16233e-14	-1.38132	-1.40973	2.26479e-05	-0.585207	-1.40191
124838690	rs77878825	1.42434e-13	-1.95321	-2.88273e-10	2.19069e-05	-2.02038	-2.88273e-10
124838993	rs77777233	1.34186e-13	-2.01286	-2.88273e-10	2.15947e-05	-2.03473	-2.88273e-10
124839115	rs75721258	2.70106e-13	-2.29525e-10	-1.31327	4.53794e-05	-2.29525e-10	-1.29212
124839311	rs35277809	7.82388e-14	-1.16294	-1.38938	2.42486e-05	-0.57011	-1.34871
124839898	rs11821171	1.39418e-13	-1.97461	-2.88273e-10	2.16799e-05	-2.03079	-2.88273e-10
124840967	rs7925079	6.10718e-14	-1.39063	-1.40941	2.23655e-05	-0.599028	-1.40063
124841585	rs11219854	7.74714e-14	-1.17488	-1.3873	2.39616e-05	-0.58555	-1.34518
124841836	rs35430302	6.10609e-14	-1.39063	-1.40959	2.23714e-05	-0.599028	-1.40037
124842288	rs4595559	3.23507e-13	0.254439	-1.3873	3.37924e-05	-0.241767	-1.34518
124842784	rs6590111	9.19378e-14	-1.94492	-0.446054	1.93817e-05	-1.96494	-0.177913
124842813	rs73020322	1.30031e-13	-2.04431	-2.88273e-10	3.20991e-05	-1.63835	-2.88273e-10
124843270	rs12280804	5.40248e-14	-1.51258	-1.41006	1.84953e-05	-0.783363	-1.4063
124843493	rs150962130	5.79641e-13	-0.549676	-2.88273e-10	7.76029e-05	-0.755574	-2.88273e-10
124843519	rs12294043	6.16661e-14	-1.38132	-1.40903	2.27053e-05	-0.585207	-1.39937
124843683	rs57201073	6.16539e-14	-1.38132	-1.40923	2.26908e-05	-0.585207	-1.40001
124843845	rs61582745	6.16539e-14	-1.38132	-1.40923	2.26908e-05	-0.585207	-1.40001
124843919	rs56366810	3.07534e-13	-1.1835	-2.88273e-10	2.47684e-05	-1.89761	-2.88273e-10
124843983	rs12281284	6.10826e-14	-1.39063	-1.40923	2.23794e-05	-0.599028	-1.40001
124844043	rs12288226	6.27702e-14	-1.36357	-1.40903	2.41205e-05	-0.524744	-1.39937
124844107	rs147019474	1.39824e-13	-1.9717	-2.88273e-10	2.17087e-05	-2.02947	-2.88273e-10
124844119	rs12281295	6.15078e-14	-1.39063	-1.40229	2.26888e-05	-0.599028	-1.38628
124845500	rs76230486	1.41018e-13	-1.9632	-2.88273e-10	2.17968e-05	-2.02542	-2.88273e-10
124845505	rs12291636	6.10947e-14	-1.39063	-1.40903	2.23937e-05	-0.599028	-1.39937
124846582	rs61707693	1.3868e-13	-1.97991	-2.88273e-10	2.16295e-05	-2.03312	-2.88273e-10
124846969	rs76478253	4.05579e-13	-2.29525e-10	-0.906769	8.22705e-05	-2.29525e-10	-0.697167
124847158	rs77578267	6.29983e-13	-0.466392	-2.88273e-10	0.000181959	0.096603	-2.88273e-10
124847675	rs11219856	6.049e-14	-1.40079	-1.40882	2.2072e-05	-0.614158	-1.39871
124847881	rs77543339	1.39671e-13	-1.9728	-2.88273e-10	2.16978e-05	-2.02997	-2.88273e-10
124848513	rs79060462	1.41294e-13	-1.96124	-2.88273e-10	2.18178e-05	-2.02445	-2.88273e-10
124848949	rs11219857	7.98205e-14	-1.17488	-1.35743	2.48276e-05	-0.58555	-1.30967
124849481	rs116973683	6.67742e-13	-0.408182	-2.88273e-10	0.000100512	-0.496904	-2.88273e-10
124850113	rs79201439	6.18263e-14	-1.39063	-1.39713	2.27855e-05	-0.599028	-1.38203
124850178	rs12282730	6.18263e-14	-1.39063	-1.39713	2.27855e-05	-0.599028	-1.38203
124850240	rs117517343	2.53449e-13	-2.29525e-10	-1.37692	4.20229e-05	-2.29525e-10	-1.36896
124850433	rs7121890	6.67742e-13	-0.408182	-2.88273e-10	0.000100512	-0.496904	-2.88273e-10
124850442	rs74755020	2.33092e-13	-1.46065	-2.88273e-10	3.18916e-05	-1.64484	-2.88273e-10
124850456	rs7943146	6.78918e-14	-1.66345	-1.03072	1.1426e-05	-1.8681	-0.803186
124850583	rs11501202	7.6618e-14	-1.18791	-1.38535	2.36374e-05	-0.602442	-1.34191
124851134	rs115657478	1.39418e-13	-1.97461	-2.88273e-10	2.16799e-05	-2.03079	-2.88273e-10
124851709	rs11560865	6.05638e-14	-1.7462	-1.06218	8.73725e-06	-1.94469	-0.994897
124851769	rs12796773	6.25388e-14	-1.38132	-1.39498	2.31748e-05	-0.585207	-1.37891
124852327	rs143001144	1.81843e-13	-1.70894	-2.88273e-10	4.55778e-05	-1.28776	-2.88273e-10
124852669	rs73020324	6.87028e-13	-0.379711	-2.88273e-10	0.000103334	-0.469211	-2.88273e-10
124852681	rs35011055	6.22331e-14	-1.39063	-1.39057	2.30014e-05	-0.599028	-1.37259
124853033	rs117488633	2.45327e-13	-2.29525e-10	-1.40949	4.03997e-05	-2.29525e-10	-1.40836
124853470	rs12289777	3.46549e-14	-1.96327	-1.40337	8.72106e-06	-1.53212	-1.40931
124853481	rs12276486	7.65423e-14	-1.18791	-1.38633	2.35986e-05	-0.602442	-1.34355
124853612	rs117536653	2.45304e-13	-2.29525e-10	-1.40959	4.03931e-05	-2.29525e-10	-1.40852
124853690	rs12786248	6.19123e-14	-1.39063	-1.39574	2.28317e-05	-0.599028	-1.38
124853704	rs12786601	2.28501e-13	-1.48054	-2.88273e-10	4.06429e-05	-1.40235	-2.88273e-10
124854154	rs77278950	3.45571e-14	-1.9661	-1.40337	8.65927e-06	-1.53923	-1.40931
124854266	rs78877904	6.13327e-14	-1.40079	-1.39498	2.25135e-05	-0.614158	-1.37891
124854414	rs118022432	1.31761e-13	-2.0311	-2.88273e-10	2.44492e-05	-1.91058	-2.88273e-10
124854463	rs71474118	6.05043e-14	-1.40079	-1.40858	2.2087e-05	-0.614158	-1.39803
124854601	rs80318767	1.38059e-13	-1.9844	-2.88273e-10	2.1589e-05	-2.035	-2.88273e-10
124854743	rs78606923	1.38059e-13	-1.9844	-2.88273e-10	2.1589e-05	-2.035	-2.88273e-10
124854760	rs4936965	7.48584e-14	-1.21135	-1.38513	2.3006e-05	-0.632907	-1.33852
124855007	rs138175085	1.29984e-13	-2.04468	-2.88273e-10	2.43138e-05	-1.91614	-2.88273e-10
124855118	rs12794287	2.27427e-13	-1.48526	-2.88273e-10	4.0439e-05	-1.40738	-2.88273e-10
124855162	rs7932003	3.42752e-14	-1.97427	-1.40339	8.47896e-06	-1.56027	-1.40932
124855473	rs76900500	1.38059e-13	-1.9844	-2.88273e-10	2.1589e-05	-2.035	-2.88273e-10
124856254	rs118068758	2.00006e-13	-1.61374	-2.88273e-10	2.51014e-05	-1.88425	-2.88273e-10
124856652	rs80062218	2.94679e-13	-2.29525e-10	-1.2262	4.73425e-05	-2.29525e-10	-1.24977
124856951	rs4608089	2.42411e-13	-1.42145	-2.88273e-10	4.96412e-05	-1.20236	-2.88273e-10
124857708	rs4936966	7.47686e-14	-1.21135	-1.38633	2.28905e-05	-0.632907	-1.34355
124858301	rs71474119	6.26376e-14	-1.38132	-1.3934	2.3227e-05	-0.585207	-1.37666
124858319	rs78768047	7.02828e-13	-2.29525e-10	-0.356973	8.55031e-05	-2.29525e-10	-0.658626
124858602	rs60898321	6.14296e-14	-1.40079	-1.3934	2.25642e-05	-0.614158	-1.37666
124858638	rs140734106	2.63226e-13	-1.33907	-2.88273e-10	3.52994e-05	-1.54331	-2.88273e-10
124858703	rs116919043	3.96961e-13	-2.29525e-10	-0.928247	8.01905e-05	-2.29525e-10	-0.722773
124858829	rs7112607	3.21308e-13	-1.13969	-2.88273e-10	2.50638e-05	-1.88575	-2.88273e-10
124859422	rs10750292	8.93609e-13	1.25989	-1.3767	0.000101326	0.836155	-1.325
124860015	rs138945044	4.74931e-13	-0.748915	-2.88273e-10	6.45279e-05	-0.940081	-2.88273e-10
124860241	rs4935900	7.05786e-14	-1.79404	-0.861316	1.52157e-05	-1.72988	-0.654971
124860616	rs12283908	6.25876e-14	-1.38132	-1.3942	2.32007e-05	-0.585207	-1.37779
124861269	rs4936967	6.3062e-14	-1.74153	-1.02644	1.07193e-05	-1.93736	-0.797767
124861377	rs61752520	3.49203e-12	1.24615	-2.88273e-10	0.000697587	1.44045	-2.88273e-10
124861672	rs6590112	7.05786e-14	-1.79404	-0.861316	1.52157e-05	-1.72988	-0.654971
124861704	rs7125299	2.7571e-13	-1.29274	-2.88273e-10	2.30789e-05	-1.96826	-2.88273e-10
124861736	rs146512903	3.26463e-13	-1.12377	-2.88273e-10	4.24565e-05	-1.3587	-2.88273e-10
124862272	rs10893312	2.12864e-13	-1.55143	-2.88273e-10	4.52472e-05	-1.29504	-2.88273e-10
124862279	rs34571947	6.15315e-14	-1.40079	-1.39174	2.26168e-05	-0.614158	-1.37433
124862514	rs6590113	7.43679e-14	-1.22296	-1.3801	2.27778e-05	-0.64802	-1.33337
124862995	rs11605636	6.67996e-14	-1.7462	-0.964184	9.51673e-06	-1.94469	-0.909442
124863136	rs7951202	7.58763e-14	-1.19967	-1.38331	2.33573e-05	-0.617714	-1.33855
124863176	rs11828569	1.38531e-13	-1.98099	-2.88273e-10	2.16196e-05	-2.03358	-2.88273e-10
124863249	rs11219864	7.98845e-14	-1.18159	-1.34992	2.61491e-05	-0.543972	-1.29939
124863530	rs73020387	6.92878e-13	-0.371232	-2.88273e-10	0.00010419	-0.460963	-2.88273e-10
124863641	rs78571498	1.29933e-13	-2.04506	-2.88273e-10	2.30205e-05	-1.97079	-2.88273e-10
124864076	rs112084694	1.47662e-13	-1.91716	-2.88273e-10	3.26338e-05	-1.62183	-2.88273e-10
124864106	rs7104096	7.88296e-14	-1.19405	-1.35074	2.512e-05	-0.579593	-1.30392
124864164	rs117352812	5.3182e-13	-2.29525e-10	-0.63578	9.05873e-05	-2.29525e-10	-0.600865
124864923	rs4128483	1.38531e-13	-1.98099	-2.88273e-10	2.16196e-05	-2.03358	-2.88273e-10
124865164	rs7479934	1.38531e-13	-1.98099	-2.88273e-10	2.16196e-05	-2.03358	-2.88273e-10
124865283	rs35491056	7.57984e-14	-1.19967	-1.38434	2.3318e-05	-0.617714	-1.34024
124865443	rs35842070	7.57984e-14	-1.19967	-1.38434	2.3318e-05	-0.617714	-1.34024
124865811	rs12798603	8.67236e-14	-1.10085	-1.34851	2.76483e-05	-0.490125	-1.29749
124865954	rs139954282	1.33714e-13	-2.01638	-2.88273e-10	2.41363e-05	-1.92346	-2.88273e-10
124866389	rs12271663	5.98228e-14	-1.42812	-1.39258	2.16857e-05	-0.655023	-1.3755
124866583	rs73020389	4.59789e-14	-1.74181	-1.34209	5.3898e-06	-2.02461	-1.39806
124867213	rs66541935	8.2764e-14	-1.50922	-0.986872	1.18274e-05	-1.7464	-0.890362
124867763	rs7128290	6.15843e-14	-1.40079	-1.39089	2.26438e-05	-0.614158	-1.37314
124868009	rs12421808	8.08458e-14	-1.51381	-1.00573	1.19141e-05	-1.72362	-0.905841
124868610	rs185515575	1.311e-13	-2.03613	-2.88273e-10	2.40423e-05	-1.92736	-2.88273e-10
124869047	rs75771396	7.43201e-13	-0.301118	-2.88273e-10	0.000220436	0.288427	-2.88273e-10
124869065	rs7102834	7.36357e-14	-1.74545	-0.867506	1.59467e-05	-1.67569	-0.662235
124870136	rs11827270	3.17723e-13	-1.1509	-2.88273e-10	2.49467e-05	-1.89044	-2.88273e-10
124871189	rs117614547	1.48012e-13	-1.91479	-2.88273e-10	2.37154e-05	-1.94105	-2.88273e-10
124871929	rs6590114	6.1022e-14	-1.40996	-1.39089	2.2336e-05	-0.627844	-1.37314
124872017	rs6590115	6.22135e-14	-1.39063	-1.39089	2.2989e-05	-0.599028	-1.37314
124873610	rs12793774	6.22135e-14	-1.39063	-1.39089	2.2989e-05	-0.599028	-1.37314
124874207	rs57971088	3.17723e-13	-1.1509	-2.88273e-10	2.49467e-05	-1.89044	-2.88273e-10
124874258	rs79543067	2.49014e-13	-2.29525e-10	-1.39457	4.12636e-05	-2.29525e-10	-1.3872
124874382	rs4612816	1.96587e-13	-0.801739	-0.829241	4.42177e-05	-0.699923	-0.618131
124874445	rs76351190	1.39517e-13	-1.9739	-2.88273e-10	2.16869e-05	-2.03047	-2.88273e-10
124874739	rs75976132	6.57048e-13	-0.424328	-2.88273e-10	8.4822e-05	-0.666623	-2.88273e-10
124874763	rs71474121	2.23496e-13	-1.50269	-2.88273e-10	3.82261e-05	-1.46366	-2.88273e-10
124874914	rs12286897	6.22135e-14	-1.39063	-1.39089	2.2989e-05	-0.599028	-1.37314
124875124	rs35971753	6.10755e-14	-1.40996	-1.39001	2.23631e-05	-0.627844	-1.37192
124875670	rs73020393	6.54404e-13	-0.42836	-2.88273e-10	9.85588e-05	-0.516525	-2.88273e-10
124875894	rs114189844	1.40746e-13	-1.96513	-2.88273e-10	2.17763e-05	-2.02636	-2.88273e-10
124875933	rs80354149	1.6564e-13	-1.80227	-2.88273e-10	2.54835e-05	-1.86915	-2.88273e-10
124876704	rs73020397	6.66691e-13	-0.409758	-2.88273e-10	0.000100358	-0.498436	-2.88273e-10
124876846	rs78480187	4.33889e-13	-0.913091	0.0737939	0.00131449	1.95962	0.114407
124876901	rs117852948	1.81012e-13	-1.71352	-2.88273e-10	2.94494e-05	-1.7245	-2.88273e-10
124877276	rs77678193	1.39517e-13	-1.9739	-2.88273e-10	2.16869e-05	-2.03047	-2.88273e-10
124877515	rs71474124	6.27953e-14	-1.38132	-1.39089	2.33089e-05	-0.585207	-1.37314
124877602	rs11824217	1.39773e-13	-1.97207	-2.88273e-10	2.17051e-05	-2.02963	-2.88273e-10
124878836	rs7108318	7.66952e-14	-1.18791	-1.38434	2.36768e-05	-0.602442	-1.34024
124879158	rs73020400	6.54404e-13	-0.42836	-2.88273e-10	9.85588e-05	-0.516525	-2.88273e-10
124879359	rs78737107	2.81478e-13	-2.29525e-10	-1.27203	4.5369e-05	-2.29525e-10	-1.29235
124879796	rs35245013	8.05357e-14	-1.17488	-1.34851	2.5132e-05	-0.58555	-1.29749
124879832	rs12798269	6.33028e-14	-1.39063	-1.37353	2.35909e-05	-0.599028	-1.34729
124880000	rs12798514	6.16937e-14	-1.40079	-1.38911	2.26992e-05	-0.614158	-1.37069
124880058	rs61912663	2.77048e-13	-1.28789	-2.88273e-10	2.38664e-05	-1.93471	-2.88273e-10
124880368	rs112893803	1.39517e-13	-1.9739	-2.88273e-10	2.16869e-05	-2.03047	-2.88273e-10
124880485	rs147278355	2.45311e-13	-2.29525e-10	-1.40956	4.04288e-05	-2.29525e-10	-1.40764
124880852	rs10893313	7.52197e-14	-1.5021	-1.08957	1.08368e-05	-1.71401	-1.01022
124881387	rs185335001	2.35514e-13	-1.45032	-2.88273e-10	3.24894e-05	-1.62627	-2.88273e-10
124881553	rs4353290	8.41333e-14	-1.60598	-0.873702	1.98843e-05	-1.44774	-0.669512
124881858	rs11219865	3.69408e-13	0.357151	-1.35733	3.74692e-05	-0.18478	-1.29888
124882090	rs144543032	1.55409e-13	-1.86603	-2.88273e-10	2.22484e-05	-2.00491	-2.88273e-10
124883344	rs80035622	1.39773e-13	-1.97207	-2.88273e-10	2.17051e-05	-2.02963	-2.88273e-10
124884318	rs4936968	6.27382e-14	-1.40079	-1.37232	2.32063e-05	-0.614158	-1.3486
124884797	rs4245060	7.28114e-14	-1.73816	-0.886053	1.57295e-05	-1.6676	-0.684037
124884915	rs11219867	7.90663e-14	-1.17488	-1.36692	2.47447e-05	-0.58555	-1.31302
124885151	rs4341550	6.7841e-14	-1.76636	-0.928554	1.20105e-05	-1.94582	-0.675572
124885440	rs61912664	1.39333e-13	-1.97522	-2.88273e-10	2.38487e-05	-1.93545	-2.88273e-10
124885633	rs34771077	6.31332e-14	-1.39452	-1.37232	2.36799e-05	-0.593958	-1.3486
124885657	rs73022306	2.71302e-13	0.0992514	-1.4081	2.60653e-05	-0.440703	-1.40587
124886521	rs11219868	7.3186e-14	-1.72104	-0.89804	1.5739e-05	-1.65288	-0.698159
124886560	rs141494470	1.30455e-13	-2.04106	-2.88273e-10	2.36094e-05	-1.94553	-2.88273e-10
124887519	rs58690907	6.21654e-14	-1.40996	-1.37232	2.28909e-05	-0.627844	-1.3486
124887581	rs78171912	1.41573e-13	-1.95927	-2.88273e-10	2.18393e-05	-2.02347	-2.88273e-10
124888444	rs76732225	2.47035e-13	-2.29525e-10	-1.40255	4.0956e-05	-2.29525e-10	-1.39468
124889780	rs4491243	1.39168e-13	-1.9764	-2.88273e-10	2.16626e-05	-2.03159	-2.88273e-10
124890396	rs4936969	7.54361e-14	-1.68181	-0.906994	1.57175e-05	-1.64368	-0.708724
124890589	rs78011755	2.01891e-12	-1.62775	2.32598	0.000403074	-1.46786	2.3598
124891095	rs11219869	6.40506e-14	-1.38132	-1.37109	2.39254e-05	-0.585207	-1.34703
124891625	rs12285583	6.442e-14	-1.37264	-1.37402	2.55012e-05	-0.515116	-1.35334
124892057	rs11219870	6.45744e-14	-1.37194	-1.37232	2.4222e-05	-0.571321	-1.3486
124892219	rs4935901	6.34571e-14	-1.39063	-1.37109	2.3597e-05	-0.599028	-1.34703
124892490	rs138280935	1.31248e-13	-2.03499	-2.88273e-10	2.30956e-05	-1.96754	-2.88273e-10
124892931	rs12294564	6.33792e-14	-1.39063	-1.37232	2.35601e-05	-0.599028	-1.3486
124893742	rs117381243	1.38404e-13	-1.98191	-2.88273e-10	2.36487e-05	-1.94387	-2.88273e-10
124893772	rs7926532	6.22418e-14	-1.40996	-1.37109	2.29267e-05	-0.627844	-1.34703
124893823	rs7926447	6.22418e-14	-1.40996	-1.37109	2.29267e-05	-0.627844	-1.34703
124893830	rs7926334	5.66938e-14	-1.49982	-1.3746	1.99236e-05	-0.763759	-1.35151
124894586	rs12291214	2.08164e-13	-0.280358	-1.2934	2.47499e-05	-0.681734	-1.21662
124896218	rs117914115	2.20658e-12	-2.29525e-10	0.787115	0.000372211	-2.29525e-10	0.812283
124896511	rs143616760	5.74713e-13	-0.558214	-2.88273e-10	7.05759e-05	-0.85049	-2.88273e-10
124896729	rs61912674	2.62217e-13	-1.34291	-2.88273e-10	2.27253e-05	-1.9837	-2.88273e-10
124897241	rs11825761	1.41135e-13	-1.96237	-2.88273e-10	2.18056e-05	-2.02501	-2.88273e-10
124897295	rs112327321	1.43977e-13	-1.94243	-2.88273e-10	2.20328e-05	-2.01465	-2.88273e-10
124897525	rs56160757	1.32395e-13	-2.02629	-2.88273e-10	2.19106e-05	-2.02021	-2.88273e-10
124897945	rs73022310	6.67742e-13	-0.408182	-2.88273e-10	0.000100512	-0.496904	-2.88273e-10
124897953	rs73022311	6.61902e-13	-0.416967	-2.88273e-10	9.96568e-05	-0.505447	-2.88273e-10
124898158	rs73022313	5.62547e-13	-0.57961	-2.88273e-10	0.000168495	0.0197282	-2.88273e-10
124898222	rs144350693	1.70273e-13	-1.77468	-2.88273e-10	4.20168e-05	-1.36911	-2.88273e-10
124898525	rs11828896	1.41135e-13	-1.96237	-2.88273e-10	2.18056e-05	-2.02501	-2.88273e-10
124898610	rs9971559	5.62841e-14	-1.50826	-1.37341	1.96971e-05	-0.776722	-1.34999
124898876	rs9971432	6.21654e-14	-1.40996	-1.37232	2.28909e-05	-0.627844	-1.3486
124899065	rs117728791	1.40513e-13	-1.96679	-2.88273e-10	2.23554e-05	-2.00011	-2.88273e-10
124899113	rs11826610	2.99765e-13	-1.20909	-2.88273e-10	2.44356e-05	-1.91114	-2.88273e-10
124899187	rs10790719	6.37674e-14	-1.76636	-0.990479	1.11206e-05	-1.94582	-0.752553
124899606	rs10893314	8.34649e-14	-1.16294	-1.32471	2.63395e-05	-0.57011	-1.266
124899617	rs56755053	2.97151e-13	-1.21784	-2.88273e-10	2.42803e-05	-1.91751	-2.88273e-10
124899749	rs76898367	1.4333e-13	-1.94694	-2.88273e-10	2.19793e-05	-2.01708	-2.88273e-10
124901246	rs4271391	6.22418e-14	-1.40996	-1.37109	2.29267e-05	-0.627844	-1.34703
124901473	rs111979457	1.41135e-13	-1.96237	-2.88273e-10	2.18056e-05	-2.02501	-2.88273e-10
124901561	rs7951936	6.22418e-14	-1.40996	-1.37109	2.29267e-05	-0.627844	-1.34703
124901723	rs4277126	1.30001e-13	-2.04454	-2.88273e-10	2.24895e-05	-1.99413	-2.88273e-10
124901930	rs147382053	3.35333e-14	-1.99054	-1.40901	5.32951e-06	-2.03997	-1.39395
124902142	rs148417772	3.13412e-13	-1.19245	0.0278793	0.000716785	1.41677	0.0508259
124902231	rs114881541	6.80965e-13	-0.388574	-2.88273e-10	0.000102447	-0.477832	-2.88273e-10
124902836	rs4287349	4.08188e-14	-1.79344	-1.40951	6.50243e-06	-1.82588	-1.40913
124902859	rs112627123	1.41135e-13	-1.96237	-2.88273e-10	2.18056e-05	-2.02501	-2.88273e-10
124902950	rs149754201	2.64401e-13	-2.29525e-10	-1.33462	4.18432e-05	-2.29525e-10	-1.37325
124903029	rs4581456	6.45385e-14	-1.82676	-0.918064	1.37178e-05	-1.76668	-0.721805
124903259	rs73620930	2.97151e-13	-1.21784	-2.88273e-10	2.42803e-05	-1.91751	-2.88273e-10
124903474	rs116852440	4.78492e-13	-0.741446	-2.88273e-10	5.28128e-05	-1.14043	-2.88273e-10
124903845	rs140928367	1.36153e-13	-1.99831	-2.88273e-10	2.37019e-05	-1.94162	-2.88273e-10
124903893	rs4936971	6.19512e-14	-1.40996	-1.37577	2.27898e-05	-0.627844	-1.35302
124904119	rs114859528	1.38713e-13	-1.97968	-2.88273e-10	2.16317e-05	-2.03302	-2.88273e-10
124904120	rs4936973	5.61065e-14	-1.48187	-1.40296	1.96653e-05	-0.736325	-1.392
124904297	rs34902542	6.38097e-14	-1.38132	-1.37486	2.40134e-05	-0.585207	-1.34336
124904801	rs11518425	3.26036e-13	0.218457	-1.34354	3.44733e-05	-0.287784	-1.27921
124905367	rs7939293	6.28461e-14	-1.39907	-1.37232	2.20746e-05	-0.664153	-1.3486
124905567	rs113051694	6.57801e-13	-0.423183	-2.88273e-10	0.000191342	0.146882	-2.88273e-10
124906656	rs4561225	6.6826e-14	-1.78059	-0.9294	1.42552e-05	-1.71483	-0.735225
124906967	rs60601301	2.87799e-13	-1.24982	-2.88273e-10	2.39819e-05	-1.92988	-2.88273e-10
124907000	rs12801929	1.46315e-13	-1.92632	-2.88273e-10	2.36623e-05	-1.94329	-2.88273e-10
124907749	rs141905616	4.59326e-13	-2.29525e-10	-0.782325	6.38351e-05	-2.29525e-10	-0.950876
124908067	rs7118548	6.28305e-14	-1.39932	-1.37232	2.29637e-05	-0.624668	-1.3486
124908352	rs7107487	6.27382e-14	-1.40079	-1.37232	2.32063e-05	-0.614158	-1.3486
124909328	rs10790720	8.21926e-14	-1.17464	-1.32838	2.62156e-05	-0.570053	-1.27077
124909582	rs76239813	1.61353e-13	-1.82849	-2.88273e-10	2.75432e-05	-1.79142	-2.88273e-10
124909803	rs4259837	6.28305e-14	-1.39932	-1.37232	2.29637e-05	-0.624668	-1.3486
124910193	rs146169437	2.98125e-13	-2.29525e-10	-1.21457	4.78599e-05	-2.29525e-10	-1.2389
124910335	rs4491235	3.42765e-13	0.270815	-1.34585	3.5302e-05	-0.260769	-1.28247
124910342	rs76541788	2.5035e-13	-2.29525e-10	-1.38922	4.19006e-05	-2.29525e-10	-1.37188
124910710	rs10750293	1.62437e-13	-0.879531	-0.942262	3.4682e-05	-0.811172	-0.749786
124910730	rs12288066	6.21884e-14	-1.4085	-1.37341	2.26212e-05	-0.638305	-1.34999
124910778	rs10893316	1.41982e-13	-1.95638	-2.88273e-10	2.18712e-05	-2.02201	-2.88273e-10
124910797	rs11219874	5.90324e-14	-1.7875	-1.0465	8.80945e-06	-1.96845	-0.962903
124910805	rs10790721	3.41671e-13	0.270815	-1.34905	3.51427e-05	-0.260769	-1.28699
124910860	rs56403202	2.84787e-13	-1.26034	-2.88273e-10	2.38865e-05	-1.93386	-2.88273e-10
124911136	rs15541	3.49984e-14	-1.94674	-1.41005	5.51762e-06	-1.99509	-1.40414
124911845	rs9787899	6.56096e-14	-1.78736	-0.941002	1.39544e-05	-1.7224	-0.748985
124911868	rs11219875	1.43027e-13	-1.94905	-2.88273e-10	2.19547e-05	-2.0182	-2.88273e-10
124911959	rs12787778	6.21144e-14	-1.4085	-1.3746	2.25867e-05	-0.638305	-1.35151
124912871	rs147121415	2.45955e-13	-2.29525e-10	-1.40693	4.12074e-05	-2.29525e-10	-1.38856
124913391	rs113614261	1.77949e-13	-1.73059	-2.88273e-10	2.4436e-05	-1.91112	-2.88273e-10
124913402	rs143321215	2.70539e-13	-2.29525e-10	-1.31167	4.16299e-05	-2.29525e-10	-1.37836
124913409	rs12800237	2.30013e-13	-1.47395	-2.88273e-10	3.84792e-05	-1.45706	-2.88273e-10
124914007	rs60274412	2.76052e-13	-1.2915	-2.88273e-10	2.36127e-05	-1.94539	-2.88273e-10
124914490	rs141689197	2.45933e-13	-2.29525e-10	-1.40703	4.03317e-05	-2.29525e-10	-1.41004
124915118	rs4617604	6.47336e-14	-1.35839	-1.38341	2.44584e-05	-0.549466	-1.36074
124915140	rs4545563	6.20119e-14	-1.4085	-1.37625	2.25387e-05	-0.638305	-1.35364
124915217	rs192333580	1.44333e-13	-1.93996	-2.88273e-10	2.86131e-05	-1.75331	-2.88273e-10
124915617	rs144571427	2.54988e-13	-2.29525e-10	-1.37087	4.381e-05	-2.29525e-10	-1.32732
124915828	rs189987756	7.32851e-13	-0.315142	-2.88273e-10	0.000116683	-0.34772	-2.88273e-10
124916268	rs76175866	1.41781e-13	-1.9578	-2.88273e-10	2.15327e-05	-2.03761	-2.88273e-10
124916597	rs7103312	5.96928e-14	-1.44548	-1.37739	2.12961e-05	-0.693543	-1.35511
124916622	rs7103628	6.02275e-14	-1.43656	-1.37739	2.15828e-05	-0.68017	-1.35511
124917452	rs76126158	3.51343e-14	-1.95993	-1.39298	6.10693e-06	-1.89093	-1.40682
124917497	rs118069031	2.63114e-12	-2.29525e-10	0.963088	0.000430914	-2.29525e-10	0.95873
124917731	rs56081331	2.70197e-13	-1.31293	-2.88273e-10	2.34316e-05	-1.95309	-2.88273e-10
124918388	rs34256606	6.1851e-14	-1.40996	-1.37739	2.27422e-05	-0.627844	-1.35511
124918651	rs117216550	1.29933e-13	-2.04506	-2.88273e-10	2.27478e-05	-1.98271	-2.88273e-10
124918891	rs11823396	2.67482e-13	-1.32303	-2.88273e-10	2.33484e-05	-1.95665	-2.88273e-10
124919716	rs4936974	6.11545e-14	-1.41907	-1.37961	2.23699e-05	-0.641465	-1.358
124920011	rs7116880	1.5004e-13	-0.910075	-0.991109	3.13041e-05	-0.842605	-0.820825
124920188	rs146859877	2.46514e-13	-2.29525e-10	-1.40467	4.21366e-05	-2.29525e-10	-1.36626
124920966	rs4936975	6.10238e-14	-1.41907	-1.38175	2.23071e-05	-0.641465	-1.36081
124921532	rs11825302	1.43977e-13	-1.94243	-2.88273e-10	2.20328e-05	-2.01465	-2.88273e-10
124922219	rs12294094	6.33359e-14	-1.37982	-1.38381	2.32853e-05	-0.595821	-1.36354
124922339	rs11825960	1.44292e-13	-1.94025	-2.88273e-10	2.20591e-05	-2.01345	-2.88273e-10
124922450	rs149984527	1.8059e-13	-1.71586	-2.88273e-10	4.51064e-05	-1.29816	-2.88273e-10
124922565	rs12287399	6.26553e-14	-1.39063	-1.38381	2.32107e-05	-0.599028	-1.36354
124922768	rs11219878	8.15649e-14	-1.12667	-1.38402	2.56401e-05	-0.523311	-1.33971
124923107	rs3802806	6.40845e-14	-1.36707	-1.38481	2.36953e-05	-0.577029	-1.36487
124923264	rs117051325	2.27504e-12	0.817669	-2.88273e-10	0.000133403	-0.213802	-2.88273e-10
124923568	rs61912690	2.19632e-13	-1.52013	-2.88273e-10	4.99749e-05	-1.19566	-2.88273e-10
124923608	rs4265609	6.33721e-14	-1.3764	-1.38666	2.33139e-05	-0.590773	-1.36736
124923759	rs4271392	6.33123e-14	-1.3764	-1.3876	2.32841e-05	-0.590773	-1.36863
124924417	rs74668921	1.46632e-13	-1.92416	-2.88273e-10	2.23641e-05	-1.99972	-2.88273e-10
124924577	rs76464443	6.3507e-14	-1.8154	-0.945531	1.34804e-05	-1.73835	-0.767593
124924717	rs7945081	6.0146e-14	-1.42299	-1.39232	2.15886e-05	-0.659878	-1.37514
124924881	rs73022339	6.69439e-13	-0.405646	-2.88273e-10	0.00010076	-0.494437	-2.88273e-10
124925724	rs11219880	1.44933e-13	-1.93581	-2.88273e-10	2.21134e-05	-2.011	-2.88273e-10
124925782	rs34893985	5.59541e-14	-1.49441	-1.39314	1.9363e-05	-0.76753	-1.37628
124926195	rs11219881	1.4526e-13	-1.93356	-2.88273e-10	2.21413e-05	-2.00973	-2.88273e-10
124927119	rs78787269	1.81822e-12	-1.47515	2.06868	0.000371673	-1.29048	2.10132
124927472	rs11825813	2.88466e-13	-1.24751	-2.88273e-10	2.45255e-05	-1.90747	-2.88273e-10
124927534	rs73022396	6.75336e-13	-0.396874	-2.88273e-10	0.000101623	-0.485906	-2.88273e-10
124928263	rs73022399	7.01696e-13	-0.358585	-2.88273e-10	0.00010548	-0.448659	-2.88273e-10
124928901	rs6590121	1.65469e-13	-0.770471	-1.03283	1.68483e-05	-1.33946	-0.943472
124929447	rs11820228	2.74917e-13	-1.29562	-2.88273e-10	2.47423e-05	-1.89867	-2.88273e-10
124930033	rs6590122	4.62056e-14	-1.97369	-1.1053	7.74456e-06	-2.04351	-1.01668
124931334	rs4078355	8.95162e-14	-1.02423	-1.39344	2.21834e-05	-0.646948	-1.36089
124931536	rs144298098	2.50729e-13	-2.29525e-10	-1.38771	4.06977e-05	-2.29525e-10	-1.40101
124931559	rs7936890	3.33877e-14	-2.00298	-1.40092	5.72929e-06	-1.95146	-1.41013
124932019	rs7952332	1.64183e-13	-0.612107	-1.199	2.24928e-05	-0.923091	-1.07089
124932650	rs80263821	3.03665e-13	-1.19616	-2.88273e-10	4.34105e-05	-1.33648	-2.88273e-10
124932729	rs139503996	1.44794e-13	-1.93677	-2.88273e-10	3.77107e-05	-1.47723	-2.88273e-10
124933200	rs73625329	1.42549e-13	-1.9524	-2.88273e-10	2.57637e-05	-1.85821	-2.88273e-10
124933351	rs12791554	4.51914e-14	-1.712	-1.38918	6.24945e-06	-1.9114	-1.36329
124933582	rs11820425	1.20019e-13	-0.72984	-1.3946	3.68494e-05	-0.135201	-1.36514
124934375	rs73022402	8.70977e-13	-0.142469	-2.88273e-10	0.000130186	-0.238217	-2.88273e-10
124935012	rs151215252	1.40241e-13	-1.96872	-2.88273e-10	2.13728e-05	-2.04506	-2.88273e-10
124935063	rs7128218	2.77046e-13	-1.2879	-2.88273e-10	2.46781e-05	-1.90126	-2.88273e-10
124935176	rs6590123	2.77046e-13	-1.2879	-2.88273e-10	2.46781e-05	-1.90126	-2.88273e-10
124935333	rs7924354	1.04469e-13	-1.3449	-0.918297	2.2946e-05	-1.19798	-0.776052
124935357	rs6590124	2.81718e-13	0.138668	-1.40985	2.64825e-05	-0.435511	-1.39518
124935827	rs78046052	1.69565e-13	-1.77885	-2.88273e-10	2.45311e-05	-1.90724	-2.88273e-10
124936482	rs11219886	1.39228e-13	-1.97598	-2.88273e-10	2.16461e-05	-2.03235	-2.88273e-10
124937124	rs12293971	9.6751e-14	-0.945974	-1.39397	2.34664e-05	-0.589808	-1.3618
124937939	rs11824248	2.92144e-13	-1.23484	-2.88273e-10	2.52683e-05	-1.87763	-2.88273e-10
124938035	rs11824271	2.92144e-13	-1.23484	-2.88273e-10	2.52683e-05	-1.87763	-2.88273e-10
124938527	rs35705578	2.71202e-13	-1.30922	-2.88273e-10	3.93708e-05	-1.43416	-2.88273e-10
124938538	rs36062969	1.00473e-13	-0.90592	-1.39628	2.45328e-05	-0.543773	-1.36339
124939234	rs4935903	7.48792e-14	-1.2041	-1.3921	1.83606e-05	-0.838361	-1.35861
124939384	rs73024303	8.68314e-13	-0.145532	-2.88273e-10	0.000140667	-0.160782	-2.88273e-10
124939412	rs55744924	1.31354e-13	-2.03419	-2.88273e-10	2.2937e-05	-1.97443	-2.88273e-10
124939729	rs118040900	7.92398e-12	2.06556	-2.88273e-10	0.00230305	2.63481	-2.88273e-10
124939880	rs117426539	2.56562e-13	-2.29525e-10	-1.36472	4.23854e-05	-2.29525e-10	-1.36037
124940011	rs12798119	1.30654e-13	-2.03953	-2.88273e-10	2.17933e-05	-2.02558	-2.88273e-10
124940141	rs3924406	8.05676e-14	-1.11334	-1.40965	1.88781e-05	-0.774999	-1.39418
124940325	rs58206650	6.81655e-14	-1.28062	-1.40953	1.74024e-05	-0.857046	-1.39352
124940326	rs75743586	6.37689e-14	-1.36684	-1.38998	1.6194e-05	-0.965174	-1.35736
124940330	rs34906270	6.43787e-14	-1.35647	-1.39083	1.63845e-05	-0.9521	-1.35875
124941046	rs73024304	9.13306e-13	-0.095014	-2.88273e-10	0.000147926	-0.110466	-2.88273e-10
124941309	rs12289616	7.12849e-14	-1.23555	-1.40985	1.70604e-05	-0.861605	-1.40881
124941402	rs117367077	1.38225e-13	-1.9832	-2.88273e-10	2.13982e-05	-2.04387	-2.88273e-10
124941520	rs12276686	6.5268e-14	-1.32346	-1.41012	1.90898e-05	-0.747933	-1.41009
124941849	rs78793716	1.39797e-13	-1.9719	-2.88273e-10	2.16847e-05	-2.03057	-2.88273e-10
124942269	rs73024305	6.58404e-13	-0.422266	-2.88273e-10	0.000127242	-0.26109	-2.88273e-10
124942698	rs11219888	6.58896e-14	-1.31467	-1.40944	1.82805e-05	-0.793902	-1.40744
124943386	rs143284521	4.67648e-13	-0.76437	-2.88273e-10	4.92925e-05	-1.20941	-2.88273e-10
124943393	rs75775903	1.36941e-13	-1.99253	-2.88273e-10	2.15068e-05	-2.03881	-2.88273e-10
124943647	rs12287383	7.49416e-14	-1.18781	-1.40757	1.8184e-05	-0.818852	-1.38779
124943831	rs12280621	7.10711e-14	-1.23847	-1.40993	1.61862e-05	-0.914935	-1.40809
124944172	rs7935932	1.30287e-13	-2.04235	-2.88273e-10	2.23707e-05	-1.99943	-2.88273e-10
124944301	rs78959084	2.45734e-13	-2.29525e-10	-1.40784	4.0388e-05	-2.29525e-10	-1.40865
124944478	rs73024307	6.9264e-13	-0.371574	-2.88273e-10	0.000112313	-0.385887	-2.88273e-10
124944948	rs146033183	1.301e-13	-2.04378	-2.88273e-10	2.65147e-05	-1.82948	-2.88273e-10
124945085	rs7939765	4.19992e-14	-1.78053	-1.39391	1.39138e-05	-1.1059	-1.36839
124945152	rs113203115	1.42967e-13	-1.94947	-2.88273e-10	2.19236e-05	-2.01962	-2.88273e-10
124945546	rs7943255	3.48638e-14	-2.00413	-1.3565	5.34781e-06	-2.04029	-1.3902
124945739	rs73625341	4.4705e-14	-1.71998	-1.39202	1.07526e-05	-1.32318	-1.40885
124946234	rs7108269	5.01254e-14	-1.60931	-1.38825	1.7859e-05	-0.814874	-1.4098
124946758	rs61912691	1.01935e-13	-1.65107	-0.636677	1.18997e-05	-2.00403	-0.626637
124946809	rs61912692	5.07756e-14	-1.59112	-1.39355	1.76503e-05	-0.828327	-1.4081
124946817	rs12276292	7.30913e-14	-1.62673	-0.993647	1.97011e-05	-1.23286	-0.89364
124946823	rs12276295	7.13113e-14	-1.64499	-1.00004	1.90683e-05	-1.25839	-0.900759
124946930	rs7103889	4.49471e-14	-1.90314	-1.20346	7.94756e-06	-1.909	-1.12531
124947016	rs12276396	7.62988e-14	-1.61744	-0.959985	2.07181e-05	-1.21994	-0.856229
124947051	rs12289510	5.99503e-14	-1.81692	-1.00164	1.1859e-05	-1.59079	-1.0433
124947112	rs61912693	1.1189e-13	-1.65107	-0.5435	1.30694e-05	-2.00403	-0.532875
124947149	rs12276567	7.75801e-14	-1.60805	-0.952722	2.13523e-05	-1.20692	-0.8391
124947396	rs55752830	5.96599e-14	-1.95464	-0.868786	1.21389e-05	-1.86117	-0.749601
124947476	rs77657184	2.08149e-13	-1.57383	-2.88273e-10	2.58899e-05	-1.85333	-2.88273e-10
124947658	rs56350429	6.17722e-14	-2.00644	-0.782188	1.22243e-05	-1.92591	-0.677835
124947832	rs76405540	1.83866e-13	-1.69788	-2.88273e-10	4.48581e-05	-1.30368	-2.88273e-10
124948039	rs4074186	1.71135e-13	-0.971471	-0.798163	4.62067e-05	-0.640679	-0.633376
124948066	rs4074187	1.61476e-13	-1.05104	-0.776691	4.20593e-05	-0.757523	-0.610574
124948460	rs7949048	5.81959e-14	-1.45645	-1.39182	9.59636e-06	-1.46483	-1.38097
124948540	rs73024313	3.31611e-14	-2.04042	-1.37029	5.95661e-06	-1.98741	-1.33527
124948628	rs4477450	5.87773e-14	-1.44192	-1.39641	9.74121e-06	-1.44492	-1.38589
124948732	rs7949385	4.9236e-14	-1.60542	-1.41004	1.635e-05	-0.930089	-1.38286
124948795	rs118138358	2.47348e-13	-2.29525e-10	-1.40129	4.11154e-05	-2.29525e-10	-1.3908
124948928	rs117802483	2.54882e-13	-1.37128	-2.88273e-10	5.5876e-05	-1.08404	-2.88273e-10
124949044	rs33932952	5.15158e-14	-1.56177	-1.40843	1.74814e-05	-0.849975	-1.39607
124949501	rs73024314	1.47802e-13	-1.91621	-2.88273e-10	2.18373e-05	-2.02356	-2.88273e-10
124949665	rs55889403	4.74849e-14	-1.6683	-1.38338	1.69302e-05	-0.868114	-1.40997
124949690	rs56367722	1.49008e-13	-1.90809	-2.88273e-10	3.37569e-05	-1.58799	-2.88273e-10
124949967	rs10893317	3.73538e-14	-1.88162	-1.41003	6.93546e-06	-1.76219	-1.40834
124949992	rs7938473	3.36725e-14	-1.99005	-1.40535	5.71599e-06	-1.9538	-1.41012
124950117	rs78263502	1.62161e-13	-1.82349	-2.88273e-10	3.66527e-05	-1.50569	-2.88273e-10
124950159	rs7938776	4.10567e-14	-1.78951	-1.40762	1.00483e-05	-1.40778	-1.392
124950370	rs75936200	1.31415e-13	-2.03372	-2.88273e-10	2.22841e-05	-2.00331	-2.88273e-10
124950488	rs112513477	3.65848e-13	-1.00987	-2.88273e-10	4.16052e-05	-1.37895	-2.88273e-10
124950806	rs11219890	3.40251e-14	-1.98054	-1.40445	5.29203e-06	-2.0309	-1.41008
124950924	rs4614465	3.92811e-14	-2.03511	-1.20623	7.56244e-06	-1.88503	-1.19896
124951272	rs188584480	5.71518e-13	-2.29525e-10	-0.56379	0.000129046	-2.29525e-10	-0.247014
124951311	rs75801851	3.44869e-14	-1.96656	-1.40495	5.26308e-06	-2.03644	-1.41002
124951467	rs4396301	4.16453e-14	-2.04459	-1.1383	7.21387e-06	-2.00771	-1.12346
124951517	rs80234991	1.63442e-13	-1.81563	-2.88273e-10	3.62741e-05	-1.51607	-2.88273e-10
124951522	rs78952857	1.63442e-13	-1.81563	-2.88273e-10	3.62741e-05	-1.51607	-2.88273e-10
124951540	rs116267462	1.71206e-13	-1.76922	-2.88273e-10	3.88795e-05	-1.44671	-2.88273e-10
124952026	rs112934278	1.32495e-13	-2.02554	-2.88273e-10	2.20077e-05	-2.01579	-2.88273e-10
124952385	rs7950127	9.07554e-14	-1.72672	-0.6772	1.79116e-05	-1.75268	-0.46905
124952642	rs10750294	1.0365e-13	-1.68956	-0.581504	2.07143e-05	-1.70997	-0.366387
124952946	rs61912696	3.51977e-14	-1.96656	-1.38454	5.29419e-06	-2.03644	-1.40413
124953079	rs11605560	3.34488e-14	-2.00501	-1.39706	5.34055e-06	-2.04495	-1.3869
124953118	rs7950682	5.77888e-14	-1.47709	-1.3782	9.5529e-06	-1.4908	-1.35953
124953197	rs10437702	9.11809e-14	-1.9852	-0.414042	1.65186e-05	-2.0161	-0.28659
124953354	rs11219892	3.38696e-14	-2.04165	-1.34792	6.47198e-06	-1.92204	-1.31765
124953662	rs117979535	8.68274e-13	-0.145577	-2.88273e-10	0.000341726	0.726832	-2.88273e-10
124953917	rs11219893	5.83207e-14	-1.43604	-1.41009	9.28e-06	-1.47012	-1.4092
124954282	rs948270	6.16103e-14	-1.44137	-1.34989	8.6833e-06	-1.60119	-1.34458
124954369	rs948269	5.11156e-14	-1.57015	-1.40784	6.5749e-06	-1.8139	-1.41002
124954652	rs4936976	1.05182e-13	-1.70676	-0.549632	2.11247e-05	-1.73156	-0.325178
124954830	rs75705739	2.80327e-13	-2.29525e-10	-1.27613	5.06697e-05	-2.29525e-10	-1.18185
124954849	rs144576745	1.30005e-13	-2.04451	-2.88273e-10	2.20243e-05	-2.01503	-2.88273e-10
124955032	rs948268	5.5433e-14	-1.53835	-1.35856	8.19356e-06	-1.65018	-1.35365
124955162	rs7930616	3.44435e-14	-1.96831	-1.40446	6.79827e-06	-1.85605	-1.33446
124955274	rs3824925	3.80019e-14	-1.86816	-1.40629	1.2117e-05	-1.21944	-1.39313
124955399	rs3802807	4.72158e-14	-1.66843	-1.38893	9.60807e-06	-1.4372	-1.40738
124955775	rs34947287	3.13928e-13	-1.16292	-2.88273e-10	7.17339e-05	-0.834215	-2.88273e-10
124955977	rs3808995	5.9312e-14	-1.43678	-1.39249	1.02517e-05	-1.3928	-1.38693
124956217	rs138564798	3.87657e-13	-0.951964	-2.88273e-10	6.87083e-05	-0.877309	-2.88273e-10
124956298	rs3808996	5.56646e-14	-1.80212	-1.09062	1.01822e-05	-1.77382	-1.01271
124956316	rs74932866	1.32741e-13	-2.02369	-2.88273e-10	2.196e-05	-2.01796	-2.88273e-10
124956385	rs7102170	3.78614e-14	-1.87	-1.40815	1.19999e-05	-1.26375	-1.35853
124956689	rs150585552	2.45574e-13	-2.29525e-10	-1.40849	4.06045e-05	-2.29525e-10	-1.4033
124957183	rs6590125	7.52464e-14	-1.32559	-1.26573	1.50482e-05	-1.13233	-1.2636
124957211	rs78868887	6.17693e-13	0.536022	-1.02211	0.000149061	0.795819	-0.898643
124957275	rs12418284	7.41912e-14	-1.72717	-0.878272	1.35201e-05	-1.73327	-0.769733
124957385	rs144699668	1.45608e-13	-1.93117	-2.88273e-10	2.7431e-05	-1.7955	-2.88273e-10
124957465	rs6590126	1.61767e-13	-1.32864	-0.497282	3.01742e-05	-1.37622	-0.323975
124957564	rs7944192	3.33068e-14	-2.02954	-1.37678	7.08289e-06	-1.85052	-1.29898
124957670	rs6590127	3.92432e-14	-1.87342	-1.36888	1.56424e-05	-1.09089	-1.2663
124957756	rs6590128	8.84989e-14	-1.94281	-0.486288	2.08013e-05	-1.82664	-0.245525
124957803	rs7929462	7.28166e-14	-1.62892	-0.99522	2.62263e-05	-1.02997	-0.810446
124958100	rs146696496	2.46198e-13	-1.40595	-2.88273e-10	2.73981e-05	-1.79671	-2.88273e-10
124958122	rs3802808	3.31338e-13	-1.86237	0.753428	7.30154e-05	-1.77854	0.962033
124958326	rs7110840	2.61044e-13	-1.8661	0.518701	6.3954e-05	-1.80131	0.852298
124958397	rs3802809	1.44996e-13	-1.82271	-0.112676	2.9713e-05	-1.73103	0.0154392
124958459	rs3824926	1.37098e-13	-1.98905	-0.00233972	2.61971e-05	-1.97251	0.130986
124958576	rs10750295	1.34969e-13	-1.99035	-0.0166948	2.61376e-05	-1.97084	0.127033
124958709	rs4936977	1.35773e-13	-2.01412	0.0130261	2.59236e-05	-1.99909	0.147061
124958710	rs73024339	5.79871e-14	-2.03683	-0.815034	1.01986e-05	-1.99534	-0.789588
124958844	rs7111168	1.26836e-13	-2.01169	-0.0574953	2.41503e-05	-1.99613	0.0732521
124958914	rs4936978	1.33147e-13	-1.97695	-0.0436776	2.50794e-05	-1.95916	0.0740253
124958973	rs7111308	1.94765e-13	-2.009	0.368704	3.79748e-05	-1.99288	0.522622
124959175	rs6590129	1.96019e-13	-2.01169	0.37782	3.82128e-05	-1.99613	0.532124
124959392	rs7937112	1.9424e-13	-2.01169	0.368704	3.78514e-05	-1.99613	0.522622
124959422	rs7936882	1.85987e-13	-2.01169	0.325282	3.6176e-05	-1.99613	0.47735
124959460	rs111795737	1.78781e-12	0.576662	-2.88273e-10	5.37071e-05	-1.12363	-2.88273e-10
124959658	rs4936979	2.90618e-13	-1.24008	-2.88273e-10	5.86069e-05	-1.03633	-2.88273e-10
124959832	rs10893318	3.93625e-14	-2.01638	-1.22289	7.51663e-06	-1.83866	-1.2514
124959908	rs10790722	4.1133e-14	-2.045	-1.15027	8.38218e-06	-1.8277	-1.15337
124960177	rs7116245	3.64095e-14	-2.01439	-1.30287	1.07291e-05	-1.41257	-1.32165
124960274	rs7116152	3.65673e-14	-2.00676	-1.30617	1.10574e-05	-1.37943	-1.32464
124960420	rs7119150	3.65365e-14	-2.0087	-1.30508	1.09785e-05	-1.38759	-1.32365
124960455	rs12786053	2.62349e-13	0.051943	-1.39435	5.34373e-05	0.242658	-1.37133
124960520	rs7119377	3.70373e-14	-2.00064	-1.29951	1.14035e-05	-1.35466	-1.3186
124960575	rs12146425	3.67672e-14	-2.00461	-1.30287	9.98967e-06	-1.48398	-1.32165
124960596	rs10893319	1.79005e-13	-2.04323	0.318562	4.09914e-05	-1.89993	0.506108
124960605	rs12146636	3.6528e-14	-2.01337	-1.30064	1.00952e-05	-1.4755	-1.31962
124960687	rs12146637	3.70516e-14	-2.00608	-1.2937	1.13467e-05	-1.36495	-1.3133
124960689	rs12146563	3.70945e-14	-2.00608	-1.29254	1.13587e-05	-1.36495	-1.31224
124960838	rs7928268	1.49247e-13	-2.01219	0.105707	3.21281e-05	-1.98281	0.345358
124960844	rs7941760	1.8066e-13	-2.04463	0.329158	4.14544e-05	-1.91695	0.534364
124960953	rs12146642	3.75564e-14	-1.9985	-1.28774	1.16234e-05	-1.3463	-1.30786
124961985	rs10790723	2.16403e-13	-2.03285	0.497905	4.12998e-05	-1.96654	0.580221
124962237	rs148649329	1.30049e-13	-2.04417	-2.88273e-10	2.5352e-05	-1.87432	-2.88273e-10
124962245	rs10893320	3.52244e-13	-1.04776	-2.88273e-10	5.28276e-05	-1.14014	-2.88273e-10
124962672	rs10893321	9.80194e-14	-2.0424	-0.284517	1.9372e-05	-1.96175	-0.181596
124962804	rs11219895	2.68246e-13	-2.29525e-10	-1.32018	4.33192e-05	-2.29525e-10	-1.33858
124963623	rs6590132	1.71159e-13	-1.99956	0.23007	3.6118e-05	-1.97197	0.451586
124964172	rs2155662	6.04455e-14	-1.46921	-1.34113	1.51092e-05	-1.20356	-1.18832
124964757	rs1048592	8.67586e-14	-1.9438	-0.505153	2.29311e-05	-1.64924	-0.325441
124965015	rs4245061	1.58995e-13	-2.01395	0.170738	3.2896e-05	-1.99057	0.376742
124965133	rs4935904	1.47718e-13	-1.35512	-0.56166	0.000144699	0.385826	-0.518348
124965225	rs117517512	1.39046e-13	-1.97728	-2.88273e-10	2.13958e-05	-2.04399	-2.88273e-10
124965370	rs11219897	5.77676e-14	-1.52527	-1.33039	1.30269e-05	-1.29518	-1.24498
124965386	rs10790724	1.58059e-13	-2.01134	0.162229	3.27118e-05	-1.98714	0.367695
124965404	rs11219898	3.30233e-14	-2.03732	-1.37756	5.69286e-06	-2.01029	-1.35767
124965758	rs73615727	4.57661e-14	-1.92956	-1.15898	6.73441e-06	-2.04494	-1.15501
124966411	rs73615728	5.81916e-14	-1.51012	-1.33823	1.34324e-05	-1.25316	-1.25635
124966473	rs7108003	1.58554e-13	-2.03296	0.18697	3.28554e-05	-2.00906	0.393998
124967083	rs61910972	1.858e-13	-1.68741	-2.88273e-10	3.13743e-05	-1.66119	-2.88273e-10
124967155	rs7030	5.49985e-14	-1.51975	-1.38503	1.56389e-05	-0.958264	-1.39915
124967487	rs1043821	9.2469e-14	-1.92705	-0.458162	2.51587e-05	-1.60793	-0.274052
124967678	rs3737350	9.2469e-14	-1.92705	-0.458162	2.51587e-05	-1.60793	-0.274052
124967774	rs2186888	3.45138e-14	-2.00704	-1.36368	6.97324e-06	-1.78757	-1.37753
124967829	rs7948603	4.59313e-14	-1.92298	-1.16196	6.71631e-06	-2.04463	-1.15801
124967954	rs2276084	9.10604e-14	-1.935	-0.46556	2.42353e-05	-1.63723	-0.282135
124968004	rs2276085	2.60046e-13	-1.95794	0.606715	5.06385e-05	-1.97548	0.793018
124968115	rs11219900	4.60728e-14	-2.0449	-1.03696	9.75172e-06	-1.96056	-0.869174
124968179	rs2276086	8.74184e-14	-1.92705	-0.514329	2.36362e-05	-1.60793	-0.336473
124968333	rs2276087	9.31583e-14	-1.92705	-0.450734	2.53636e-05	-1.60793	-0.265939
124968565	rs10893322	3.43325e-14	-2.0042	-1.37179	6.97733e-06	-1.78026	-1.38426
124968769	rs7117100	1.12052e-13	-2.00142	-0.191702	2.95447e-05	-1.7467	0.0254242
124969668	rs11219901	3.65612e-14	-1.99082	-1.32228	7.69058e-06	-1.72561	-1.34158
124970561	rs7931620	1.98367e-13	-2.03845	0.41648	4.0593e-05	-2.01913	0.615544
124970702	rs7931744	2.69434e-13	-1.92248	0.606715	5.22859e-05	-1.94347	0.793018
124970976	rs12794619	2.26022e-13	-0.127281	-1.36417	4.51564e-05	0.0552837	-1.35233
124972208	rs14065	1.79772e-13	-2.0068	0.286405	3.66991e-05	-1.98289	0.478464
124972377	rs2155663	2.13372e-13	-1.94194	0.392891	4.20656e-05	-1.95043	0.582478
124972518	rs2155664	2.60678e-13	-2.01817	0.669372	5.5962e-05	-1.99853	0.916028
124972522	rs2155665	2.46534e-13	-1.92389	0.5193	4.77399e-05	-1.94125	0.699841
124972647	rs117345804	1.30184e-13	-2.04313	-2.88273e-10	2.13824e-05	-2.04461	-2.88273e-10
124972691	rs2155666	2.43084e-13	-1.92023	0.501551	4.82374e-05	-1.92767	0.696625
124972832	rs7118508	1.17579e-13	-1.97726	-0.167717	3.11639e-05	-1.72496	0.0570449
124973037	rs7118772	1.18858e-13	-1.97568	-0.158472	2.89031e-05	-1.75186	0.00862534
124973160	rs80222843	4.15703e-13	-2.29525e-10	-0.882113	7.45735e-05	-2.29525e-10	-0.795393
124974146	rs2186890	3.7052e-14	-1.92262	-1.37715	6.04731e-06	-1.94228	-1.36529
124974561	rs148615253	3.01289e-13	-2.29525e-10	-1.20402	5.40088e-05	-2.29525e-10	-1.11803
124974588	rs56348411	1.36617e-13	-2.01547	0.0205621	3.50189e-05	-1.98072	0.429428
124974940	rs10893325	4.08735e-14	-1.96657	-1.23504	6.91036e-06	-2.01521	-1.15895
124974971	rs117102510	1.88583e-13	-1.67255	-2.88273e-10	2.92091e-05	-1.7327	-2.88273e-10
124975219	rs10893326	3.34502e-14	-2.03298	-1.36905	5.53748e-06	-2.0298	-1.36584
124975392	rs10893327	3.34257e-14	-2.03361	-1.36916	5.52124e-06	-2.03128	-1.3673
124975541	rs77657208	5.0468e-13	-2.29525e-10	-0.68816	7.56895e-05	-2.29525e-10	-0.78054
124975953	rs6590133	4.91539e-14	-1.86051	-1.15662	7.61008e-06	-1.92861	-1.14909
124976076	rs7952300	4.9826e-14	-1.86051	-1.14304	7.71566e-06	-1.92861	-1.13531
124976205	rs12574705	7.19615e-14	-1.30033	-1.33563	1.23767e-05	-1.31063	-1.28074
124976388	rs76658888	1.19684e-13	-2.04067	-0.0865548	0.000113304	-0.675406	0.298304
124976515	rs7128296	6.05719e-14	-1.4284	-1.37985	1.03335e-05	-1.43395	-1.33784
124976695	rs11219903	4.50628e-14	-2.00811	-1.09592	8.50274e-06	-1.99174	-0.97505
124976746	rs7112560	5.24107e-14	-1.67557	-1.2774	8.45353e-06	-1.7378	-1.23479
124977022	rs539144809	4.06843e-13	-2.29525e-10	-0.903657	7.60684e-05	-2.29525e-10	-0.775546
124977280	rs7129315	5.83659e-14	-1.4655	-1.37985	9.95883e-06	-1.47088	-1.33784
124977303	rs74620205	9.9869e-13	-2.29525e-10	-0.00564035	0.000181057	-2.29525e-10	0.0916329
124978437	rs117401672	1.84599e-13	-1.6939	-2.88273e-10	2.79422e-05	-1.77704	-2.88273e-10
124978678	rs117675285	1.94246e-13	-1.64296	-2.88273e-10	3.00129e-05	-1.70555	-2.88273e-10
124978715	rs2186889	3.72522e-13	-0.99179	-2.88273e-10	5.20814e-05	-1.15437	-2.88273e-10
124978906	rs7121284	1.76963e-13	-1.85671	0.120561	4.7838e-05	-1.78761	0.548253
124979238	rs7121692	4.13701e-14	-1.7853	-1.40422	6.69654e-06	-1.80092	-1.40467
124979322	rs7110691	5.97096e-14	-1.81896	-1.00363	9.18762e-06	-1.90518	-0.984144
124979349	rs7110698	1.27421e-13	-2.04407	-0.0205197	2.90919e-05	-1.98027	0.243552
124979478	rs7110831	4.22598e-14	-1.81705	-1.3512	8.13848e-06	-1.69283	-1.31775
124979781	rs7125728	4.21844e-14	-1.81705	-1.35299	8.12027e-06	-1.69283	-1.31999
124979908	rs7125540	5.69149e-14	-1.85014	-1.02039	8.8147e-06	-1.92945	-1.0013
124980044	rs7111592	4.17877e-14	-1.82474	-1.35475	8.02514e-06	-1.7024	-1.3222
124980094	rs192732963	1.86895e-13	-1.68154	-2.88273e-10	3.17736e-05	-1.64854	-2.88273e-10
124980244	rs79656914	1.44064e-12	0.360757	-2.88273e-10	0.0266642	5.0839	-2.88273e-10
124980520	rs1320671	4.16444e-14	-1.82474	-1.35818	7.99036e-06	-1.7024	-1.32654
124981400	rs11219905	3.33271e-14	-2.0421	-1.36362	5.60068e-06	-2.04395	-1.34034
124981705	rs3802810	6.32632e-14	-1.77304	-0.991742	9.60208e-06	-1.86761	-0.977586
124982023	rs10893329	1.29225e-13	-1.75013	-0.300405	2.17848e-05	-1.92229	-0.10367
124982148	rs73012301	1.3481e-13	-2.00822	-2.88273e-10	2.19126e-05	-2.02012	-2.88273e-10
124982194	rs186754233	5.00919e-13	-2.29525e-10	-0.69564	7.22458e-05	-2.29525e-10	-0.827105
124982199	rs11219906	3.45586e-14	-2.03379	-1.33563	5.80625e-06	-2.04144	-1.3068
124982246	rs147117660	3.86424e-13	-2.29525e-10	-0.95515	6.02357e-05	-2.29525e-10	-1.00891
124982263	rs79406158	6.41968e-14	-1.79413	-0.955999	9.79304e-06	-1.88425	-0.941255
124982566	rs10893330	3.4499e-14	-2.03344	-1.33772	5.77531e-06	-2.04433	-1.30926
124983028	rs150319935	1.30036e-13	-2.04427	-2.88273e-10	2.34681e-05	-1.95154	-2.88273e-10
124983119	rs137893250	1.50422e-13	-1.89864	-2.88273e-10	3.48585e-05	-1.55588	-2.88273e-10
124983447	rs78589765	1.61663e-12	0.476012	-2.88273e-10	0.0431349	5.56491	-2.88273e-10
124983631	rs920485	6.42318e-14	-1.78033	-0.969253	9.71219e-06	-1.87317	-0.960628
124983982	rs920486	6.50006e-14	-1.79137	-0.946319	9.95169e-06	-1.87196	-0.937474
124984488	rs669949	3.35495e-14	-2.03584	-1.36322	5.6114e-06	-2.0444	-1.33798
124984629	rs75894532	2.66304e-13	-1.32745	-2.88273e-10	2.96518e-05	-1.71765	-2.88273e-10
124984855	rs663734	4.4699e-14	-1.70923	-1.4029	6.98706e-06	-1.762	-1.40112
124985878	rs76011280	1.11605e-13	-2.03186	-0.165257	0.000116355	-0.559257	0.208724
124985895	rs55930532	5.29455e-13	-0.640236	-2.88273e-10	4.48702e-05	-1.3034	-2.88273e-10
124985904	rs12576180	4.1663e-14	-1.98115	-1.20132	8.82868e-06	-1.71819	-1.21099
124985993	rs12576211	4.13775e-14	-1.95168	-1.23767	8.96641e-06	-1.64745	-1.26624
124986092	rs606567	3.30815e-14	-2.04436	-1.36875	5.65993e-06	-2.02889	-1.34488
124986355	rs649457	2.6059e-13	-0.101347	-1.24779	3.08563e-05	-0.554601	-1.12324
124986629	rs11219908	2.49529e-13	-2.29525e-10	-1.39251	4.08601e-05	-2.29525e-10	-1.39702
124986933	rs950133	1.32682e-12	1.25301	-0.974549	9.26871e-05	0.415482	-0.993431
124987384	rs74882341	2.31169e-13	-0.196562	-1.27237	1.21465e-05	-1.28296	-1.32718
124987569	rs57050461	3.8183e-13	-0.96711	-2.88273e-10	0.000128601	-0.250466	-2.88273e-10
124987715	rs76059720	1.2364e-12	0.657321	-0.449449	0.0207077	4.88269	-0.0516073
124988146	rs186931046	6.23683e-13	-0.476443	-2.88273e-10	4.94665e-05	-1.20588	-2.88273e-10
124988323	rs75363050	1.30499e-12	0.726929	-0.465062	0.0232243	4.99387	-0.0481002
124988385	rs609192	5.496e-14	-1.57873	-1.32674	9.392e-06	-1.52681	-1.34051
124988456	rs608777	4.60314e-14	-1.92474	-1.15802	7.46992e-06	-1.9851	-1.11119
124988516	rs608393	5.12612e-14	-1.65124	-1.32391	6.89969e-06	-1.90993	-1.26577
124988783	rs607413	4.48723e-14	-1.92069	-1.18758	7.25355e-06	-1.98223	-1.14346
124989294	rs113038522	5.41225e-13	-0.61825	-2.88273e-10	9.56297e-05	-0.546695	-2.88273e-10
124989302	rs79076233	2.51099e-13	-0.427208	-0.959031	0.000525512	1.92147	-0.764278
124989362	rs594363	4.44498e-14	-1.93093	-1.1868	6.86274e-06	-2.02948	-1.15159
124989591	rs597382	6.09257e-14	-1.55643	-1.246	1.46569e-05	-1.1746	-1.24767
124990031	rs599523	4.25214e-14	-1.85967	-1.30241	6.44177e-06	-1.96422	-1.28015
124990170	rs688373	6.43265e-14	-1.55679	-1.19132	1.5169e-05	-1.19431	-1.19362
124990367	rs56410627	2.90541e-13	-1.24034	-2.88273e-10	2.91599e-05	-1.73438	-2.88273e-10
124990622	rs7119367	3.09748e-13	-1.17633	-2.88273e-10	3.05625e-05	-1.68741	-2.88273e-10
124990643	rs7119664	3.13323e-13	-1.16485	-2.88273e-10	3.07888e-05	-1.68003	-2.88273e-10
124990914	rs75418063	4.41303e-13	0.0931562	-0.915509	0.00158759	2.9752	-0.7124
124991351	rs34756886	1.37122e-13	-1.4626	-0.528614	9.95088e-05	-0.126547	-0.380385
124991376	rs11606891	2.87369e-13	-1.25132	-2.88273e-10	2.89621e-05	-1.74119	-2.88273e-10
124992200	rs687459	4.06244e-14	-1.86925	-1.33846	6.15061e-06	-1.97051	-1.32012
124992464	rs4935905	1.85522e-13	-1.23611	-0.452802	0.000166059	0.303737	-0.298573
124992835	rs582240	5.3387e-14	-1.52439	-1.41013	7.13673e-06	-1.73337	-1.40856
124992836	rs659415	4.70607e-14	-2.03693	-1.02371	9.37852e-06	-1.85402	-1.01474
124992877	rs659472	6.05861e-14	-1.39817	-1.40985	7.86164e-06	-1.63568	-1.40951
124992993	rs71474132	2.46441e-13	-1.40496	-2.88273e-10	4.89013e-05	-1.21737	-2.88273e-10
124993187	rs10893331	4.85756e-14	-2.03554	-0.993421	9.60835e-06	-1.86044	-0.984102
124993453	rs2439471	6.73607e-14	-1.5762	-1.12582	1.60326e-05	-1.20918	-1.12338
124994028	rs74452094	2.45927e-12	1.69678	-0.801248	8.44518e-05	0.141173	-0.812171
124994105	rs59462019	2.03897e-13	-1.21053	-0.383943	0.000186774	0.347187	-0.224467
124995104	rs10893332	3.97848e-14	-1.87395	-1.35465	6.02093e-06	-1.97356	-1.33838
124995196	rs4936981	3.73098e-13	-0.130408	-0.859836	0.00119055	2.62935	-0.654356
124995413	rs185747053	1.68763e-13	-1.78359	-2.88273e-10	7.61212e-05	-0.774852	-2.88273e-10
124995537	rs627090	3.86799e-14	-1.87643	-1.38033	5.8838e-06	-1.96708	-1.36789
124995628	rs626644	4.81483e-14	-2.04049	-0.997312	9.76453e-06	-1.84039	-0.988036
124996368	rs4935906	1.4752e-13	-1.49435	-0.423772	9.54703e-05	-0.264025	-0.284339
124996974	rs71474133	2.44604e-13	-1.41244	-2.88273e-10	4.8487e-05	-1.22588	-2.88273e-10
124997023	rs61910986	1.42824e-13	-1.95047	-2.88273e-10	4.28554e-05	-1.34935	-2.88273e-10
124997311	rs4936982	2.13625e-13	-0.559834	-0.988031	0.000411705	1.7122	-0.799073
124997521	rs597900	4.67232e-14	-1.94581	-1.12204	7.38431e-06	-2.03465	-1.07317
124998325	rs146124962	1.80841e-13	-1.71447	-2.88273e-10	3.41692e-05	-1.57585	-2.88273e-10
124998392	rs75297808	1.49469e-12	1.6516	-1.25401	5.15808e-05	0.106667	-1.2707
124998569	rs12804139	2.30513e-13	-1.47178	-2.88273e-10	4.53122e-05	-1.2936	-2.88273e-10
124998662	rs117738582	1.3118e-13	-2.03551	-2.88273e-10	2.19974e-05	-2.01626	-2.88273e-10
124998772	rs731905	5.11399e-14	-1.57003	-1.40749	6.88051e-06	-1.76844	-1.41005
124999220	rs7117508	1.43795e-13	-1.5923	-0.351398	8.16919e-05	-0.508761	-0.195463
124999705	rs12787513	2.33914e-13	-1.45713	-2.88273e-10	4.60777e-05	-1.27685	-2.88273e-10
125000154	rs1284109	3.64447e-14	-2.03847	-1.27782	9.29242e-06	-1.64648	-1.2315
125000162	rs12270935	1.88651e-13	-0.554137	-1.11805	0.000339706	1.66232	-0.941416
125000309	rs10893333	5.13071e-14	-1.56426	-1.41	6.82979e-06	-1.77739	-1.40849
125000646	rs113711730	2.57158e-13	-1.36239	-2.88273e-10	5.1322e-05	-1.16906	-2.88273e-10
125000753	rs36150393	2.49293e-13	-1.39346	-2.88273e-10	4.9545e-05	-1.2043	-2.88273e-10
125000879	rs4936983	1.60439e-12	1.84778	-1.37937	0.000128139	1.10854	-1.36261
125001062	rs180884114	3.04503e-13	-2.29525e-10	-1.1934	5.03491e-05	-2.29525e-10	-1.1882
125001261	rs10790725	5.05563e-14	-1.57908	-1.40991	6.84162e-06	-1.77534	-1.40882
125001843	rs585977	5.05813e-14	-1.57908	-1.40942	6.85377e-06	-1.77534	-1.40704
125001982	rs11219916	1.57596e-13	-0.79396	-1.05809	0.000255921	1.31149	-0.873801
125002612	rs78168465	1.11497e-12	1.48273	-1.37823	4.04458e-05	-0.0216977	-1.38552
125002920	rs77411432	1.02811e-12	1.41116	-1.38777	3.618e-05	-0.124878	-1.39379
125003004	rs653552	5.66261e-14	-1.47638	-1.39923	7.31659e-06	-1.72482	-1.39221
125003127	rs60943855	1.39719e-12	1.74017	-1.41003	4.51181e-05	0.111243	-1.40914
125003573	rs666051	7.7309e-14	-1.36199	-1.20228	2.28533e-05	-0.794029	-1.18405
125006353	rs601813	5.20777e-14	-1.97377	-0.985577	9.36547e-06	-2.01615	-0.853996
125006763	rs11219918	2.57358e-13	-2.29525e-10	-1.36162	4.32372e-05	-2.29525e-10	-1.34048
125007090	rs636743	4.66383e-14	-1.97946	-1.09021	8.32465e-06	-2.01973	-0.968227
125007497	rs638896	3.89873e-14	-1.86972	-1.37913	6.62143e-06	-1.82524	-1.39163
125008272	rs140302585	1.30571e-13	-2.04016	-2.88273e-10	2.25847e-05	-1.98991	-2.88273e-10
125008385	rs59870618	1.59841e-13	-1.05275	-0.785158	1.55293e-05	-1.39495	-0.9695
125008434	rs7120794	2.59183e-13	-2.29525e-10	-1.35455	4.17455e-05	-2.29525e-10	-1.37559
125008598	rs12573995	2.47081e-13	-2.29525e-10	-1.40237	4.14242e-05	-2.29525e-10	-1.38331
125008914	rs57847578	3.64556e-14	-2.03762	-1.27837	6.06478e-06	-2.03283	-1.27185
125009143	rs12574048	4.93236e-13	0.219943	-0.931041	0.00214547	3.44535	-0.88142
125009529	rs11219919	5.56831e-13	0.108179	-0.698002	7.20025e-05	-0.00743118	-0.823046
125009543	rs74844643	1.42859e-13	-1.95023	-2.88273e-10	3.26275e-05	-1.62202	-2.88273e-10
125010172	rs61910987	1.98892e-13	-1.61932	-2.88273e-10	6.37429e-05	-0.952322	-2.88273e-10
125010299	rs677247	7.91046e-14	-2.04504	-0.496271	1.46004e-05	-1.9163	-0.509827
125010836	rs679564	1.36302e-13	-1.24987	-0.74734	1.64372e-05	-1.56062	-0.747011
125010941	rs73615771	1.98203e-13	-1.62279	-2.88273e-10	6.3389e-05	-0.957888	-2.88273e-10
125011226	rs583820	1.29624e-13	-1.40766	-0.639789	1.6553e-05	-1.67632	-0.624294
125011596	rs61910988	2.6454e-13	-1.33409	-2.88273e-10	0.000101071	-0.491357	-2.88273e-10
125011955	rs145062286	2.12439e-13	-1.55343	-2.88273e-10	3.04809e-05	-1.69008	-2.88273e-10
125012338	rs599150	4.04744e-13	-0.745514	-0.163315	0.000191963	0.426626	-0.276501
125012427	rs117097295	2.796e-13	-2.29525e-10	-1.27872	4.36265e-05	-2.29525e-10	-1.33151
125012664	rs608256	2.64112e-13	-0.979714	-0.355999	4.46495e-05	-1.01526	-0.293074
125012952	rs609550	1.44499e-13	-2.0446	0.105789	2.90944e-05	-1.88698	0.150343
125013435	rs10893335	1.45704e-13	-2.04503	0.114521	2.89896e-05	-1.89944	0.159202
125014109	rs116232264	2.84084e-13	-2.29525e-10	-1.26282	4.86268e-05	-2.29525e-10	-1.223
125014355	rs11823885	3.32945e-14	-2.01051	-1.39619	5.82901e-06	-1.93839	-1.40595
125015114	rs2919475	5.5753e-14	-1.93577	-0.955382	8.22451e-06	-2.0264	-0.973656
125015152	rs141603554	3.513e-13	-1.05044	-2.88273e-10	2.64924e-05	-1.83032	-2.88273e-10
125015339	rs146734016	1.46409e-13	-1.92568	-2.88273e-10	2.1385e-05	-2.04449	-2.88273e-10
125015413	rs35370192	9.46107e-14	-1.06989	-1.29242	9.01932e-06	-1.59421	-1.3136
125015633	rs11219922	4.80942e-14	-1.63292	-1.406	6.54309e-06	-1.81864	-1.41013
125016328	rs11219923	6.96314e-14	-1.26145	-1.40742	7.89044e-06	-1.63888	-1.40265
125016380	rs11219924	7.30738e-14	-1.2369	-1.38372	7.66892e-06	-1.67898	-1.39102
125016938	rs146803670	2.46296e-13	-2.29525e-10	-1.40555	4.08064e-05	-2.29525e-10	-1.39834
125017015	rs12361843	7.59301e-14	-1.19611	-1.38616	7.86735e-06	-1.65137	-1.39309
125017050	rs12574818	2.58806e-13	-2.29525e-10	-1.35601	4.31034e-05	-2.29525e-10	-1.34358
125017270	rs12576269	5.7688e-13	-2.29525e-10	-0.554451	0.000103975	-2.29525e-10	-0.463026
125017410	rs79351148	3.65023e-13	-1.01213	-2.88273e-10	4.13375e-05	-1.38541	-2.88273e-10
125017928	rs77639976	3.45739e-13	-1.0664	-2.88273e-10	3.81238e-05	-1.46634	-2.88273e-10
125018111	rs11219925	4.20891e-14	-1.7975	-1.37479	5.8706e-06	-1.95282	-1.3844
125018384	rs76388567	3.347e-13	-1.09885	-2.88273e-10	3.85843e-05	-1.45433	-2.88273e-10
125018570	rs11219926	7.73231e-14	-1.16837	-1.39572	7.95509e-06	-1.6324	-1.40096
125018611	rs12575410	2.65589e-13	-2.29525e-10	-1.33014	4.44733e-05	-2.29525e-10	-1.31229
125018740	rs734434	1.9825e-11	4.32204	-1.33943	0.00356964	4.41699	-1.34395
125018769	rs12362574	7.1478e-14	-1.25027	-1.39242	7.54608e-06	-1.68796	-1.39819
125019466	rs11219927	3.92526e-14	-1.8361	-1.40596	5.77024e-06	-1.95663	-1.39784
125019492	rs633810	4.06592e-13	-0.904275	-2.88273e-10	4.18401e-05	-1.37332	-2.88273e-10
125019537	rs61910992	7.0734e-14	-1.26485	-1.3883	7.49369e-06	-1.69772	-1.3954
125020313	rs666123	9.55451e-14	-1.26073	-1.09176	1.32138e-05	-1.42368	-1.10224
125020314	rs666120	9.55451e-14	-1.26073	-1.09176	1.32138e-05	-1.42368	-1.10224
125020569	rs35191769	7.18667e-14	-1.22774	-1.40954	7.51027e-06	-1.68079	-1.41012
125020617	rs144076589	2.68126e-13	-2.29525e-10	-1.32063	4.46701e-05	-2.29525e-10	-1.30787
125020631	rs34814599	6.98574e-14	-1.25586	-1.40977	7.37169e-06	-1.69948	-1.41005
125020687	rs9666844	1.99641e-11	4.36753	-1.37793	0.00348019	4.42092	-1.37326
125020865	rs79095686	5.46802e-13	-0.607998	-2.88273e-10	5.78336e-05	-1.04961	-2.88273e-10
125021612	rs146910493	2.86317e-13	-1.25499	-2.88273e-10	2.79442e-05	-1.77697	-2.88273e-10
125021681	rs11820429	6.80301e-14	-1.28219	-1.40995	7.24583e-06	-1.71683	-1.40992
125021885	rs11219928	3.39848e-13	-1.08359	-2.88273e-10	3.9162e-05	-1.43947	-2.88273e-10
125021925	rs78826847	2.61005e-13	-2.29525e-10	-1.34755	4.3396e-05	-2.29525e-10	-1.33681
125022227	rs56291962	3.89859e-14	-1.87008	-1.3788	5.86595e-06	-1.97821	-1.35981
125022835	rs7949533	3.87861e-14	-1.87652	-1.37751	5.8524e-06	-1.98216	-1.35817
125023096	rs56216988	4.0411e-14	-1.81119	-1.40179	5.66092e-06	-1.96707	-1.40652
125023928	rs10893336	1.34082e-11	3.9985	-1.40697	0.00235925	4.06764	-1.40872
125024036	rs67579140	9.33859e-14	-0.9844	-1.39094	8.69412e-06	-1.54483	-1.3997
125024116	rs35355295	6.89199e-14	-1.26908	-1.41006	7.30988e-06	-1.70821	-1.40974
125024400	rs61910998	9.21839e-14	-1.0149	-1.3734	8.63176e-06	-1.56571	-1.38602
125024915	rs12789521	8.82102e-14	-1.04517	-1.3872	8.22805e-06	-1.60274	-1.39689
125024925	rs7929346	6.99578e-12	3.26382	-1.32284	0.00147793	3.48703	-1.29582
125025079	rs568433239	2.39966e-13	-1.43159	-2.88273e-10	6.68275e-05	-0.905065	-2.88273e-10
125025132	rs188520150	5.71427e-13	-0.563949	-2.88273e-10	3.27803e-05	-1.61735	-2.88273e-10
125025253	rs11219930	1.05061e-13	-0.861704	-1.39584	9.26122e-06	-1.47813	-1.40322
125025403	rs12292325	4.07144e-13	-0.902918	-2.88273e-10	4.40589e-05	-1.32165	-2.88273e-10
125025954	rs117368845	1.46109e-13	-1.92773	-2.88273e-10	2.17732e-05	-2.0265	-2.88273e-10
125026164	rs78341907	3.04989e-13	-2.29525e-10	-1.19181	4.70483e-05	-2.29525e-10	-1.256
125026261	rs77838060	4.67307e-12	1.53749	-2.88273e-10	0.110523	6.5058	-2.88273e-10
125026538	rs60878372	2.55736e-13	-2.29525e-10	-1.36794	4.25604e-05	-2.29525e-10	-1.35626
125026631	rs7107999	6.66119e-12	3.22408	-1.33211	0.00140348	3.44647	-1.30693
125026918	rs7108303	1.41219e-11	3.9593	-1.31591	0.00302694	4.19654	-1.28841
125026988	rs7122628	9.89939e-12	3.61799	-1.32985	0.00210338	3.84846	-1.30434
125027108	rs7123109	1.00958e-11	3.63764	-1.32985	0.00214596	3.8685	-1.30434
125027226	rs11219933	9.57221e-12	3.58534	-1.3308	0.00148481	3.49551	-1.29965
125027230	rs115896187	9.10439e-12	3.53523	-1.3308	0.00145877	3.47782	-1.29965
125027232	rs7123127	1.12166e-11	3.73978	-1.32671	0.00195836	3.76751	-1.29483
125027378	rs12293051	9.27343e-12	3.55493	-1.33211	0.00196721	3.78412	-1.30693
125027810	rs7126999	9.7828e-12	3.61799	-1.3417	0.00207482	3.84846	-1.31801
125027848	rs7112630	9.75341e-12	3.61799	-1.34471	0.00206758	3.84846	-1.32151
125028046	rs116783327	1.3753e-11	2.61693	-2.88273e-10	0.014295	4.46049	-2.88273e-10
125028142	rs79721617	1.36982e-12	-2.29525e-10	0.310349	0.000232581	-2.29525e-10	0.342061
125028780	rs34739145	3.82771e-14	-1.90663	-1.3606	9.24392e-06	-1.55229	-1.33092
125029482	rs144290435	2.71184e-13	-2.29525e-10	-1.30929	4.75623e-05	-2.29525e-10	-1.24514
125030008	rs682980	2.56029e-13	-1.36679	-2.88273e-10	2.97589e-05	-1.71405	-2.88273e-10
125030278	rs34228175	7.94046e-14	-1.12952	-1.40801	7.77271e-06	-1.65425	-1.40231
125030835	rs116323742	1.1572e-11	2.44425	-2.88273e-10	0.0101566	4.1187	-2.88273e-10
125030838	rs117053219	2.48341e-13	-2.29525e-10	-1.39728	4.09631e-05	-2.29525e-10	-1.39451
125031477	rs61511084	7.68945e-14	-1.16936	-1.40029	7.58507e-06	-1.67281	-1.40819
125031537	rs10790726	4.28532e-14	-1.76431	-1.38999	1.0964e-05	-1.34432	-1.36824
125031972	rs7935797	4.35724e-14	-1.74406	-1.3936	1.15579e-05	-1.28822	-1.37158
125033502	rs184649163	2.53345e-13	-2.29525e-10	-1.37733	4.20548e-05	-2.29525e-10	-1.36821
125033603	rs148262675	1.22795e-11	2.5036	-2.88273e-10	0.0108876	4.1882	-2.88273e-10
125034044	rs67935566	7.17207e-14	-1.23014	-1.40916	7.3954e-06	-1.69621	-1.41011
125034950	rs376676441	6.56594e-13	-2.29525e-10	-0.425019	9.81175e-05	-2.29525e-10	-0.521013
125036158	rs1467978	4.66163e-14	-1.71998	-1.35015	1.21967e-05	-1.30919	-1.29682
125036240	rs1467977	6.35594e-14	-1.40132	-1.35879	7.36747e-06	-1.80619	-1.30391
125036767	rs12798825	4.7054e-13	0.649154	-1.40736	5.37018e-05	0.281111	-1.40484
125037476	rs56041082	1.34103e-12	0.289108	-2.88273e-10	7.64435e-05	-0.770626	-2.88273e-10
125037747	rs4387361	6.24372e-14	-1.42811	-1.34981	7.19879e-06	-1.83346	-1.2998
125038049	rs76665705	4.41073e-12	1.47971	-2.88273e-10	0.101072	6.41641	-2.88273e-10
125039400	rs35297449	6.39507e-14	-1.42913	-1.32485	7.31612e-06	-1.84615	-1.27095
125039445	rs78223298	1.93256e-12	1.95842	-1.3039	0.0529274	7.06529	-1.2958
125039876	rs117527814	2.58223e-13	-2.29525e-10	-1.35826	4.23012e-05	-2.29525e-10	-1.36236
125039952	rs11600802	8.58298e-12	3.54144	-1.39599	0.00422438	4.62169	-1.38024
125039978	rs11219938	3.9034e-12	2.76519	-1.40767	0.0019932	3.90044	-1.41013
125040561	rs79787595	5.92557e-12	1.77495	-2.88273e-10	0.00141614	2.14851	-2.88273e-10
125041034	rs2509449	2.22877e-13	-0.892159	-0.613306	2.40958e-05	-1.29364	-0.6315
125041083	rs56243945	7.08324e-14	-1.39055	-1.26121	8.47682e-06	-1.78739	-1.18245
125041342	rs34415533	7.22584e-14	-1.37866	-1.25317	8.62559e-06	-1.77991	-1.17254
125041797	rs11219939	8.17016e-12	3.48483	-1.38867	0.00121094	3.37744	-1.38546
125041818	rs10893337	7.68682e-14	-1.32969	-1.2403	8.84859e-06	-1.77016	-1.15676
125041968	rs11219941	2.47217e-12	-2.29525e-10	0.900765	0.000385013	-2.29525e-10	0.846097
125042335	rs55835149	3.59049e-14	-1.99796	-1.33325	7.81304e-06	-1.76267	-1.28872
125043123	rs76351578	7.2629e-13	-2.29525e-10	-0.324136	0.000114159	-2.29525e-10	-0.369588
125043393	rs35807852	7.49572e-14	-1.31267	-1.2825	8.73992e-06	-1.70725	-1.23202
125043468	rs79666982	3.08839e-13	-2.29525e-10	-1.17927	4.73328e-05	-2.29525e-10	-1.24998
125043618	rs11219942	8.26285e-14	-1.33003	-1.1677	9.8518e-06	-1.74891	-1.07061
125043619	rs2186891	7.74159e-14	-1.27462	-1.28827	8.90309e-06	-1.68126	-1.23952
125043700	rs1971836	7.34208e-14	-1.32514	-1.29074	8.57653e-06	-1.71571	-1.24244
125043768	rs4572150	6.85875e-14	-1.27385	-1.41012	1.60483e-05	-0.924321	-1.40726
125043897	rs11219943	8.36875e-14	-1.36666	-1.11833	1.02108e-05	-1.77232	-1.01141
125044067	rs12293190	8.44664e-12	3.52073	-1.39129	0.00179654	3.78274	-1.3963
125044091	rs76508089	2.48218e-13	-2.29525e-10	-1.39778	4.08123e-05	-2.29525e-10	-1.39819
125044277	rs11219944	7.61017e-14	-1.31267	-1.26735	8.89075e-06	-1.70725	-1.21491
125044540	rs61911006	6.49687e-14	-1.35423	-1.38395	7.2593e-06	-1.78529	-1.3396
125044740	rs11219945	6.68198e-14	-1.30002	-1.41007	1.55412e-05	-0.955909	-1.40778
125044793	rs11219946	6.6148e-14	-1.31006	-1.41013	1.5691e-05	-0.947096	-1.407
125044822	rs11219947	6.53134e-14	-1.32289	-1.41	1.54696e-05	-0.96279	-1.40551
125045054	rs11824055	6.39242e-14	-1.34456	-1.40982	1.43693e-05	-1.03347	-1.40861
125045624	rs10790727	1.26884e-13	-0.74968	-1.31913	1.05204e-05	-1.38914	-1.36473
125045714	rs73015938	1.1674e-12	1.13414	-0.983696	0.000407628	2.01339	-1.11021
125045779	rs67250242	4.52824e-13	0.478968	-1.27555	0.000180755	1.41659	-1.32663
125045804	rs75250720	2.92602e-13	-1.23327	-2.88273e-10	2.81723e-05	-1.76884	-2.88273e-10
125045957	rs78795068	5.49754e-12	1.69997	-2.88273e-10	0.00591945	3.57882	-2.88273e-10
125046603	rs78510879	6.28128e-12	1.83324	-2.88273e-10	0.00696779	3.74187	-2.88273e-10
125046860	rs4936985	3.49746e-13	-0.698448	-0.356429	4.58074e-05	-1.11681	-0.165922
125046878	rs4935907	3.23612e-13	-0.731272	-0.401269	4.24557e-05	-1.14403	-0.21469
125047832	rs7944195	2.46046e-13	-2.29525e-10	-1.40656	4.03564e-05	-2.29525e-10	-1.40943
125048088	rs12790049	5.57127e-14	-1.7999	-1.09198	8.28764e-06	-2.03333	-0.959081
125048174	rs111741902	1.16173e-12	1.54858	-1.403	0.00106755	3.26223	-1.39629
125048180	rs11219949	2.65729e-13	-0.366287	-0.96332	3.19242e-05	-0.843135	-0.80068
125048225	rs61087644	1.39297e-12	1.73229	-1.40519	0.00132978	3.485	-1.39941
125048297	rs149696829	1.87424e-13	-1.67871	-2.88273e-10	2.68505e-05	-1.81689	-2.88273e-10
125048361	rs79353127	1.33937e-12	1.69578	-1.4079	0.00105242	3.25444	-1.40277
125048646	rs10893341	5.28366e-12	1.70231	-0.0420216	0.000649568	1.35208	0.017048
125049589	rs35549817	4.48698e-14	-1.75209	-1.35623	1.02859e-05	-1.42164	-1.35477
125049965	rs2014365	1.0686e-12	-0.485152	0.547168	5.88865e-05	-1.38904	0.357469
125050224	rs117651246	1.40598e-11	2.63899	-2.88273e-10	0.00201573	2.50156	-2.88273e-10
125050703	rs79620056	6.39347e-13	-2.29525e-10	-0.451638	8.77189e-05	-2.29525e-10	-0.633042
125050868	rs59655843	5.05178e-14	-1.94931	-1.04045	6.67744e-06	-2.03174	-1.1767
125051154	rs12224215	3.59001e-14	-2.04323	-1.28811	6.29485e-06	-2.03502	-1.23243
125051160	rs12224217	3.59616e-14	-2.04021	-1.28942	6.29292e-06	-2.03375	-1.23401
125051440	rs4936986	3.55593e-14	-2.04255	-1.29833	6.23709e-06	-2.0356	-1.24107
125051836	rs7123756	3.53427e-14	-2.03754	-1.30945	6.20537e-06	-2.02337	-1.25839
125051894	rs7109490	3.54143e-14	-2.03449	-1.31048	6.22486e-06	-2.01838	-1.26025
125052084	rs626475	1.83359e-13	-1.03481	-0.665829	1.39425e-05	-1.67917	-0.793063
125052110	rs688924	1.72737e-13	-1.06259	-0.697723	1.33204e-05	-1.69581	-0.822072
125052330	rs688027	4.84289e-13	-0.729404	-2.88273e-10	5.72102e-05	-1.06045	-2.88273e-10
125052459	rs4936987	3.60246e-14	-2.03322	-1.29466	6.28594e-06	-2.01963	-1.24924
125052511	rs4935908	3.87415e-14	-2.0349	-1.22027	6.69521e-06	-2.02212	-1.18366
125052626	rs4935909	3.77467e-14	-2.04286	-1.23833	6.54155e-06	-2.04379	-1.18522
125052718	rs4936988	3.65869e-14	-2.01357	-1.29882	6.28993e-06	-2.02523	-1.243
125052771	rs2439473	1.6323e-13	-1.12652	-0.690409	1.26951e-05	-1.77096	-0.794997
125052840	rs140625238	1.39816e-13	-1.97176	-2.88273e-10	2.27433e-05	-1.98291	-2.88273e-10
125052846	rs145682062	1.4467e-13	-1.93763	-2.88273e-10	2.4861e-05	-1.89388	-2.88273e-10
125053634	rs590211	6.96297e-14	-1.37093	-1.29796	6.4875e-06	-1.87011	-1.36719
125054762	rs11219955	3.75474e-14	-2.02621	-1.26027	6.37559e-06	-2.04025	-1.21445
125054780	rs77920375	2.96759e-12	1.08342	-2.88273e-10	0.000119417	-0.324559	-2.88273e-10
125055105	rs606960	1.55365e-13	-1.25024	-0.616067	1.30337e-05	-1.78881	-0.75083
125055829	rs118169087	3.05789e-13	-1.18919	-2.88273e-10	4.59859e-05	-1.27884	-2.88273e-10
125056249	rs629322	1.45012e-13	-1.30574	-0.629528	1.22806e-05	-1.83165	-0.767504
125056811	rs140300236	1.36214e-13	-1.99785	-2.88273e-10	2.20427e-05	-2.0142	-2.88273e-10
125056909	rs615892	1.62518e-13	-1.20009	-0.621205	1.32672e-05	-1.77512	-0.746759
125057132	rs614972	1.49558e-13	-1.35856	-0.545834	1.30176e-05	-1.85553	-0.685346
125057196	rs614573	1.61048e-13	-1.22581	-0.604569	1.3278e-05	-1.78958	-0.731497
125057213	rs11602168	2.05304e-13	-1.58759	-2.88273e-10	5.11763e-05	-1.1719	-2.88273e-10
125057301	rs11219957	3.51523e-14	-2.03309	-1.31931	5.93247e-06	-2.04376	-1.28298
125057321	rs12787355	4.13007e-14	-1.87125	-1.31995	7.93748e-06	-1.78289	-1.25269
125059432	rs74474597	5.66351e-14	-1.48504	-1.39042	5.37015e-06	-2.01773	-1.40859
125059690	rs3016694	1.48716e-13	-1.16281	-0.747233	9.76403e-06	-1.81266	-1.01581
125059907	rs662809	1.49558e-13	-1.23199	-0.67241	1.25581e-05	-1.75988	-0.816939
125060115	rs661923	1.46619e-13	-1.17702	-0.747233	9.69337e-06	-1.81992	-1.01581
125060399	rs77928709	4.55843e-14	-1.95251	-1.14001	6.16402e-06	-2.03292	-1.25553
125060910	rs4936991	3.44122e-14	-2.0352	-1.33848	5.74735e-06	-2.04492	-1.31352
125061007	rs4935910	3.42671e-14	-2.0352	-1.3427	5.71916e-06	-2.04492	-1.31843
125061547	rs645219	1.68066e-13	-1.14849	-0.639237	1.07007e-05	-1.80528	-0.931591
125061792	rs633745	1.54909e-13	-1.25734	-0.611907	1.30633e-05	-1.77481	-0.762562
125061854	rs633662	1.46173e-13	-1.28229	-0.645007	1.24972e-05	-1.78933	-0.792341
125061993	rs632872	9.12165e-14	-1.29327	-1.10558	7.82563e-06	-1.8295	-1.22027
125062575	rs611731	1.73338e-13	-1.13405	-0.622791	1.0922e-05	-1.79778	-0.918614
125062632	rs630206	9.01416e-14	-1.29327	-1.11744	7.75292e-06	-1.8295	-1.2296
125063107	rs10893347	3.95017e-14	-1.82876	-1.40698	6.34767e-06	-1.8579	-1.40119
125063742	rs596137	1.68076e-13	-1.14849	-0.639179	1.06259e-05	-1.80528	-0.938603
125063934	rs77902735	3.76246e-14	-1.93474	-1.34969	5.39144e-06	-2.02598	-1.39638
125064062	rs603351	1.99409e-13	-1.06629	-0.550439	1.20826e-05	-1.79983	-0.815585
125064138	rs583968	1.02234e-13	-1.30651	-0.978313	8.53011e-06	-1.83657	-1.12701
125064354	rs602016	1.36609e-13	-1.31696	-0.678008	1.1659e-05	-1.82191	-0.829193
125064473	rs112802932	9.98307e-13	-0.00602416	-2.88273e-10	0.000109137	-0.414572	-2.88273e-10
125064614	rs600702	1.32572e-13	-1.30494	-0.720016	1.13067e-05	-1.81524	-0.866545
125064670	rs7927713	3.23042e-14	-2.03214	-1.40474	5.29908e-06	-2.04442	-1.39523
125064877	rs7927951	3.77063e-14	-1.90624	-1.37602	7.07772e-06	-1.82247	-1.32776
125065065	rs75042107	2.4763e-13	-2.29525e-10	-1.40015	4.05663e-05	-2.29525e-10	-1.40424
125065150	rs117245449	4.2951e-13	-0.849441	-2.88273e-10	3.84774e-05	-1.45711	-2.88273e-10
125065526	rs10893348	3.23995e-14	-2.02711	-1.40683	5.28858e-06	-2.04277	-1.39886
125065651	rs144912677	1.50845e-13	-1.89584	-2.88273e-10	2.27572e-05	-1.9823	-2.88273e-10
125066638	rs12576201	7.71826e-14	-1.77586	-0.790051	9.28577e-06	-1.90327	-0.975431
125067211	rs117350238	8.13431e-13	-0.210824	-2.88273e-10	4.30237e-05	-1.34543	-2.88273e-10
125067427	rs664851	2.95111e-13	-1.22473	-2.88273e-10	2.50862e-05	-1.88486	-2.88273e-10
125067428	rs603882	3.10569e-13	-1.17368	-2.88273e-10	2.56696e-05	-1.86187	-2.88273e-10
125067512	rs664434	3.21642e-13	-1.13865	-2.88273e-10	2.66342e-05	-1.82498	-2.88273e-10
125067549	rs664385	3.34553e-13	-1.09929	-2.88273e-10	2.7623e-05	-1.78853	-2.88273e-10
125067702	rs147943824	2.46092e-13	-2.29525e-10	-1.40638	4.05336e-05	-2.29525e-10	-1.40505
125067973	rs116977980	1.38983e-11	2.62743	-2.88273e-10	0.000624596	1.32993	-2.88273e-10
125068193	rs651124	3.21407e-13	-1.13938	-2.88273e-10	2.70579e-05	-1.8092	-2.88273e-10
125068350	rs117843689	1.30736e-11	2.56627	-2.88273e-10	0.00225821	2.61515	-2.88273e-10
125068428	rs686277	3.3008e-13	-1.11275	-2.88273e-10	2.74307e-05	-1.79552	-2.88273e-10
125068726	rs58701235	8.16081e-14	-1.7108	-0.799361	9.4412e-06	-1.85508	-1.00702
125068880	rs617325	1.38275e-13	-1.70252	-0.280318	1.24115e-05	-2.02293	-0.565625
125068909	rs11219968	3.36268e-14	-2.01416	-1.3826	5.54962e-06	-2.04044	-1.35301
125069465	rs12269989	1.04296e-13	-1.44733	-0.81752	1.14044e-05	-1.6471	-1.02608
125069538	rs12276233	1.03587e-13	-1.46551	-0.806167	1.1417e-05	-1.66191	-1.01017
125069567	rs7103543	1.12525e-13	-2.00319	-0.185719	1.44374e-05	-1.97603	-0.46132
125069793	rs631953	3.17203e-13	-1.15254	-2.88273e-10	2.68774e-05	-1.81589	-2.88273e-10
125069931	rs7103923	6.51794e-14	-2.04378	-0.691162	8.1358e-06	-2.02342	-0.987486
125070197	rs7104313	3.32705e-14	-2.03064	-1.37677	5.54772e-06	-1.98916	-1.40463
125070392	rs634554	1.30197e-13	-1.66696	-0.376079	1.1843e-05	-2.01451	-0.62093
125071043	rs57337691	3.00523e-13	-2.29525e-10	-1.20656	4.66003e-05	-2.29525e-10	-1.26557
125071163	rs648090	9.13237e-14	-1.99839	-0.399281	1.20197e-05	-2.00264	-0.617989
125071193	rs563879185	2.57206e-13	-2.29525e-10	-1.36221	4.27635e-05	-2.29525e-10	-1.35149
125071194	rs532990213	2.57346e-13	-2.29525e-10	-1.36166	4.27893e-05	-2.29525e-10	-1.35089
125071311	rs589839	1.10168e-13	-1.09156	-1.11851	7.29216e-06	-1.84016	-1.28022
125071672	rs685664	1.11225e-13	-1.08202	-1.11851	7.4335e-06	-1.82096	-1.28022
125071751	rs4936992	5.6348e-14	-1.64051	-1.24003	9.51149e-06	-1.66583	-1.18885
125071752	rs4936993	3.71413e-14	-2.0273	-1.27005	6.20919e-06	-1.97948	-1.30166
125071775	rs79267745	1.49212e-12	-2.29525e-10	0.395871	0.000356744	-2.29525e-10	0.76984
125072658	rs681452	8.4367e-14	-1.50694	-0.969971	6.89871e-06	-1.99732	-1.17853
125072689	rs665146	7.94444e-14	-1.55594	-0.981092	6.81853e-06	-1.99704	-1.1905
125072724	rs665502	1.06456e-13	-1.05468	-1.18968	7.14197e-06	-1.82039	-1.3208
125072826	rs670182	1.10957e-13	-1.04053	-1.16241	7.31846e-06	-1.81362	-1.30316
125072861	rs7938677	3.5535e-14	-2.042	-1.29957	5.72101e-06	-2.03561	-1.32742
125073396	rs1078531	3.5719e-14	-2.029	-1.30741	5.8846e-06	-2.00066	-1.33419
125073484	rs1078532	3.55943e-14	-2.03058	-1.30932	5.85934e-06	-2.00331	-1.33583
125073643	rs893973	3.60446e-14	-2.02186	-1.30547	5.9622e-06	-1.98922	-1.33252
125073667	rs6590135	3.57698e-14	-2.02376	-1.31122	5.91519e-06	-1.9922	-1.33746
125073691	rs2874374	3.56376e-14	-2.02559	-1.31309	5.88858e-06	-1.9951	-1.33907
125073708	rs6590136	3.57315e-14	-2.03058	-1.30547	5.87876e-06	-2.00331	-1.33252
125073825	rs2015290	3.53851e-14	-2.029	-1.3168	5.83746e-06	-2.00066	-1.34223
125073943	rs1808861	3.55831e-14	-2.029	-1.31122	5.86538e-06	-2.00066	-1.33746
125074410	rs585926	7.25148e-14	-1.61134	-1.01695	6.62464e-06	-2.00788	-1.20851
125074440	rs585974	7.47375e-14	-1.6017	-0.996401	6.74261e-06	-2.00502	-1.19371
125074502	rs652445	7.9066e-14	-1.55757	-0.984237	6.87214e-06	-1.99102	-1.18868
125074696	rs79244696	1.42357e-13	-1.95375	-2.88273e-10	2.45036e-05	-1.90836	-2.88273e-10
125074980	rs639863	7.6762e-14	-1.61134	-0.960034	6.94822e-06	-2.00788	-1.16082
125074999	rs36015256	5.0073e-14	-1.76306	-1.23555	1.42385e-05	-1.24387	-1.20736
125075205	rs599943	7.67463e-14	-1.62193	-0.949652	6.98087e-06	-2.01093	-1.15307
125075288	rs7111751	3.58242e-14	-2.02994	-1.30352	6.02134e-06	-1.98103	-1.33084
125075575	rs601414	5.54076e-14	-1.93663	-0.96074	6.76544e-06	-2.03401	-1.16134
125075663	rs636997	5.54576e-14	-1.93029	-0.966182	6.72873e-06	-2.03541	-1.16539
125075873	rs117449068	5.69856e-13	-2.29525e-10	-0.566701	8.55895e-05	-2.29525e-10	-0.657616
125075915	rs10893349	3.80232e-14	-1.86564	-1.40825	6.16915e-06	-1.89152	-1.3961
125076028	rs76215945	2.49711e-13	-2.29525e-10	-1.39178	4.03867e-05	-2.29525e-10	-1.40868
125076106	rs624747	5.69639e-14	-1.93029	-0.939382	6.92288e-06	-2.03541	-1.13694
125076151	rs614265	6.67377e-14	-2.03701	-0.674309	1.27924e-05	-1.72756	-0.830769
125076304	rs615112	5.92966e-14	-1.94106	-0.888471	7.22391e-06	-2.03194	-1.09785
125076380	rs623432	5.73073e-14	-1.9247	-0.938961	6.9399e-06	-2.03694	-1.13295
125076503	rs141819505	3.28299e-13	-1.11816	-2.88273e-10	5.80784e-05	-1.04538	-2.88273e-10
125076650	rs622509	6.14573e-14	-1.92265	-0.871094	7.26738e-06	-2.03941	-1.08437
125076815	rs627711	6.20667e-14	-1.93029	-0.85359	7.39676e-06	-2.03541	-1.07073
125076981	rs117145977	3.5333e-13	-1.04468	-2.88273e-10	5.40997e-05	-1.11635	-2.88273e-10
125077368	rs630018	6.10649e-14	-1.93863	-0.861514	7.37738e-06	-2.03612	-1.07264
125077387	rs78136034	1.63045e-11	2.78711	-2.88273e-10	0.00437858	3.2773	-2.88273e-10
125077915	rs679601	6.21068e-14	-1.93574	-0.847489	7.44452e-06	-2.03374	-1.06596
125078011	rs10790728	3.57844e-14	-1.92794	-1.40663	5.87284e-06	-1.92696	-1.40988
125078120	rs595010	6.21774e-14	-1.9285	-0.85359	7.40859e-06	-2.03381	-1.07073
125078196	rs680926	6.13519e-14	-1.93248	-0.862977	7.44298e-06	-2.03758	-1.06233
125078265	rs681017	6.20667e-14	-1.93029	-0.85359	7.39676e-06	-2.03541	-1.07073
125078396	rs681864	6.27356e-14	-2.04302	-0.730141	1.16031e-05	-1.77572	-0.880187
125078435	rs76046954	2.64309e-13	-2.29525e-10	-1.33497	4.09887e-05	-2.29525e-10	-1.39388
125078500	rs593290	6.12544e-14	-1.94346	-0.85359	7.43874e-06	-2.02975	-1.07073
125078750	rs683298	6.08361e-14	-1.93574	-0.86816	7.29393e-06	-2.03374	-1.0864
125078882	rs586515	6.14575e-14	-1.94625	-0.847489	7.47238e-06	-2.03	-1.06596
125078890	rs140814195	1.52832e-13	-1.88275	-2.88273e-10	3.36515e-05	-1.59112	-2.88273e-10
125079045	rs587062	6.09665e-14	-1.9247	-0.877064	7.25166e-06	-2.03694	-1.08901
125079055	rs688554	6.09665e-14	-1.9247	-0.877064	7.25166e-06	-2.03694	-1.08901
125079094	rs587421	5.62072e-14	-1.71322	-1.16982	5.92633e-06	-2.02715	-1.30062
125079282	rs11219971	4.46184e-14	-1.7141	-1.39984	7.66644e-06	-1.66089	-1.40943
125079333	rs687237	6.02491e-14	-1.9247	-0.888901	7.18545e-06	-2.03694	-1.09818
125079443	rs588855	5.89515e-14	-1.94106	-0.894308	7.19138e-06	-2.03194	-1.10236
125079457	rs75098275	2.45669e-13	-2.29525e-10	-1.4081	4.06065e-05	-2.29525e-10	-1.40325
125079694	rs658641	5.5518e-14	-1.69406	-1.20132	5.89621e-06	-2.00868	-1.32419
125079776	rs590219	5.55451e-14	-1.70236	-1.19253	5.93042e-06	-2.01132	-1.31577
125079871	rs12793744	3.88207e-14	-2.02314	-1.22999	6.65626e-06	-1.95389	-1.25774
125080360	rs655879	5.26888e-14	-1.73915	-1.20853	5.80567e-06	-2.02215	-1.3262
125080683	rs74529707	1.41917e-13	-1.95684	-2.88273e-10	2.37146e-05	-1.94109	-2.88273e-10
125080695	rs11603425	4.77458e-14	-1.72871	-1.31749	8.14665e-06	-1.65326	-1.35631
125081440	rs4936994	3.89731e-14	-2.0335	-1.21572	6.55009e-06	-1.98312	-1.24458
125081521	rs618888	4.32061e-14	-1.95857	-1.18753	1.1921e-05	-1.35682	-1.27206
125081554	rs10893350	4.87932e-14	-1.70377	-1.32073	8.38594e-06	-1.62556	-1.35507
125081694	rs4936995	3.89635e-14	-2.0335	-1.21596	6.54714e-06	-1.98312	-1.24503
125082124	rs12808899	3.93457e-14	-2.02879	-1.21091	6.64629e-06	-1.97275	-1.24037
125082221	rs12788937	3.9382e-14	-2.03055	-1.20823	6.63771e-06	-1.97652	-1.23789
125082464	rs35408135	3.19169e-14	-2.04505	-1.4039	5.54921e-06	-1.99242	-1.4011
125083116	rs647737	5.28098e-14	-1.74506	-1.20033	1.82262e-05	-0.918895	-1.28542
125083124	rs601589	5.46414e-14	-1.68775	-1.22354	1.69125e-05	-0.975958	-1.30317
125084129	rs78412049	5.94703e-14	-1.86206	-0.964551	7.48543e-06	-1.9587	-1.13552
125084445	rs77634629	4.37799e-14	-1.95282	-1.18009	6.0542e-06	-2.02499	-1.28143
125084688	rs4936996	5.04713e-14	-2.02402	-0.966662	6.87819e-06	-2.03562	-1.1432
125084742	rs4935911	6.1555e-14	-2.04424	-0.747913	9.26474e-06	-2.04476	-0.836207
125084923	rs117429518	1.34975e-13	-2.007	-2.88273e-10	2.22466e-05	-2.00499	-2.88273e-10
125085473	rs148184827	2.49154e-13	-2.29525e-10	-1.39401	4.03515e-05	-2.29525e-10	-1.40955
125086200	rs34457642	5.91876e-14	-2.01577	-0.815606	9.00889e-06	-2.02051	-0.888459
125086388	rs7130811	4.64864e-14	-2.042	-1.03092	6.52223e-06	-2.04374	-1.18822
125088096	rs12788338	1.30108e-13	-2.04372	-2.88273e-10	2.27811e-05	-1.98125	-2.88273e-10
125088182	rs1025812	5.7436e-14	-2.02156	-0.839857	8.76038e-06	-2.02578	-0.911159
125088270	rs11219974	4.16806e-14	-2.04485	-1.1372	6.01043e-06	-2.04499	-1.2687
125088314	rs117687290	2.33989e-12	0.845776	-2.88273e-10	0.000359042	0.77626	-2.88273e-10
125088380	rs61911056	5.72123e-14	-2.01777	-0.847548	8.7276e-06	-2.02234	-0.918352
125089799	rs75316500	5.80294e-13	-0.548549	-2.88273e-10	0.000256527	0.440055	-2.88273e-10
125090227	rs4936997	5.44219e-14	-2.01134	-0.903981	8.39165e-06	-2.01644	-0.963502
125090256	rs138384307	1.33163e-13	-2.02051	-2.88273e-10	2.16132e-05	-2.03388	-2.88273e-10
125090279	rs4935912	5.37414e-14	-2.02392	-0.903981	8.29588e-06	-2.02792	-0.963502
125090417	rs79125907	4.18705e-14	-1.77298	-1.40452	5.95055e-06	-1.91577	-1.40793
125090912	rs35183670	5.48348e-14	-2.00447	-0.903289	8.45061e-06	-2.01009	-0.962852
125091482	rs58822854	3.9352e-14	-1.83808	-1.40146	5.92477e-06	-1.91976	-1.40828
125091568	rs12791760	5.5003e-14	-1.997	-0.907695	8.39153e-06	-2.00484	-0.975118
125092360	rs34140247	5.02152e-14	-2.00932	-0.986451	7.73139e-06	-2.00786	-1.05403
125092491	rs12797405	5.38681e-14	-2.03808	-0.887467	8.14155e-06	-2.03743	-0.972771
125092685	rs12286346	4.04113e-14	-2.04298	-1.17	5.82778e-06	-2.04099	-1.30355
125093211	rs61912973	4.77738e-14	-1.99457	-1.05104	7.33928e-06	-1.99284	-1.1211
125093850	rs6590139	4.4681e-14	-2.02337	-1.08917	6.84464e-06	-2.02852	-1.1552
125093939	rs117235329	2.45395e-13	-2.29525e-10	-1.40921	4.03549e-05	-2.29525e-10	-1.40947
125094342	rs12787799	4.63978e-14	-2.00468	-1.07015	7.1408e-06	-2.00314	-1.13822
125094583	rs12787088	4.60592e-14	-1.99711	-1.08504	7.11012e-06	-1.98924	-1.15642
125095221	rs7928369	1.53441e-13	-1.85841	-0.0203592	2.93067e-05	-1.46883	-0.260531
125096254	rs4936998	4.82579e-14	-1.97065	-1.06488	7.43276e-06	-1.96855	-1.13273
125096491	rs79661596	7.35808e-13	-0.311115	-2.88273e-10	6.24898e-05	-0.972175	-2.88273e-10
125096492	rs76228585	1.76861e-13	-1.73672	-2.88273e-10	3.48084e-05	-1.55732	-2.88273e-10
125097079	rs61912974	1.39251e-13	-1.97581	-2.88273e-10	2.15775e-05	-2.03553	-2.88273e-10
125097267	rs77467703	2.65533e-13	-2.29525e-10	-1.33034	4.10144e-05	-2.29525e-10	-1.39325
125100069	rs76097709	2.45298e-13	-2.29525e-10	-1.40961	4.05794e-05	-2.29525e-10	-1.40392
125100122	rs10790729	5.77171e-14	-1.60985	-1.24668	9.74304e-06	-1.65922	-1.1714
125100184	rs61912977	5.35038e-14	-1.97385	-0.958485	7.93441e-06	-1.9718	-1.06417
125100438	rs7107770	5.92526e-14	-1.97674	-0.853538	8.51904e-06	-1.98615	-0.978729
125100478	rs2114207	4.01606e-14	-1.99755	-1.22165	5.73341e-06	-2.03796	-1.32291
125100882	rs7124337	4.40042e-14	-1.99025	-1.13755	6.15734e-06	-2.02545	-1.26409
125101050	rs7124580	4.36478e-14	-1.99025	-1.14569	6.12089e-06	-2.02545	-1.27002
125101162	rs144442569	1.64823e-13	-1.80722	-2.88273e-10	2.54698e-05	-1.86968	-2.88273e-10
125101432	rs11219978	3.19732e-14	-2.03982	-1.40737	5.7149e-06	-1.95518	-1.40892
125101619	rs79760592	1.1203e-13	-1.34752	-0.845802	1.88566e-05	-1.24773	-0.922581
125103146	rs4935913	5.05437e-14	-1.96027	-1.02897	7.5228e-06	-1.95804	-1.1312
125103274	rs73617589	3.9055e-13	-2.29525e-10	-0.94453	5.61446e-05	-2.29525e-10	-1.07925
125103343	rs117952463	2.46143e-13	-2.29525e-10	-1.40617	4.04267e-05	-2.29525e-10	-1.40769
125103869	rs7942878	1.89657e-13	-1.74576	0.0788875	3.82866e-05	-1.38135	-0.0807311
125104632	rs35408472	6.0278e-14	-1.93451	-0.87861	8.98638e-06	-1.9107	-1.00077
125104902	rs80140339	7.55527e-13	-0.284669	-2.88273e-10	5.93117e-05	-1.02437	-2.88273e-10
125105927	rs35969480	4.75396e-14	-2.0134	-1.03712	7.13305e-06	-2.00952	-1.13292
125106048	rs66970478	4.81059e-14	-2.00751	-1.03117	7.28829e-06	-1.99312	-1.12779
125106124	rs77928885	2.45999e-13	-2.29525e-10	-1.40676	4.03353e-05	-2.29525e-10	-1.40995
125106293	rs61912980	4.7693e-14	-2.01928	-1.02802	7.14452e-06	-2.01577	-1.12507
125106352	rs61912981	4.89875e-14	-2.00254	-1.01798	7.41488e-06	-1.9873	-1.11639
125106395	rs67012209	4.91874e-14	-2.00487	-1.01158	7.43583e-06	-1.99002	-1.11084
125106444	rs35205839	4.74843e-14	-2.00934	-1.04235	7.1677e-06	-1.99528	-1.14232
125106539	rs35054925	4.83563e-14	-2.02111	-1.01238	7.22772e-06	-2.01772	-1.11154
125106565	rs34361497	4.91641e-14	-2.01148	-1.00544	7.41754e-06	-1.99781	-1.10552
125106678	rs4935914	4.95773e-14	-2.01543	-0.993125	7.39414e-06	-2.01167	-1.09482
125106724	rs4935915	5.02137e-14	-2.00014	-0.99566	7.58097e-06	-1.98451	-1.09703
125106840	rs4936999	4.98132e-14	-2.00487	-0.998935	7.51785e-06	-1.99002	-1.09987
125106898	rs4935916	5.03791e-14	-2.00014	-0.992372	7.60267e-06	-1.98451	-1.09417
125107107	rs61912983	5.00662e-14	-2.00892	-0.989815	7.46667e-06	-2.00478	-1.09195
125107141	rs34573992	5.00967e-14	-2.01131	-0.986824	7.46732e-06	-2.0073	-1.08934
125107211	rs35447666	5.06444e-14	-1.99488	-0.992372	7.64899e-06	-1.97843	-1.09417
125107228	rs117475167	2.04892e-13	-1.5896	-2.88273e-10	3.19934e-05	-1.64165	-2.88273e-10
125107290	rs35459519	5.10635e-14	-1.98961	-0.989402	7.71535e-06	-1.97238	-1.09159
125107547	rs34692341	5.09636e-14	-1.99488	-0.986089	7.69093e-06	-1.97843	-1.0887
125107553	rs61912987	5.0912e-14	-1.98961	-0.992372	7.69544e-06	-1.97238	-1.09417
125107958	rs35584166	4.16161e-14	-1.99982	-1.18378	5.98146e-06	-2.02418	-1.29433
125108378	rs139756218	1.3886e-13	-1.97862	-2.88273e-10	2.66697e-05	-1.82365	-2.88273e-10
125108562	rs10893351	3.20914e-14	-2.0376	-1.40589	5.74647e-06	-1.94907	-1.40952
125108898	rs10893352	3.21053e-14	-2.04093	-1.40213	5.66772e-06	-1.96227	-1.41012
125109234	rs12271670	3.21987e-14	-2.04076	-1.3994	6.0936e-06	-1.91124	-1.3887
125109381	rs66665027	6.71042e-14	-1.92038	-0.785456	9.91707e-06	-1.88038	-0.932545
125109627	rs11219981	6.13385e-14	-1.57264	-1.22304	1.13205e-05	-1.53172	-1.14884
125110079	rs34868999	1.20155e-13	-1.42027	-0.703035	1.4622e-05	-1.56038	-0.864272
125110166	rs34332033	6.2279e-14	-2.0446	-0.735856	8.80036e-06	-2.03333	-0.89906
125110589	rs1893186	5.41201e-14	-1.97259	-0.948287	7.08154e-06	-2.0415	-1.10819
125110671	rs1893185	5.87764e-14	-1.97259	-0.865753	7.67192e-06	-2.0415	-1.02812
125110685	rs1893184	5.97573e-14	-1.96198	-0.859811	7.69704e-06	-2.04321	-1.02314
125110863	rs1893183	8.03154e-14	-1.92883	-0.597295	9.92248e-06	-2.0314	-0.780978
125111525	rs183809631	1.29986e-13	-2.04466	-2.88273e-10	2.14834e-05	-2.0399	-2.88273e-10
125111546	rs142721059	1.35918e-13	-2.00003	-2.88273e-10	2.18286e-05	-2.02396	-2.88273e-10
125111770	rs12575959	2.04658e-13	-1.80902	0.218276	2.03377e-05	-1.96017	-0.13453
```
