## Supplementary material for "Characterization of shared and ancestry-specific signals driving complex traits using multi-ancestry fine-mapping": susiex_nc3.cs80.summary

```
# chr11:124112932-125112932
CS_ID	CS_LENGTH	CS_PURITY	MAX_PIP_SNP	BP	REF_ALLELE	ALT_ALLELE	REF_FRQ	BETA	SE	-LOG10P	MAX_PIP	POST-HOC_PROB_POP1	POST-HOC_PROB_POP2
1	6	0.600855	rs1940171	124633640	G,G	A,A	0.816103,0.797619	-0.0340256,-0.0359354	0.00510364,0.0106395	10.583,3.13588	0.354412	1	0.543413
2	59	0	rs544368	124537995	C,NA	T,NA	0.107356,NA	-0.0334467,NA	0.00638686,NA	6.7868,NA	0.216619	0.692295	0.434984
```
