## Supplementary material for "Characterization of shared and ancestry-specific signals driving complex traits using multi-ancestry fine-mapping": susiex_nc1.cs80.cs

```
CS_ID	SNP	BP	REF_ALLELE	ALT_ALLELE	REF_FRQ	BETA	SE	-LOG10P	CS_PIP	OVRL_PIP
1	chr11:126423066:C:T	126423066	T,T	C,C	1,1	inf,inf	inf,inf	8.744,1.38804	0.287995	0.287995
1	chr11:126422701:A:G	126422701	G,G	A,A	1,1	inf,inf	inf,inf	8.46166,1.34138	0.142662	0.142662
1	chr11:126423344:A:T	126423344	T,T	A,A	1,1	inf,inf	inf,inf	8.26721,1.54792	0.13682	0.13682
1	chr11:126423142:G:A	126423142	A,A	G,G	1,1	inf,inf	inf,inf	8.94314,0.654773	0.125434	0.125434
1	chr11:126422367:C:T	126422367	T,T	C,C	1,1	inf,inf	inf,inf	8.24434,1.48963	0.116736	0.116736
```
