## Supplementary material for "Characterization of shared and ancestry-specific signals driving complex traits using multi-ancestry fine-mapping": susiex_nc1.cs80.snp

```
BP	SNP	PIP(CS1)	LogBF(CS1,Pop1)	LogBF(CS1,Pop2)
125181213	chr11:125181213:C:T	5.51711e-09	-1.8786e-10	-1.43673
125181258	chr11:125181258:C:T	1.45893e-09	-1.77461	-0.992269
125181545	chr11:125181545:G:A	6.38725e-09	-1.8786e-10	-1.29028
125181940	chr11:125181940:C:A	1.33106e-09	-1.81237	-1.04623
125181998	chr11:125181998:T:C	1.25147e-09	-1.81538	-1.10488
125182179	chr11:125182179:G:T	1.85955e-08	-1.8786e-10	-0.221665
125182214	chr11:125182214:G:A	6.65865e-09	-0.562078	-0.686589
125182434	chr11:125182434:A:G	6.11191e-09	-1.33434	-4.18622e-10
125182563	chr11:125182563:T:C	1.46805e-09	-1.81104	-0.949612
125182730	chr11:125182730:A:G	1.8091e-09	-1.80607	-0.745681
125182822	chr11:125182822:A:G	3.51138e-09	-1.30187	-0.586705
125182834	chr11:125182834:T:A	2.95139e-09	-1.18319	-0.879116
125182875	chr11:125182875:G:A	2.07945e-09	-1.43224	-0.980235
125182944	chr11:125182944:A:G	3.76109e-09	-1.81987	-4.18622e-10
125183867	chr11:125183867:C:T	7.24991e-09	-1.8786e-10	-1.16359
125184157	chr11:125184157:A:C	7.32214e-09	-1.8786e-10	-1.15368
125184723	chr11:125184723:G:T	5.74063e-09	-1.8786e-10	-1.39701
125184866	chr11:125184866:G:A	1.43009e-09	-1.68079	-1.10606
125184884	chr11:125184884:C:T	6.97622e-09	-1.20207	-4.18622e-10
125185045	chr11:125185045:C:T	6.58372e-09	-1.8786e-10	-1.25998
125185057	chr11:125185057:A:C	5.53491e-09	-1.8786e-10	-1.43351
125185552	chr11:125185552:ATC:A	7.94699e-09	-1.8786e-10	-1.07179
125186297	chr11:125186297:T:C	6.00468e-09	-1.8786e-10	-1.35204
125186353	chr11:125186353:C:T	3.73226e-09	-1.22055	-0.607017
125186710	chr11:125186710:A:C	7.32214e-09	-1.8786e-10	-1.15368
125186915	chr11:125186915:T:C	4.02631e-09	-1.75173	-4.18622e-10
125186985	chr11:125186985:C:T	2.50577e-08	-1.8786e-10	0.0765989
125187013	chr11:125187013:C:T	5.13213e-09	-1.17667	-0.332391
125187052	chr11:125187052:C:T	5.51688e-09	-1.8786e-10	-1.43677
125187300	chr11:125187300:G:A	1.55015e-09	-1.36646	-1.33978
125187317	chr11:125187317:G:A	6.612e-09	-1.2557	-4.18622e-10
125187405	chr11:125187405:A:G	1.11855e-09	-1.78478	-1.24777
125187425	chr11:125187425:G:T	1.27085e-09	-1.47323	-1.43167
125187618	chr11:125187618:A:G	2.41585e-08	-1.8786e-10	0.0400542
125188956	chr11:125188956:G:A	5.51715e-09	-1.8786e-10	-1.43672
125189102	chr11:125189102:T:C	6.49977e-09	-1.8786e-10	-1.27282
125189270	chr11:125189270:C:T	2.48247e-08	-1.8786e-10	0.0672576
125189794	chr11:125189794:G:A	3.93228e-09	-0.990159	-0.785204
125190011	chr11:125190011:C:T	4.48538e-09	-1.2227	-0.421059
125190151	chr11:125190151:C:A	6.01716e-09	-1.8786e-10	-1.34997
125190219	chr11:125190219:T:C	4.33385e-09	-0.961314	-0.716813
125190296	chr11:125190296:G:C	6.93206e-09	-1.8786e-10	-1.20843
125190503	chr11:125190503:G:C	9.32745e-10	-1.80211	-1.41209
125190636	chr11:125190636:A:G	3.94348e-08	-1.8786e-10	0.530066
125190785	chr11:125190785:T:C	5.86555e-09	-1.8786e-10	-1.37549
125190792	chr11:125190792:C:T	2.06821e-08	-1.8786e-10	-0.115316
125190815	chr11:125190815:G:A	5.59761e-09	-1.8786e-10	-1.42224
125191111	chr11:125191111:G:A	1.09066e-09	-1.77601	-1.28179
125191651	chr11:125191651:G:T	3.80694e-09	-0.928595	-0.879161
125191739	chr11:125191739:C:T	5.59804e-09	-1.8786e-10	-1.42217
125191896	chr11:125191896:G:A	4.30677e-09	-1.22636	-0.458034
125191958	chr11:125191958:C:T	3.9244e-09	-1.23313	-0.544238
125192097	chr11:125192097:A:C	3.29823e-09	-1.05298	-0.898219
125192589	chr11:125192589:G:A	5.61309e-09	-1.8786e-10	-1.41948
125192679	chr11:125192679:G:A	4.04192e-09	-0.906991	-0.840871
125192736	chr11:125192736:T:C	2.57339e-09	-1.0748	-1.12456
125192827	chr11:125192827:G:A	6.45226e-09	-1.8786e-10	-1.28015
125192908	chr11:125192908:G:C	3.77906e-09	-1.81511	-4.18622e-10
125193086	chr11:125193086:C:T	7.44157e-09	-1.8786e-10	-1.1375
125193211	chr11:125193211:C:T	2.56703e-09	-1.23654	-0.965291
125193261	chr11:125193261:T:C	6.38682e-09	-1.8786e-10	-1.29035
125193846	chr11:125193846:A:C	3.28257e-09	-1.00672	-0.949234
125194038	chr11:125194038:C:T	9.58137e-10	-1.80878	-1.37856
125194242	chr11:125194242:A:T	1.9647e-09	-1.22286	-1.24638
125194353	chr11:125194353:A:G	3.91314e-08	-1.8786e-10	0.522344
125194458	chr11:125194458:C:T	3.75023e-09	-1.23301	-0.589757
125194718	chr11:125194718:G:T	3.86112e-09	-1.24474	-0.54888
125194762	chr11:125194762:G:A	5.57706e-09	-1.8786e-10	-1.42592
125194774	chr11:125194774:A:G	1.13092e-09	-1.78383	-1.23772
125195254	chr11:125195254:C:T	3.93316e-09	-1.77514	-4.18622e-10
125195630	chr11:125195630:C:T	9.88716e-10	-1.80467	-1.35126
125196092	chr11:125196092:G:C	6.37448e-09	-1.29228	-4.18622e-10
125196742	chr11:125196742:C:G	9.21012e-10	-1.7954	-1.43146
125196979	chr11:125196979:G:A	9.12472e-09	-1.8786e-10	-0.933595
125197320	chr11:125197320:G:A	8.15639e-09	-1.8786e-10	-1.04578
125197326	chr11:125197326:G:A	5.97899e-09	-1.8786e-10	-1.35633
125197486	chr11:125197486:T:C	7.93034e-09	-1.8786e-10	-1.07389
125197523	chr11:125197523:C:T	1.20657e-08	-1.8786e-10	-0.654212
125197531	chr11:125197531:C:T	3.71879e-09	-0.544902	-1.28628
125197532	chr11:125197532:A:G	2.73178e-09	-0.704212	-1.43542
125197616	chr11:125197616:G:C	2.69659e-09	-0.906082	-1.24651
125197653	chr11:125197653:A:C	2.69606e-09	-0.907078	-1.24571
125198188	chr11:125198188:T:C	8.06597e-09	-1.8786e-10	-1.05693
125198271	chr11:125198271:G:A	5.64809e-09	-1.8786e-10	-1.41327
125198454	chr11:125198454:T:C	3.95573e-09	-1.76942	-4.18622e-10
125198520	chr11:125198520:G:T	5.83278e-09	-1.8786e-10	-1.38109
125198532	chr11:125198532:A:G	5.95671e-09	-0.722542	-0.637522
125198630	chr11:125198630:C:T	1.11829e-08	-1.8786e-10	-0.730195
125198644	chr11:125198644:A:T	6.37274e-09	-1.8786e-10	-1.29255
125198830	chr11:125198830:T:C	5.62027e-09	-1.8786e-10	-1.4182
125198840	chr11:125198840:TC:T	1.53428e-08	-0.413936	-4.18622e-10
125198972	chr11:125198972:C:G	1.01424e-08	-1.8786e-10	-0.827861
125198984	chr11:125198984:A:G	2.55729e-09	-1.05439	-1.15125
125199013	chr11:125199013:G:A	3.96594e-09	-0.921193	-0.845645
125199080	chr11:125199080:A:G	1.00928e-08	-1.8786e-10	-0.832764
125199155	chr11:125199155:T:A	6.04804e-09	-1.8786e-10	-1.34485
125199424	chr11:125199424:C:T	6.47296e-09	-1.8786e-10	-1.27695
125199569	chr11:125199569:T:C	1.07179e-09	-1.77848	-1.29677
125199642	chr11:125199642:A:G	1.26811e-09	-1.57506	-1.33199
125199671	chr11:125199671:C:A	1.02689e-09	-1.81916	-1.29889
125200035	chr11:125200035:A:G	3.30823e-09	-0.710301	-1.23787
125200301	chr11:125200301:C:A	1.96822e-09	-1.03343	-1.43402
125200438	chr11:125200438:C:T	6.18474e-09	-1.8786e-10	-1.3225
125200692	chr11:125200692:G:A	6.33767e-09	-1.8786e-10	-1.29807
125200812	chr11:125200812:G:A	5.70824e-09	-1.8786e-10	-1.40267
125200990	chr11:125200990:G:C	5.90487e-09	-1.8786e-10	-1.36881
125201212	chr11:125201212:G:A	6.0752e-09	-1.8786e-10	-1.34037
125201415	chr11:125201415:T:C	9.05607e-09	-0.834815	-0.106332
125201776	chr11:125201776:T:C	7.74734e-09	-0.885347	-0.211885
125201855	chr11:125201855:T:C	1.00699e-09	-1.81973	-1.31789
125201856	chr11:125201856:G:A	2.09781e-09	-1.09769	-1.306
125202202	chr11:125202202:C:T	3.87583e-09	-1.78982	-4.18622e-10
125202219	chr11:125202219:C:T	8.35577e-09	-1.8786e-10	-1.02163
125202762	chr11:125202762:C:A	1.04276e-09	-1.79863	-1.30409
125202828	chr11:125202828:T:C	8.76113e-09	-0.847756	-0.126501
125202930	chr11:125202930:G:T	9.77914e-09	-0.834987	-0.0293444
125202965	chr11:125202965:A:G	1.20505e-08	-0.760057	0.104584
125203128	chr11:125203128:C:T	6.19987e-09	-1.8786e-10	-1.32005
125203259	chr11:125203259:A:G	5.60841e-09	-1.8786e-10	-1.42031
125203263	chr11:125203263:G:T	1.32044e-08	-1.8786e-10	-0.564033
125203373	chr11:125203373:G:A	4.21148e-08	-1.8786e-10	0.595818
125203438	chr11:125203438:A:G	3.71803e-08	-1.8786e-10	0.471198
125203500	chr11:125203500:G:A	1.40895e-08	-1.0915	0.592348
125203548	chr11:125203548:GGGACA:G	5.63266e-09	-1.8786e-10	-1.416
125203588	chr11:125203588:G:A	1.56008e-08	-1.06342	0.666167
125203771	chr11:125203771:A:G	1.5199e-08	-1.05344	0.630093
125203795	chr11:125203795:A:G	5.38204e-09	-1.08754	-0.373974
125203902	chr11:125203902:C:A	5.94138e-09	-1.8786e-10	-1.36264
125203929	chr11:125203929:T:C	1.32932e-08	-0.967371	0.410043
125204514	chr11:125204514:A:G	1.06432e-09	-1.73404	-1.3482
125204544	chr11:125204544:A:G	1.08343e-09	-1.73561	-1.32884
125204592	chr11:125204592:G:C	8.85975e-09	-1.8786e-10	-0.963064
125204606	chr11:125204606:C:T	1.06287e-09	-1.73296	-1.35064
125205068	chr11:125205068:C:A	9.08281e-09	-1.8786e-10	-0.938199
125205103	chr11:125205103:T:C	1.80585e-08	-0.250965	-4.18622e-10
125205353	chr11:125205353:T:C	6.17779e-09	-1.8786e-10	-1.32362
125205392	chr11:125205392:T:A	3.33758e-09	-1.06322	-0.87612
125205679	chr11:125205679:C:T	1.03747e-09	-1.79496	-1.31284
125206019	chr11:125206019:G:T	1.99439e-09	-1.27971	-1.17453
125206021	chr11:125206021:G:A	6.52123e-09	-1.8786e-10	-1.26952
125206045	chr11:125206045:G:A	6.56759e-09	-1.8786e-10	-1.26244
125206071	chr11:125206071:A:T	6.15231e-09	-1.8786e-10	-1.32775
125206210	chr11:125206210:G:T	1.01611e-09	-1.75494	-1.37365
125206484	chr11:125206484:G:A	9.76656e-10	-1.76823	-1.39998
125206607	chr11:125206607:G:T	5.42237e-09	-1.45405	-4.18622e-10
125206641	chr11:125206641:G:A	6.01254e-09	-1.8786e-10	-1.35073
125206754	chr11:125206754:A:C	9.27069e-10	-1.78899	-1.43132
125206919	chr11:125206919:T:C	9.4177e-10	-1.77429	-1.43029
125207062	chr11:125207062:G:C	6.91014e-09	-1.8786e-10	-1.21159
125207085	chr11:125207085:C:T	3.77703e-09	-1.81564	-4.18622e-10
125207472	chr11:125207472:A:C	9.43123e-10	-1.7813	-1.42184
125207491	chr11:125207491:T:C	6.56054e-09	-1.74071	0.477198
125207494	chr11:125207494:G:A	6.58072e-09	-1.8786e-10	-1.26044
125207660	chr11:125207660:C:T	7.50264e-09	-1.8786e-10	-1.12933
125207793	chr11:125207793:G:T	6.60934e-09	-1.8786e-10	-1.2561
125208019	chr11:125208019:T:C	9.488e-10	-1.77892	-1.41822
125208224	chr11:125208224:T:C	9.32289e-10	-1.79151	-1.42318
125208438	chr11:125208438:G:C	5.51633e-09	-1.8786e-10	-1.43687
125208500	chr11:125208500:C:G	2.71721e-09	-0.811788	-1.33319
125208539	chr11:125208539:G:A	1.49263e-09	-1.48606	-1.25799
125208604	chr11:125208604:G:A	9.3964e-10	-1.78	-1.42684
125208784	chr11:125208784:CAG:C	9.31539e-10	-1.78939	-1.42611
125208854	chr11:125208854:T:C	9.37334e-10	-1.77736	-1.43194
125208879	chr11:125208879:C:T	5.52907e-09	-1.8786e-10	-1.43456
125208986	chr11:125208986:T:C	9.63591e-10	-1.76583	-1.41584
125208994	chr11:125208994:G:A	5.83227e-09	-1.38118	-4.18622e-10
125209149	chr11:125209149:A:G	9.29577e-10	-1.79395	-1.42366
125209159	chr11:125209159:C:T	9.37625e-10	-1.77758	-1.4314
125209198	chr11:125209198:G:A	1.10279e-08	-0.712539	-0.0316147
125209290	chr11:125209290:G:A	5.58254e-09	-1.8786e-10	-1.42494
125209332	chr11:125209332:G:C	7.29202e-09	-1.8786e-10	-1.1578
125209386	chr11:125209386:T:C	2.94724e-09	-1.24408	-0.819632
125209436	chr11:125209436:C:T	5.5372e-09	-1.8786e-10	-1.43309
125209447	chr11:125209447:G:A	5.54741e-09	-1.8786e-10	-1.43125
125209695	chr11:125209695:C:T	5.52206e-09	-1.8786e-10	-1.43583
125209880	chr11:125209880:C:T	4.45988e-09	-1.11926	-0.530205
125209883	chr11:125209883:G:A	5.5651e-09	-1.8786e-10	-1.42807
125209975	chr11:125209975:G:T	3.56062e-09	-1.34319	-0.531455
125210464	chr11:125210464:A:C	4.51288e-09	-1.18073	-0.456913
125210766	chr11:125210766:G:A	6.54453e-09	-1.8786e-10	-1.26595
125210787	chr11:125210787:C:T	6.71085e-09	-1.24086	-4.18622e-10
125210799	chr11:125210799:T:C	1.44149e-09	-1.3506	-1.42831
125210880	chr11:125210880:G:T	5.52036e-09	-1.8786e-10	-1.43614
125210968	chr11:125210968:A:G	6.50253e-09	-1.8786e-10	-1.27239
125211155	chr11:125211155:G:A	6.50253e-09	-1.8786e-10	-1.27239
125211544	chr11:125211544:G:C	2.88496e-09	-1.39883	-0.686238
125211546	chr11:125211546:G:A	5.51612e-09	-1.8786e-10	-1.43691
125211658	chr11:125211658:G:C	1.59366e-09	-1.31038	-1.36817
125211798	chr11:125211798:C:A	2.9312e-09	-1.36582	-0.703348
125211848	chr11:125211848:G:C	6.08039e-09	-1.8786e-10	-1.33951
125212228	chr11:125212228:T:C	2.64453e-09	-1.34694	-0.825148
125212325	chr11:125212325:G:A	2.64446e-09	-1.27675	-0.895363
125212515	chr11:125212515:C:T	7.61803e-09	-1.8786e-10	-1.11406
125212568	chr11:125212568:G:A	2.20177e-08	-0.0527371	-4.18622e-10
125212600	chr11:125212600:GT:G	7.50626e-09	-1.8786e-10	-1.12884
125212948	chr11:125212948:T:C	1.45477e-08	-1.8786e-10	-0.467146
125213182	chr11:125213182:G:A	8.39438e-09	-1.8786e-10	-1.01702
125213220	chr11:125213220:C:T	1.33723e-08	-0.587495	0.0360947
125213355	chr11:125213355:T:G	5.61643e-09	-1.8786e-10	-1.41889
125213414	chr11:125213414:T:C	5.67594e-09	-1.8786e-10	-1.40835
125213826	chr11:125213826:C:T	6.38805e-09	-1.8786e-10	-1.29015
125214233	chr11:125214233:G:A	9.00851e-10	-1.81323	-1.43577
125214340	chr11:125214340:GCTCTCCCTCTTA:G	5.79311e-09	-1.8786e-10	-1.38791
125214549	chr11:125214549:A:C	9.31835e-10	-1.78193	-1.43325
125214693	chr11:125214693:G:A	2.47671e-08	-1.8786e-10	0.0649357
125214792	chr11:125214792:T:C	2.3957e-09	-1.54328	-0.727626
125214846	chr11:125214846:G:A	1.49492e-09	-1.73471	-1.0078
125214848	chr11:125214848:G:A	7.83966e-09	-1.8786e-10	-1.08539
125215388	chr11:125215388:A:G	7.47531e-09	-1.8786e-10	-1.13298
125215495	chr11:125215495:C:T	6.0963e-09	-1.8786e-10	-1.3369
125215577	chr11:125215577:C:T	1.11749e-09	-1.81478	-1.21872
125215658	chr11:125215658:AG:A	5.84409e-09	-1.8786e-10	-1.37915
125216008	chr11:125216008:G:A	5.77059e-09	-1.8786e-10	-1.39181
125216018	chr11:125216018:A:G	7.17539e-09	-1.8786e-10	-1.17392
125216304	chr11:125216304:A:T	2.44052e-09	-1.7956	-0.456774
125216492	chr11:125216492:C:G	4.60184e-09	-1.4703	-0.147832
125216869	chr11:125216869:G:A	5.54463e-09	-1.8786e-10	-1.43175
125218188	chr11:125218188:A:AG	6.19693e-09	-1.8786e-10	-1.32053
125218484	chr11:125218484:A:T	1.23457e-09	-1.76321	-1.17065
125218696	chr11:125218696:C:T	1.45842e-08	-1.8786e-10	-0.464643
125219064	chr11:125219064:G:A	8.32391e-09	-1.8786e-10	-1.02545
125219903	chr11:125219903:C:T	5.07915e-09	-1.51944	-4.18622e-10
125220331	chr11:125220331:C:T	1.34165e-09	-1.77483	-1.07586
125220521	chr11:125220521:G:A	1.23704e-09	-1.69886	-1.233
125220687	chr11:125220687:G:A	7.01307e-09	-1.8786e-10	-1.19681
125220873	chr11:125220873:G:A	6.27276e-09	-1.8786e-10	-1.30837
125220890	chr11:125220890:G:A	6.17251e-09	-1.8786e-10	-1.32448
125220972	chr11:125220972:A:G	6.15641e-09	-1.8786e-10	-1.32709
125221000	chr11:125221000:A:G	6.96408e-09	-1.8786e-10	-1.20382
125221016	chr11:125221016:G:A	1.217e-09	-1.73864	-1.20955
125221017	chr11:125221017:A:C	6.24488e-09	-1.8786e-10	-1.31282
125221420	chr11:125221420:T:C	6.38364e-09	-1.8786e-10	-1.29084
125221499	chr11:125221499:C:T	6.37971e-09	-1.8786e-10	-1.29146
125221586	chr11:125221586:G:T	1.48604e-09	-1.31221	-1.43625
125221672	chr11:125221672:T:C	1.79311e-09	-1.73874	-0.821887
125222464	chr11:125222464:G:A	2.51138e-09	-1.78915	-0.434604
125222607	chr11:125222607:GTGTGTA:G	5.17305e-09	-1.50112	-4.18622e-10
125222670	chr11:125222670:GTGTA:G	7.72192e-09	-1.8786e-10	-1.10052
125222991	chr11:125222991:G:A	9.09603e-09	-1.8786e-10	-0.936744
125223062	chr11:125223062:G:A	9.10028e-09	-1.8786e-10	-0.936277
125223302	chr11:125223302:C:T	1.07797e-08	-1.8786e-10	-0.766919
125223315	chr11:125223315:C:T	1.31314e-09	-1.77613	-1.09603
125223482	chr11:125223482:G:A	6.12138e-09	-1.8786e-10	-1.33279
125223795	chr11:125223795:C:T	8.24882e-09	-1.8786e-10	-1.03451
125223857	chr11:125223857:G:A	7.95912e-09	-1.8786e-10	-1.07026
125223954	chr11:125223954:G:A	1.19068e-08	-1.79613	1.12866
125223968	chr11:125223968:C:T	1.01005e-08	-1.8786e-10	-0.831993
125224002	chr11:125224002:C:T	7.77012e-09	-1.8786e-10	-1.0943
125224687	chr11:125224687:G:A	2.48102e-09	-1.77751	-0.458404
125224783	chr11:125224783:G:A	6.08178e-09	-1.8786e-10	-1.33928
125225325	chr11:125225325:C:T	9.94851e-10	-1.81849	-1.33126
125226206	chr11:125226206:CA:C	5.99863e-09	-1.8786e-10	-1.35305
125226307	chr11:125226307:C:T	5.80908e-09	-1.8786e-10	-1.38516
125226358	chr11:125226358:C:T	4.03416e-09	-1.79777	0.0479887
125226389	chr11:125226389:G:A	6.83687e-09	-1.8786e-10	-1.22225
125226534	chr11:125226534:C:T	6.57718e-09	-1.8786e-10	-1.26098
125226583	chr11:125226583:G:A	5.92974e-09	-1.8786e-10	-1.3646
125226595	chr11:125226595:A:G	4.00716e-09	-1.7565	-4.18622e-10
125226596	chr11:125226596:C:T	3.90086e-09	-1.78338	-4.18622e-10
125227183	chr11:125227183:G:A	3.78335e-09	-1.81397	-4.18622e-10
125227371	chr11:125227371:C:T	8.73587e-09	-1.8786e-10	-0.977144
125227426	chr11:125227426:T:G	8.23368e-09	-1.8786e-10	-1.03635
125227586	chr11:125227586:T:C	3.03715e-06	-1.8786e-10	4.87409
125227599	chr11:125227599:T:C	3.3886e-08	-1.8786e-10	0.378421
125227701	chr11:125227701:A:C	1.45619e-08	-1.8786e-10	-0.466174
125227915	chr11:125227915:G:A	6.05707e-09	-1.8786e-10	-1.34336
125227996	chr11:125227996:C:G	5.92343e-09	-1.8786e-10	-1.36567
125228148	chr11:125228148:C:T	8.29141e-07	-1.8786e-10	3.57581
125228199	chr11:125228199:A:G	9.48743e-09	-1.8786e-10	-0.894614
125228740	chr11:125228740:G:A	3.04722e-08	-1.8786e-10	0.272232
125229138	chr11:125229138:A:C	1.22038e-05	-1.8786e-10	6.26492
125229396	chr11:125229396:T:C	7.74614e-09	-1.8786e-10	-1.09739
125229559	chr11:125229559:G:A	1.25026e-05	-1.8786e-10	6.28911
125229711	chr11:125229711:C:G	2.85802e-08	-1.8786e-10	0.208131
125229958	chr11:125229958:C:T	5.70705e-09	-1.8786e-10	-1.40288
125229967	chr11:125229967:A:T	2.63843e-08	-1.8786e-10	0.128186
125230078	chr11:125230078:G:A	1.06627e-08	-1.8786e-10	-0.777835
125230226	chr11:125230226:T:C	9.27968e-10	-1.80649	-1.41285
125230288	chr11:125230288:C:A	1.31568e-09	-1.81818	-1.05205
125230393	chr11:125230393:C:T	5.63512e-09	-1.8786e-10	-1.41556
125230685	chr11:125230685:T:C	1.28907e-08	-1.8786e-10	-0.588073
125230963	chr11:125230963:C:T	1.42692e-08	-1.8786e-10	-0.48648
125230986	chr11:125230986:T:C	8.087e-09	-1.79828	0.743951
125231007	chr11:125231007:A:G	1.22869e-08	-1.8786e-10	-0.636046
125231154	chr11:125231154:T:C	7.78503e-09	-1.80439	0.712005
125231266	chr11:125231266:A:T	5.46689e-09	-1.44587	-4.18622e-10
125231424	chr11:125231424:C:T	1.27955e-08	-1.8786e-10	-0.595488
125231458	chr11:125231458:C:T	7.54605e-09	-1.8786e-10	-1.12356
125231485	chr11:125231485:A:C	5.57806e-09	-1.8786e-10	-1.42574
125231536	chr11:125231536:T:C	9.85771e-10	-1.74582	-1.41309
125231765	chr11:125231765:G:A	8.16348e-09	-1.8786e-10	-1.04491
125232046	chr11:125232046:G:C	5.88321e-09	-1.8786e-10	-1.37248
125232180	chr11:125232180:G:T	8.39704e-09	-1.8786e-10	-1.0167
125232218	chr11:125232218:C:G	1.26276e-08	-1.8786e-10	-0.608694
125232492	chr11:125232492:T:G	9.68976e-09	-1.8786e-10	-0.873513
125232932	chr11:125232932:A:G	7.00431e-09	-1.8786e-10	-1.19806
125232997	chr11:125232997:G:A	7.37229e-09	-1.8786e-10	-1.14685
125233142	chr11:125233142:A:G	8.53632e-09	-1.8786e-10	-1.00025
125233181	chr11:125233181:T:C	8.68906e-09	-1.8786e-10	-0.982517
125233190	chr11:125233190:G:T	8.68513e-09	-1.8786e-10	-0.98297
125233346	chr11:125233346:A:G	8.50437e-09	-1.8786e-10	-1.004
125233378	chr11:125233378:C:T	1.09111e-09	-1.81501	-1.24237
125233608	chr11:125233608:C:T	5.83121e-09	-1.8786e-10	-1.38136
125233752	chr11:125233752:T:A	8.56729e-09	-1.8786e-10	-0.996631
125233973	chr11:125233973:G:A	9.59475e-10	-1.80565	-1.3803
125234039	chr11:125234039:T:C	8.21703e-09	-1.8786e-10	-1.03837
125234090	chr11:125234090:T:TC	8.34553e-09	-1.8786e-10	-1.02286
125234179	chr11:125234179:G:A	8.60621e-09	-1.8786e-10	-0.992099
125234587	chr11:125234587:G:A	6.10455e-09	-1.8786e-10	-1.33555
125235006	chr11:125235006:T:A	3.98261e-09	-1.76264	-4.18622e-10
125235921	chr11:125235921:T:G	6.07996e-09	-1.8786e-10	-1.33958
125236152	chr11:125236152:C:G	1.30017e-08	-1.80301	1.22351
125236456	chr11:125236456:G:A	7.59654e-09	-1.78981	0.672917
125236471	chr11:125236471:C:T	6.41375e-09	-1.8786e-10	-1.28614
125236499	chr11:125236499:G:A	3.88931e-09	-1.80229	0.0159412
125236611	chr11:125236611:C:T	1.38168e-08	-1.8786e-10	-0.518699
125236643	chr11:125236643:T:C	3.09995e-08	-1.80072	2.09011
125236669	chr11:125236669:C:T	7.49285e-09	-1.78373	0.653097
125236828	chr11:125236828:G:C	7.24379e-09	-1.79057	0.62613
125236944	chr11:125236944:A:C	7.35582e-09	-1.78848	0.63939
125237002	chr11:125237002:G:A	3.82476e-09	-1.8071	0.00400975
125237211	chr11:125237211:A:G	2.35864e-08	-1.79034	1.80643
125237245	chr11:125237245:T:C	2.30989e-08	-1.78155	1.77675
125237315	chr11:125237315:G:T	7.34357e-09	-1.79015	0.63939
125237332	chr11:125237332:G:A	3.76687e-09	-1.81834	-4.18622e-10
125237394	chr11:125237394:C:T	7.60432e-09	-1.79082	0.674956
125237516	chr11:125237516:A:G	1.38215e-08	-1.8786e-10	-0.518358
125237651	chr11:125237651:T:C	4.1483e-09	-1.80471	0.0828226
125237657	chr11:125237657:C:T	7.60841e-09	-1.78346	0.668133
125237889	chr11:125237889:C:T	1.30547e-08	-1.8786e-10	-0.575437
125238062	chr11:125238062:C:T	1.16545e-08	-1.73231	1.04341
125238228	chr11:125238228:A:T	7.25257e-09	-1.8786e-10	-1.16323
125238482	chr11:125238482:A:G	4.04414e-09	-1.74731	-4.18622e-10
125238666	chr11:125238666:T:A	3.16304e-09	-1.64539	-0.347663
125239338	chr11:125239338:G:A	1.52378e-09	-1.45116	-1.27224
125239485	chr11:125239485:A:G	1.02018e-08	-1.81091	0.988898
125239731	chr11:125239731:G:A	1.09848e-09	-1.80578	-1.24488
125240183	chr11:125240183:G:A	4.91693e-09	-1.7301	0.178201
125240270	chr11:125240270:C:T	1.47585e-09	-1.75377	-1.00158
125240670	chr11:125240670:C:T	6.10222e-09	-1.8786e-10	-1.33593
125240693	chr11:125240693:A:G	1.23237e-09	-1.62474	-1.3109
125240715	chr11:125240715:G:T	3.00978e-08	-1.8786e-10	0.259869
125240789	chr11:125240789:A:G	1.18668e-09	-1.60552	-1.3679
125240967	chr11:125240967:C:T	1.7848e-09	-1.64796	-0.91732
125241034	chr11:125241034:G:A	5.76905e-09	-1.8786e-10	-1.39207
125241057	chr11:125241057:C:T	9.8641e-09	-1.8786e-10	-0.85568
125241330	chr11:125241330:T:C	6.74131e-09	-1.8786e-10	-1.23633
125241629	chr11:125241629:G:A	3.84643e-09	-1.79744	-4.18622e-10
125241661	chr11:125241661:A:C	6.27577e-09	-1.8786e-10	-1.30789
125241874	chr11:125241874:T:C	1.96151e-09	-1.63352	-0.837353
125242042	chr11:125242042:ACACCATG:A	6.95427e-09	-1.8786e-10	-1.20523
125242239	chr11:125242239:C:T	5.63375e-09	-1.8786e-10	-1.41581
125242693	chr11:125242693:C:T	8.01187e-09	-1.8786e-10	-1.06366
125242819	chr11:125242819:A:G	6.0555e-09	-1.8786e-10	-1.34361
125242866	chr11:125242866:A:G	6.15589e-09	-1.8786e-10	-1.32717
125243329	chr11:125243329:T:C	1.60357e-09	-1.77908	-0.893269
125243330	chr11:125243330:G:A	1.23191e-09	-1.78472	-1.1513
125243377	chr11:125243377:A:G	6.02985e-09	-1.8786e-10	-1.34786
125243461	chr11:125243461:C:T	2.23407e-09	-1.31857	-1.02219
125243607	chr11:125243607:G:A	1.42185e-09	-1.72434	-1.06829
125243653	chr11:125243653:C:T	9.79583e-10	-1.78555	-1.37966
125243665	chr11:125243665:C:T	5.86719e-09	-1.8786e-10	-1.37521
125243722	chr11:125243722:A:G	6.25999e-09	-1.8786e-10	-1.3104
125244015	chr11:125244015:G:A	6.24755e-09	-1.8786e-10	-1.31239
125244353	chr11:125244353:G:A	2.25336e-09	-1.29301	-1.03915
125244645	chr11:125244645:G:A	2.26459e-09	-1.30539	-1.0218
125245075	chr11:125245075:C:T	3.63748e-09	-1.28665	-0.566645
125245197	chr11:125245197:T:C	6.03103e-09	-1.8786e-10	-1.34766
125245198	chr11:125245198:G:A	7.54804e-09	-1.8786e-10	-1.12329
125245376	chr11:125245376:G:A	4.48221e-09	-1.64447	-4.18622e-10
125245492	chr11:125245492:C:G	1.10706e-09	-1.78483	-1.25805
125245655	chr11:125245655:G:A	3.81181e-09	-1.80648	-4.18622e-10
125247442	chr11:125247442:C:A	2.6902e-09	-1.37687	-0.7781
125247507	chr11:125247507:C:A	5.13017e-09	-1.50944	-4.18622e-10
125247535	chr11:125247535:C:A	1.10858e-09	-1.77108	-1.27043
125248580	chr11:125248580:T:A	8.17806e-09	-1.8786e-10	-1.04313
125248621	chr11:125248621:TAA:T	6.76861e-09	-1.8786e-10	-1.23229
125248801	chr11:125248801:G:A	7.09953e-09	-1.8786e-10	-1.18455
125248826	chr11:125248826:C:T	9.71398e-10	-1.77798	-1.39562
125249375	chr11:125249375:G:T	1.14013e-08	-1.8786e-10	-0.710855
125249794	chr11:125249794:A:G	5.08206e-09	-1.0808	-0.438066
125249957	chr11:125249957:C:T	1.05426e-09	-1.81727	-1.27448
125250256	chr11:125250256:T:C	1.05452e-09	-1.78949	-1.30201
125250410	chr11:125250410:C:G	4.70187e-09	-1.22619	-0.370426
125251043	chr11:125251043:G:A	4.17445e-09	-1.24843	-0.467173
125251113	chr11:125251113:C:T	4.14171e-09	-1.17326	-0.55021
125251598	chr11:125251598:T:A	4.95062e-09	-0.94148	-0.603589
125251855	chr11:125251855:A:G	1.15133e-09	-1.79479	-1.20887
125252256	chr11:125252256:T:C	5.65295e-09	-1.8786e-10	-1.41241
125252612	chr11:125252612:C:T	1.67137e-08	-0.328351	-4.18622e-10
125252964	chr11:125252964:C:T	1.99521e-08	-1.8786e-10	-0.151249
125253289	chr11:125253289:A:AT	1.08051e-08	-1.8786e-10	-0.764567
125253465	chr11:125253465:C:T	5.53511e-09	-1.8786e-10	-1.43347
125253495	chr11:125253495:C:T	9.22571e-09	-1.8786e-10	-0.922588
125253529	chr11:125253529:T:C	2.60944e-09	-1.27447	-0.910977
125253693	chr11:125253693:T:A	1.12897e-09	-1.78307	-1.24021
125253699	chr11:125253699:C:T	4.00902e-09	-1.75604	-4.18622e-10
125253916	chr11:125253916:C:A	2.6356e-09	-0.819329	-1.35614
125254077	chr11:125254077:G:A	9.66865e-10	-1.7484	-1.42988
125254144	chr11:125254144:A:G	6.17596e-09	-1.8786e-10	-1.32392
125254186	chr11:125254186:G:A	9.75329e-10	-1.73807	-1.4315
125254345	chr11:125254345:C:G	4.92879e-09	-1.54949	-4.18622e-10
125254426	chr11:125254426:A:G	1.02337e-09	-1.77236	-1.34913
125254825	chr11:125254825:T:TC	9.6997e-10	-1.78061	-1.39446
125254847	chr11:125254847:G:T	9.13644e-09	-1.8786e-10	-0.932311
125255329	chr11:125255329:C:A	1.06162e-09	-1.7795	-1.30528
125255676	chr11:125255676:G:A	9.06839e-09	-1.8786e-10	-0.939788
125255683	chr11:125255683:C:T	9.40398e-10	-1.78973	-1.4163
125255808	chr11:125255808:C:T	5.51589e-09	-1.8786e-10	-1.43695
125256013	chr11:125256013:A:C	2.30847e-08	-1.8786e-10	-0.00541052
125256630	chr11:125256630:C:G	9.15287e-09	-1.8786e-10	-0.930514
125257156	chr11:125257156:G:A	1.12362e-09	-1.741	-1.28703
125257262	chr11:125257262:C:T	9.60992e-09	-1.8786e-10	-0.881786
125257660	chr11:125257660:A:G	1.6775e-08	-1.8786e-10	-0.324691
125257945	chr11:125257945:G:A	1.01899e-09	-1.77164	-1.35413
125258000	chr11:125258000:A:C	1.16851e-08	-1.8786e-10	-0.686266
125258068	chr11:125258068:C:T	1.12509e-08	-1.8786e-10	-0.724131
125258106	chr11:125258106:C:T	7.45305e-09	-1.8786e-10	-1.13596
125258635	chr11:125258635:A:G	6.8144e-09	-1.8786e-10	-1.22554
125258822	chr11:125258822:A:C	6.37432e-09	-1.8786e-10	-1.2923
125259094	chr11:125259094:T:A	4.63435e-09	-1.61109	-4.18622e-10
125259352	chr11:125259352:C:T	6.979e-09	-1.8786e-10	-1.20168
125259529	chr11:125259529:T:G	1.00482e-09	-1.71992	-1.41985
125259644	chr11:125259644:C:T	6.28596e-09	-1.8786e-10	-1.30626
125259712	chr11:125259712:C:T	3.26529e-09	-1.81866	-0.142574
125259714	chr11:125259714:G:T	5.95718e-09	-1.8786e-10	-1.35998
125260125	chr11:125260125:G:A	1.19376e-08	-1.8786e-10	-0.664886
125260172	chr11:125260172:T:C	1.55668e-09	-1.48718	-1.21485
125260351	chr11:125260351:A:G	5.60183e-09	-1.8786e-10	-1.42149
125260911	chr11:125260911:G:A	6.35048e-09	-1.8786e-10	-1.29605
125261319	chr11:125261319:A:G	1.08465e-09	-1.73021	-1.33311
125261626	chr11:125261626:T:C	5.69756e-09	-1.8786e-10	-1.40454
125261658	chr11:125261658:C:T	8.24555e-09	-1.8786e-10	-1.03491
125262453	chr11:125262453:G:A	9.52859e-09	-1.8786e-10	-0.890285
125262582	chr11:125262582:T:C	5.54144e-09	-1.8786e-10	-1.43233
125262623	chr11:125262623:C:G	1.23822e-08	-0.628321	-4.18622e-10
125262739	chr11:125262739:T:C	6.45722e-09	-1.8786e-10	-1.27938
125262830	chr11:125262830:T:C	8.62801e-09	-1.8786e-10	-0.989569
125262903	chr11:125262903:C:T	9.90042e-09	-1.8786e-10	-0.852005
125262968	chr11:125262968:G:A	2.19661e-08	-1.8786e-10	-0.0550799
125263025	chr11:125263025:T:C	5.47111e-09	-1.4451	-4.18622e-10
125263685	chr11:125263685:T:A	9.78682e-10	-1.79594	-1.37019
125263806	chr11:125263806:C:A	1.14354e-09	-1.77231	-1.23815
125263808	chr11:125263808:T:C	1.1627e-09	-1.67473	-1.31911
125263948	chr11:125263948:C:T	1.98466e-09	-1.79409	-0.665043
125264006	chr11:125264006:G:A	5.51674e-09	-1.8786e-10	-1.4368
125264996	chr11:125264996:A:C	5.5499e-09	-1.8786e-10	-1.4308
125265176	chr11:125265176:A:G	6.82007e-09	-1.8786e-10	-1.22471
125265251	chr11:125265251:T:C	1.27811e-09	-1.78207	-1.11713
125265383	chr11:125265383:A:T	2.92534e-09	-1.79838	-0.272786
125265859	chr11:125265859:CCT:C	5.89059e-09	-1.8786e-10	-1.37123
125265901	chr11:125265901:G:A	8.10654e-09	-1.8786e-10	-1.05191
125266517	chr11:125266517:G:A	5.57611e-09	-1.8786e-10	-1.42609
125266572	chr11:125266572:G:C	1.27002e-09	-1.77453	-1.13102
125266998	chr11:125266998:T:G	2.54278e-08	-1.8786e-10	0.0912622
125267102	chr11:125267102:G:A	8.28584e-09	-1.8786e-10	-1.03003
125267242	chr11:125267242:T:C	1.29199e-09	-1.81393	-1.07447
125267688	chr11:125267688:T:C	5.74594e-09	-1.8786e-10	-1.39609
125268160	chr11:125268160:T:A	5.51651e-09	-1.8786e-10	-1.43684
125268523	chr11:125268523:G:T	6.15672e-09	-1.8786e-10	-1.32704
125268840	chr11:125268840:G:A	8.55737e-09	-1.8786e-10	-0.997789
125269289	chr11:125269289:C:T	9.69634e-09	-1.8786e-10	-0.872834
125269493	chr11:125269493:C:G	1.51549e-09	-1.79708	-0.931765
125269561	chr11:125269561:A:G	6.12687e-09	-1.8786e-10	-1.3319
125269746	chr11:125269746:C:T	3.89102e-09	-1.78591	-4.18622e-10
125270227	chr11:125270227:C:T	5.60932e-09	-1.8786e-10	-1.42015
125270515	chr11:125270515:G:A	5.53299e-09	-1.8786e-10	-1.43385
125270618	chr11:125270618:A:G	1.9007e-09	-1.38228	-1.12008
125271103	chr11:125271103:T:C	9.93593e-09	-1.8786e-10	-0.848425
125271395	chr11:125271395:C:T	4.59869e-09	-1.79319	0.17438
125271436	chr11:125271436:T:C	5.99828e-09	-1.8786e-10	-1.35311
125271525	chr11:125271525:T:C	1.01601e-08	-1.8786e-10	-0.826113
125272285	chr11:125272285:G:A	8.72405e-09	-1.8786e-10	-0.978498
125272317	chr11:125272317:G:T	5.53493e-09	-1.8786e-10	-1.4335
125272733	chr11:125272733:C:T	3.85187e-08	-1.8786e-10	0.506562
125272853	chr11:125272853:C:T	5.90017e-09	-1.3696	-4.18622e-10
125273879	chr11:125273879:A:G	1.77474e-09	-1.58153	-0.989403
125274108	chr11:125274108:CT:C	6.89484e-09	-1.8786e-10	-1.21381
125274132	chr11:125274132:C:T	6.43115e-09	-1.8786e-10	-1.28343
125274170	chr11:125274170:T:G	4.19271e-09	-1.71124	-4.18622e-10
125274210	chr11:125274210:G:C	5.57871e-09	-1.8786e-10	-1.42563
125274390	chr11:125274390:G:A	5.98384e-09	-1.8786e-10	-1.35552
125274530	chr11:125274530:A:G	1.20188e-09	-1.58713	-1.37356
125275129	chr11:125275129:G:T	1.34235e-08	-1.8786e-10	-0.547575
125276209	chr11:125276209:C:T	7.42966e-09	-1.8786e-10	-1.1391
125276278	chr11:125276278:A:G	2.8272e-09	-0.746652	-1.35864
125277660	chr11:125277660:C:T	3.24807e-09	-0.636304	-1.33022
125278140	chr11:125278140:G:A	9.83031e-09	-0.752444	-0.106668
125278395	chr11:125278395:CAG:C	1.82777e-08	-1.8786e-10	-0.238903
125278631	chr11:125278631:A:AG	6.14766e-09	-1.8786e-10	-1.32851
125279440	chr11:125279440:G:A	8.68587e-09	-1.8786e-10	-0.982885
125279443	chr11:125279443:T:C	8.88079e-09	-1.8786e-10	-0.960692
125279505	chr11:125279505:C:T	6.73285e-09	-1.8786e-10	-1.23758
125279636	chr11:125279636:T:C	3.95083e-09	-0.454389	-1.31627
125279992	chr11:125279992:AAT:A	1.72409e-08	-1.8786e-10	-0.297298
125280213	chr11:125280213:C:T	2.72448e-08	-1.8786e-10	0.160279
125281240	chr11:125281240:G:A	1.00258e-08	-1.8786e-10	-0.839419
125281891	chr11:125281891:A:C	1.23916e-08	-1.8786e-10	-0.627562
125281985	chr11:125281985:G:A	6.27338e-09	-1.30827	-4.18622e-10
125282177	chr11:125282177:C:A	6.28136e-09	-1.8786e-10	-1.307
125282469	chr11:125282469:G:A	5.8034e-09	-1.8786e-10	-1.38614
125282923	chr11:125282923:G:A	5.94162e-09	-1.8786e-10	-1.3626
125283491	chr11:125283491:T:C	5.77402e-09	-1.8786e-10	-1.39121
125283503	chr11:125283503:T:C	1.31269e-08	-1.8786e-10	-0.569919
125284079	chr11:125284079:G:A	3.83537e-09	-1.80032	-4.18622e-10
125284162	chr11:125284162:T:C	3.87534e-09	-1.78995	-4.18622e-10
125284163	chr11:125284163:G:A	9.54557e-10	-1.76067	-1.43042
125284365	chr11:125284365:C:T	4.04945e-09	-1.746	-4.18622e-10
125285378	chr11:125285378:A:G	3.86183e-09	-1.79344	-4.18622e-10
125285579	chr11:125285579:T:C	5.51628e-09	-1.8786e-10	-1.43688
125285725	chr11:125285725:T:C	5.86293e-09	-1.8786e-10	-1.37593
125285734	chr11:125285734:A:G	4.62982e-09	-1.61206	-4.18622e-10
125286220	chr11:125286220:G:A	3.93097e-09	-1.7757	-4.18622e-10
125286388	chr11:125286388:G:A	6.02516e-09	0.0880256	-1.43666
125288088	chr11:125288088:G:A	4.38081e-09	-1.66735	-4.18622e-10
125288153	chr11:125288153:A:G	2.5651e-08	1.31617	-1.21617
125288378	chr11:125288378:G:A	5.75876e-09	-1.8786e-10	-1.39386
125288493	chr11:125288493:C:T	1.00474e-08	0.413685	-1.25095
125288725	chr11:125288725:C:G	5.52759e-09	-1.8786e-10	-1.43483
125289331	chr11:125289331:C:T	1.3681e-08	0.626757	-1.15533
125289332	chr11:125289332:A:G	8.3965e-08	1.28582	-4.18622e-10
125289479	chr11:125289479:T:A	1.86452e-08	1.17364	-1.39264
125289714	chr11:125289714:C:A	9.58524e-09	0.542981	-1.42734
125289716	chr11:125289716:T:C	2.95302e-08	1.44366	-1.20283
125290250	chr11:125290250:T:A	6.2074e-09	-1.8786e-10	-1.31884
125290408	chr11:125290408:G:A	5.86689e-09	-1.8786e-10	-1.37526
125291632	chr11:125291632:C:T	2.27086e-08	-1.8786e-10	-0.0218401
125292148	chr11:125292148:A:T	7.07472e-09	-1.8786e-10	-1.18805
125292297	chr11:125292297:G:A	4.03414e-09	-1.74979	-4.18622e-10
125292488	chr11:125292488:C:T	1.07923e-08	-0.765751	-4.18622e-10
125292926	chr11:125292926:T:C	5.62487e-09	-1.8786e-10	-1.41738
125292953	chr11:125292953:G:A	4.47779e-09	-1.64545	-4.18622e-10
125293244	chr11:125293244:T:A	5.86147e-09	-1.8786e-10	-1.37618
125293679	chr11:125293679:G:A	5.53579e-09	-1.8786e-10	-1.43335
125293684	chr11:125293684:T:C	6.67833e-09	-1.8786e-10	-1.24571
125294131	chr11:125294131:C:T	5.53677e-09	-1.8786e-10	-1.43317
125294232	chr11:125294232:G:A	6.51149e-09	-1.8786e-10	-1.27101
125294274	chr11:125294274:C:A	5.55374e-09	-1.8786e-10	-1.43011
125294388	chr11:125294388:C:G	1.96438e-08	-1.8786e-10	-0.166819
125295021	chr11:125295021:C:T	4.06471e-09	-1.74224	-4.18622e-10
125295211	chr11:125295211:G:A	1.97898e-08	1.16368	-1.32309
125295769	chr11:125295769:A:G	1.66218e-08	-1.8786e-10	-0.333865
125295883	chr11:125295883:A:G	1.49222e-09	-1.73115	-1.01316
125296441	chr11:125296441:A:G	5.6194e-09	-1.8786e-10	-1.41836
125296471	chr11:125296471:A:G	2.15556e-08	1.35498	-1.42893
125296505	chr11:125296505:C:T	5.86796e-09	-1.8786e-10	-1.37507
125296518	chr11:125296518:T:C	2.69006e-08	1.56463	-1.41706
125296618	chr11:125296618:A:G	5.60189e-09	-1.8786e-10	-1.42148
125297191	chr11:125297191:A:G	1.27247e-08	0.832105	-1.43314
125297275	chr11:125297275:G:C	5.51692e-09	-1.8786e-10	-1.43676
125297408	chr11:125297408:T:C	5.64039e-09	-1.8786e-10	-1.41463
125297579	chr11:125297579:A:C	1.87594e-08	1.08971	-1.3026
125297588	chr11:125297588:A:G	1.30428e-08	-1.8786e-10	-0.576348
125297683	chr11:125297683:G:A	2.53178e-08	0.0869251	-4.18622e-10
125297719	chr11:125297719:A:G	9.54623e-09	0.489185	-1.37762
125297741	chr11:125297741:A:C	2.09974e-08	1.14281	-1.24299
125298003	chr11:125298003:T:C	3.01994e-08	1.69378	-1.43054
125298089	chr11:125298089:A:G	5.85958e-09	-1.8786e-10	-1.3765
125298112	chr11:125298112:A:G	4.11484e-08	1.82926	-1.25666
125298199	chr11:125298199:G:A	6.15858e-09	-1.8786e-10	-1.32674
125298374	chr11:125298374:C:T	6.33118e-09	-1.8786e-10	-1.2991
125298392	chr11:125298392:A:C	6.09089e-09	-1.8786e-10	-1.33779
125298509	chr11:125298509:G:A	6.41998e-09	-1.8786e-10	-1.28517
125298607	chr11:125298607:C:T	7.40149e-09	-1.8786e-10	-1.1429
125298779	chr11:125298779:C:A	1.17311e-08	-1.8786e-10	-0.68234
125298875	chr11:125298875:C:T	6.4833e-09	-1.8786e-10	-1.27535
125299041	chr11:125299041:T:G	6.97403e-09	0.150064	-1.35245
125299134	chr11:125299134:G:A	3.88794e-09	-1.7867	-4.18622e-10
125299272	chr11:125299272:A:G	1.23166e-08	0.77329	-1.40693
125299284	chr11:125299284:G:A	7.09226e-09	0.0821588	-1.26774
125299334	chr11:125299334:A:G	6.37654e-09	-1.8786e-10	-1.29196
125299394	chr11:125299394:C:T	6.64523e-09	-0.0347846	-1.2159
125299447	chr11:125299447:G:A	5.81632e-09	0.033035	-1.41695
125299572	chr11:125299572:T:G	5.47523e-09	-0.135712	-1.30864
125300099	chr11:125300099:G:A	8.12925e-09	-1.8786e-10	-1.04911
125300185	chr11:125300185:T:G	5.51478e-09	-1.8786e-10	-1.43715
125300743	chr11:125300743:A:G	5.51639e-09	-0.230396	-1.20646
125300816	chr11:125300816:T:C	6.01441e-09	0.0173804	-1.3678
125300928	chr11:125300928:G:A	6.18504e-09	-0.294767	-1.02768
125301371	chr11:125301371:G:C	5.9215e-09	-0.144709	-1.22128
125301379	chr11:125301379:A:G	6.85566e-09	-1.8786e-10	-1.21951
125301535	chr11:125301535:A:G	5.84304e-09	-0.326498	-1.05283
125301750	chr11:125301750:T:TG	5.97915e-09	-1.8786e-10	-1.3563
125302487	chr11:125302487:C:A	3.94515e-09	-0.342095	-1.43
125302527	chr11:125302527:C:T	5.51989e-09	-1.8786e-10	-1.43622
125302639	chr11:125302639:C:T	5.78844e-09	-1.8786e-10	-1.38872
125302697	chr11:125302697:A:G	2.75791e-09	-0.800216	-1.32989
125302778	chr11:125302778:C:T	3.97884e-08	1.11968	-0.580681
125302780	chr11:125302780:T:G	5.57344e-09	-1.8786e-10	-1.42657
125302876	chr11:125302876:G:A	1.89241e-09	-1.09396	-1.41277
125302931	chr11:125302931:A:G	6.18017e-09	-1.8786e-10	-1.32324
125303581	chr11:125303581:C:G	5.74654e-09	-1.8786e-10	-1.39598
125303896	chr11:125303896:C:T	2.87517e-09	-1.74546	-0.343011
125303928	chr11:125303928:G:A	4.60959e-09	-0.184068	-1.43238
125303940	chr11:125303940:C:T	8.12456e-09	-1.8786e-10	-1.04969
125303953	chr11:125303953:C:T	3.64247e-09	-0.489679	-1.36224
125304098	chr11:125304098:CT:C	4.3589e-09	-0.237196	-1.43517
125304240	chr11:125304240:C:T	4.19919e-09	-0.27445	-1.43524
125304301	chr11:125304301:A:G	2.90532e-09	-0.818272	-1.25977
125304674	chr11:125304674:C:T	4.37826e-09	-0.234211	-1.43372
125305009	chr11:125305009:C:G	1.10534e-09	-1.61068	-1.43375
125305023	chr11:125305023:C:T	5.56945e-09	-1.8786e-10	-1.42729
125305283	chr11:125305283:C:A	4.31579e-09	-0.254181	-1.42812
125305759	chr11:125305759:T:C	8.94327e-09	0.392661	-1.34634
125305829	chr11:125305829:T:A	3.90466e-09	-1.78241	-4.18622e-10
125306432	chr11:125306432:T:C	4.16492e-08	-1.8786e-10	0.584699
125306541	chr11:125306541:T:C	4.26172e-09	-0.36238	-1.33253
125306633	chr11:125306633:A:T	1.23596e-09	-1.79255	-1.14018
125306750	chr11:125306750:G:A	9.05659e-10	-1.81969	-1.42399
125306889	chr11:125306889:A:G	8.78089e-09	-1.8786e-10	-0.972005
125306984	chr11:125306984:C:T	4.77214e-09	-1.58179	-4.18622e-10
125307298	chr11:125307298:C:G	1.03663e-09	-1.73365	-1.37496
125307488	chr11:125307488:G:A	5.46263e-09	-1.44665	-4.18622e-10
125307735	chr11:125307735:T:C	7.18561e-09	0.264632	-1.43713
125308006	chr11:125308006:G:A	1.67505e-08	-1.8786e-10	-0.326155
125308141	chr11:125308141:C:T	8.08564e-09	0.344517	-1.39901
125308182	chr11:125308182:T:C	2.05087e-08	-1.8786e-10	-0.123732
125308507	chr11:125308507:C:T	9.11092e-09	0.434761	-1.36987
125308692	chr11:125308692:G:A	5.60128e-09	-1.8786e-10	-1.42159
125309015	chr11:125309015:C:T	5.54917e-09	-1.8786e-10	-1.43093
125309301	chr11:125309301:C:A	5.62238e-09	-1.8786e-10	-1.41783
125309361	chr11:125309361:G:C	5.55783e-09	0.00220913	-1.43158
125309682	chr11:125309682:C:T	3.61306e-09	-0.426372	-1.43365
125309686	chr11:125309686:C:T	5.53248e-09	-1.8786e-10	-1.43395
125309879	chr11:125309879:G:A	3.89168e-09	-1.78574	-4.18622e-10
125309933	chr11:125309933:G:A	3.35313e-09	-0.514749	-1.41994
125309945	chr11:125309945:T:A	2.85296e-09	-1.77327	-0.32295
125309981	chr11:125309981:G:A	5.6464e-09	-1.8786e-10	-1.41356
125310208	chr11:125310208:A:C	3.8211e-09	-0.460091	-1.34395
125310225	chr11:125310225:G:A	3.6871e-09	-0.420434	-1.41931
125310503	chr11:125310503:A:T	2.99794e-09	-1.17416	-0.8725
125310763	chr11:125310763:T:C	6.88914e-09	-1.8786e-10	-1.21464
125311203	chr11:125311203:T:C	6.92423e-09	-1.8786e-10	-1.20956
125311319	chr11:125311319:C:T	6.90546e-09	-1.8786e-10	-1.21227
125311348	chr11:125311348:G:A	6.543e-09	-1.8786e-10	-1.26619
125311622	chr11:125311622:A:G	5.64809e-09	-1.8786e-10	-1.41326
125311720	chr11:125311720:A:G	5.53034e-09	-1.8786e-10	-1.43433
125311727	chr11:125311727:T:C	4.53873e-09	-1.63193	-4.18622e-10
125311734	chr11:125311734:T:C	5.51742e-09	-1.8786e-10	-1.43667
125311757	chr11:125311757:A:G	5.66069e-09	-1.8786e-10	-1.41104
125311787	chr11:125311787:A:G	5.54391e-09	-1.8786e-10	-1.43188
125311849	chr11:125311849:A:T	5.64965e-09	-1.8786e-10	-1.41299
125312055	chr11:125312055:T:C	6.03218e-09	-1.8786e-10	-1.34747
125312057	chr11:125312057:G:C	6.03158e-09	-1.8786e-10	-1.34757
125312119	chr11:125312119:C:T	1.02801e-09	-1.80484	-1.31211
125312180	chr11:125312180:G:A	2.6616e-09	-0.837507	-1.32815
125312229	chr11:125312229:T:C	2.81914e-09	-0.853119	-1.25503
125312242	chr11:125312242:G:A	3.61826e-09	-0.49156	-1.36703
125312940	chr11:125312940:A:G	5.60131e-09	-1.8786e-10	-1.42158
125313064	chr11:125313064:T:C	1.51092e-09	-1.76927	-0.962597
125313117	chr11:125313117:A:G	5.51496e-09	-1.8786e-10	-1.43712
125313118	chr11:125313118:T:C	1.01309e-09	-1.70566	-1.42592
125313217	chr11:125313217:T:C	1.95214e-09	-1.12696	-1.34869
125313221	chr11:125313221:C:A	2.58144e-09	-0.807427	-1.38881
125313354	chr11:125313354:T:C	1.59945e-09	-1.24034	-1.43458
125313535	chr11:125313535:T:C	9.60544e-10	-1.76249	-1.42235
125313773	chr11:125313773:C:T	5.51581e-09	-1.8786e-10	-1.43696
125313828	chr11:125313828:G:A	8.01599e-09	-1.8786e-10	-1.06314
125314215	chr11:125314215:G:A	7.08958e-09	-1.8786e-10	-1.18596
125314292	chr11:125314292:A:C	1.26967e-09	-1.70119	-1.20464
125314315	chr11:125314315:C:A	6.76019e-09	-1.23353	-4.18622e-10
125314469	chr11:125314469:C:T	5.60402e-09	-1.8786e-10	-1.4211
125314470	chr11:125314470:C:T	9.14215e-10	-1.79797	-1.4363
125314676	chr11:125314676:G:A	5.67207e-09	-1.8786e-10	-1.40903
125315107	chr11:125315107:C:T	1.03798e-08	-1.8786e-10	-0.804717
125315176	chr11:125315176:C:T	6.61392e-09	-1.8786e-10	-1.25541
125315405	chr11:125315405:C:T	6.81019e-09	-1.8786e-10	-1.22616
125315498	chr11:125315498:G:A	1.04253e-09	-1.75835	-1.34458
125315583	chr11:125315583:C:T	4.30142e-09	-1.68564	-4.18622e-10
125315608	chr11:125315608:T:C	1.07964e-08	0.651698	-1.41707
125315728	chr11:125315728:G:A	1.14504e-08	-1.8786e-10	-0.706558
125316100	chr11:125316100:G:A	3.96629e-09	-1.76675	-4.18622e-10
125316140	chr11:125316140:A:G	5.69894e-09	-1.8786e-10	-1.4043
125316198	chr11:125316198:T:G	7.43305e-09	-1.13865	-4.18622e-10
125316212	chr11:125316212:C:T	1.05028e-09	-1.65838	-1.43714
125316365	chr11:125316365:G:A	1.24294e-09	-1.51354	-1.41356
125316427	chr11:125316427:T:C	5.51584e-09	-1.8786e-10	-1.43696
125316467	chr11:125316467:G:A	5.11398e-09	-1.5126	-4.18622e-10
125316513	chr11:125316513:T:C	1.01667e-09	-1.69096	-1.43709
125316634	chr11:125316634:G:A	5.51567e-09	-1.8786e-10	-1.43699
125316796	chr11:125316796:T:G	6.64304e-09	-1.8786e-10	-1.25101
125317018	chr11:125317018:C:T	6.70074e-09	-1.8786e-10	-1.24236
125317209	chr11:125317209:G:A	1.20697e-08	-1.8786e-10	-0.653882
125317406	chr11:125317406:T:A	6.63264e-09	-1.8786e-10	-1.25258
125317844	chr11:125317844:T:C	6.46633e-09	-1.8786e-10	-1.27797
125317901	chr11:125317901:C:A	6.49118e-09	-1.8786e-10	-1.27414
125318050	chr11:125318050:T:C	1.18427e-09	-1.70134	-1.27412
125318073	chr11:125318073:C:T	7.15594e-09	-1.8786e-10	-1.17664
125318117	chr11:125318117:T:C	9.42088e-09	-1.8786e-10	-0.901653
125318232	chr11:125318232:C:T	1.98837e-08	1.26569	-1.42037
125318301	chr11:125318301:A:T	1.05837e-08	-1.8786e-10	-0.785265
125318448	chr11:125318448:C:T	7.02527e-09	-1.8786e-10	-1.19507
125318456	chr11:125318456:G:A	5.84393e-09	-1.8786e-10	-1.37918
125318707	chr11:125318707:T:C	7.3465e-09	-1.8786e-10	-1.15036
125318893	chr11:125318893:A:C	6.20313e-09	-1.8786e-10	-1.31953
125319449	chr11:125319449:A:T	5.66493e-09	-1.8786e-10	-1.41029
125319625	chr11:125319625:T:C	5.60768e-09	-1.8786e-10	-1.42045
125320009	chr11:125320009:G:A	7.00136e-09	-1.8786e-10	-1.19848
125320832	chr11:125320832:G:A	5.51526e-09	-1.8786e-10	-1.43706
125320865	chr11:125320865:A:G	6.43278e-09	-1.8786e-10	-1.28318
125321333	chr11:125321333:A:G	1.24231e-08	-1.8786e-10	-0.625024
125321439	chr11:125321439:A:T	4.24017e-09	-1.69998	-4.18622e-10
125321463	chr11:125321463:T:C	5.57922e-09	-1.8786e-10	-1.42553
125321567	chr11:125321567:A:C	1.46168e-09	-1.64002	-1.12498
125321624	chr11:125321624:C:T	7.53615e-09	-1.36826	0.243386
125321977	chr11:125321977:T:G	5.81052e-09	-1.8786e-10	-1.38491
125322058	chr11:125322058:T:C	5.64027e-09	-1.8786e-10	-1.41465
125322116	chr11:125322116:G:A	1.38095e-09	-1.49646	-1.32534
125322356	chr11:125322356:G:A	5.77752e-09	-1.8786e-10	-1.39061
125322385	chr11:125322385:C:T	9.40456e-10	-1.80344	-1.40253
125322414	chr11:125322414:T:A	1.0545e-09	-1.65449	-1.43703
125322431	chr11:125322431:G:A	5.73996e-09	-1.8786e-10	-1.39713
125322475	chr11:125322475:C:G	2.27076e-09	-1.31495	-1.00952
125322554	chr11:125322554:C:T	5.79841e-09	-1.8786e-10	-1.387
125322618	chr11:125322618:G:A	9.58411e-10	-1.8073	-1.37976
125322628	chr11:125322628:A:G	1.16694e-09	-1.55473	-1.43547
125322854	chr11:125322854:G:A	1.14035e-09	-1.74995	-1.2633
125322919	chr11:125322919:A:T	5.83783e-09	-1.8786e-10	-1.38022
125323031	chr11:125323031:T:C	2.50307e-09	-1.35487	-0.872197
125323094	chr11:125323094:G:A	6.07663e-09	-1.8786e-10	-1.34013
125323268	chr11:125323268:G:A	6.26686e-09	-1.8786e-10	-1.30931
125323700	chr11:125323700:A:G	9.85288e-10	-1.81391	-1.3455
125323915	chr11:125323915:G:A	2.49238e-09	-1.29085	-0.940499
125324213	chr11:125324213:C:T	5.86452e-09	-1.8786e-10	-1.37566
125324214	chr11:125324214:T:G	6.31563e-09	-1.8786e-10	-1.30155
125324317	chr11:125324317:G:T	1.00857e-08	-1.55039	0.71693
125324388	chr11:125324388:T:C	4.23926e-09	-1.70019	-4.18622e-10
125324888	chr11:125324888:G:A	6.24831e-09	-1.8786e-10	-1.31227
125325539	chr11:125325539:A:T	7.70207e-09	-1.50137	0.398274
125325919	chr11:125325919:T:C	6.69715e-09	-1.8786e-10	-1.2429
125326366	chr11:125326366:T:C	3.76449e-09	-1.47938	-0.339591
125326521	chr11:125326521:C:A	6.48408e-09	-1.8786e-10	-1.27523
125326766	chr11:125326766:C:T	5.78409e-09	-1.8786e-10	-1.38947
125326951	chr11:125326951:G:A	5.82935e-09	-1.8786e-10	-1.38168
125326983	chr11:125326983:C:T	1.18259e-09	-1.79818	-1.17869
125327163	chr11:125327163:C:T	1.08e-09	-1.78814	-1.27949
125327862	chr11:125327862:G:A	5.53185e-09	-1.8786e-10	-1.43406
125327875	chr11:125327875:A:G	1.74686e-09	-1.16903	-1.41774
125327898	chr11:125327898:A:G	5.66138e-09	-1.8786e-10	-1.41091
125328081	chr11:125328081:A:G	1.16643e-09	-1.59284	-1.3978
125328198	chr11:125328198:C:T	5.53163e-09	-1.8786e-10	-1.4341
125328509	chr11:125328509:AG:A	1.838e-09	-1.81823	-0.717675
125328512	chr11:125328512:T:A	1.85101e-09	-1.81819	-0.710654
125328586	chr11:125328586:G:A	2.2586e-09	-1.78646	-0.543377
125328657	chr11:125328657:T:C	5.71336e-09	-1.8786e-10	-1.40177
125329058	chr11:125329058:T:C	5.77459e-09	-1.8786e-10	-1.39111
125329136	chr11:125329136:C:T	5.77167e-09	-1.8786e-10	-1.39162
125329268	chr11:125329268:AAAG:A	4.33897e-09	-1.67695	-4.18622e-10
125329385	chr11:125329385:T:C	6.9797e-09	-1.8786e-10	-1.20158
125329620	chr11:125329620:T:C	5.64248e-09	-1.8786e-10	-1.41426
125329682	chr11:125329682:A:G	9.3188e-10	-1.80945	-1.40568
125329808	chr11:125329808:T:C	9.34897e-10	-1.78904	-1.42287
125330000	chr11:125330000:G:T	7.52693e-09	-1.8786e-10	-1.12609
125330092	chr11:125330092:TG:T	1.31901e-09	-1.77951	-1.08819
125330182	chr11:125330182:T:C	1.34449e-09	-1.56765	-1.28092
125330216	chr11:125330216:G:A	4.67416e-09	-1.60253	-4.18622e-10
125330288	chr11:125330288:G:A	1.3401e-09	-1.77695	-1.07489
125330325	chr11:125330325:G:A	3.76115e-09	-1.81986	-4.18622e-10
125330384	chr11:125330384:C:T	1.15566e-08	-1.8786e-10	-0.697328
125330767	chr11:125330767:T:TCCACCACCCCACCA	5.95281e-09	-1.8786e-10	-1.36072
125331163	chr11:125331163:G:A	3.76861e-09	-1.81788	-4.18622e-10
125331407	chr11:125331407:A:G	5.96016e-09	-1.40273	0.0432425
125331549	chr11:125331549:A:G	3.45956e-09	-1.78506	-0.118382
125332504	chr11:125332504:A:G	4.08092e-09	-1.73826	-4.18622e-10
125332794	chr11:125332794:C:A	1.00236e-09	-1.70642	-1.4358
125332806	chr11:125332806:G:A	5.83615e-09	-1.8786e-10	-1.38051
125333008	chr11:125333008:C:G	4.78153e-09	-1.54419	-0.0356329
125333036	chr11:125333036:C:A	4.28601e-09	-1.68923	-4.18622e-10
125334456	chr11:125334456:A:C	6.48555e-09	-1.8786e-10	-1.27501
125334526	chr11:125334526:A:G	2.63201e-09	-0.760663	-1.41617
125334551	chr11:125334551:G:A	2.53345e-09	-0.794969	-1.42003
125334594	chr11:125334594:T:G	1.82395e-09	-1.14558	-1.398
125334595	chr11:125334595:T:G	4.17691e-09	-1.71501	-4.18622e-10
125334601	chr11:125334601:TTC:T	1.6212e-09	-1.29774	-1.36368
125334800	chr11:125334800:TC:T	9.331e-10	-1.78015	-1.43368
125334838	chr11:125334838:A:C	4.52811e-09	-0.508684	-1.12559
125334899	chr11:125334899:C:T	1.52594e-09	-1.62377	-1.0982
125334900	chr11:125334900:A:G	1.4239e-09	-1.53832	-1.25287
125335086	chr11:125335086:G:A	6.95346e-09	-1.8786e-10	-1.20534
125335122	chr11:125335122:C:T	5.77422e-09	-1.8786e-10	-1.39118
125335209	chr11:125335209:T:C	6.66262e-09	-1.8786e-10	-1.24807
125335354	chr11:125335354:C:T	6.11249e-09	-1.8786e-10	-1.33425
125335859	chr11:125335859:G:A	7.96344e-09	-1.8786e-10	-1.06972
125335975	chr11:125335975:A:T	1.27649e-09	-1.51448	-1.38599
125336674	chr11:125336674:T:G	2.78756e-09	-0.718697	-1.40072
125336792	chr11:125336792:A:G	5.94815e-09	-1.8786e-10	-1.3615
125336926	chr11:125336926:G:A	1.88194e-08	-1.8786e-10	-0.209695
125337077	chr11:125337077:A:G	5.61148e-09	-1.8786e-10	-1.41977
125337742	chr11:125337742:CCTT:C	2.50917e-09	-1.31384	-0.910794
125337751	chr11:125337751:A:G	6.05634e-09	-1.8786e-10	-1.34348
125337818	chr11:125337818:C:T	1.17592e-09	-1.59811	-1.38442
125337947	chr11:125337947:T:C	1.08774e-09	-1.69659	-1.3639
125338005	chr11:125338005:G:A	1.17935e-08	-1.8786e-10	-0.677031
125338439	chr11:125338439:T:C	9.21629e-09	-1.8786e-10	-0.92361
125338936	chr11:125338936:G:A	1.14026e-09	-1.63321	-1.38012
125339311	chr11:125339311:G:A	3.78414e-08	-1.8786e-10	0.488821
125339411	chr11:125339411:A:T	3.94493e-09	-0.455422	-1.31673
125339545	chr11:125339545:G:A	2.01172e-09	-1.01714	-1.42845
125339653	chr11:125339653:C:T	5.61823e-09	-1.8786e-10	-1.41857
125339689	chr11:125339689:T:C	1.68533e-08	-1.8786e-10	-0.320036
125339843	chr11:125339843:C:T	4.82992e-09	-0.153515	-1.41624
125340475	chr11:125340475:C:T	5.02319e-09	-0.106052	-1.42447
125340519	chr11:125340519:G:A	1.15942e-08	-1.8786e-10	-0.694075
125341079	chr11:125341079:C:T	2.93071e-08	-1.8786e-10	0.233247
125341104	chr11:125341104:A:G	2.86587e-09	-1.56635	-0.525362
125341171	chr11:125341171:G:A	1.06991e-09	-1.65957	-1.41743
125341281	chr11:125341281:G:A	5.85265e-09	-1.8786e-10	-1.37769
125341322	chr11:125341322:C:T	6.73351e-09	-1.8786e-10	-1.23749
125341379	chr11:125341379:A:G	2.13102e-09	-1.21886	-1.16912
125341606	chr11:125341606:T:C	3.02369e-08	-1.8786e-10	0.264482
125341693	chr11:125341693:T:A	1.2021e-09	-1.54752	-1.41299
125341832	chr11:125341832:C:T	1.40423e-08	-1.8786e-10	-0.502505
125341842	chr11:125341842:C:T	1.47913e-09	-1.56482	-1.18831
125341998	chr11:125341998:C:T	1.23639e-09	-1.61796	-1.31442
125342311	chr11:125342311:A:G	1.37749e-09	-1.50434	-1.31998
125342492	chr11:125342492:G:A	6.37843e-09	-1.8786e-10	-1.29166
125342500	chr11:125342500:G:A	1.39595e-09	-1.43514	-1.37587
125342540	chr11:125342540:C:T	1.22644e-07	1.6647	-4.18622e-10
125342687	chr11:125342687:G:A	1.40423e-09	-1.54378	-1.26131
125343133	chr11:125343133:G:A	5.59919e-09	-1.8786e-10	-1.42196
125343803	chr11:125343803:G:A	1.13058e-09	-1.60853	-1.41332
125344823	chr11:125344823:T:C	1.17214e-09	-1.59401	-1.39174
125345462	chr11:125345462:C:T	5.52366e-09	-1.8786e-10	-1.43554
125345607	chr11:125345607:C:T	4.46474e-09	-1.64837	-4.18622e-10
125346066	chr11:125346066:G:T	6.05993e-09	-1.8786e-10	-1.34288
125346247	chr11:125346247:G:A	6.84299e-09	-1.8786e-10	-1.22136
125346250	chr11:125346250:G:A	1.22188e-08	-1.8786e-10	-0.641603
125346457	chr11:125346457:A:G	1.27547e-09	-1.51654	-1.38472
125346726	chr11:125346726:C:G	4.1616e-09	-1.72133	0.00264861
125346792	chr11:125346792:AG:A	9.54761e-09	-1.8786e-10	-0.888291
125346978	chr11:125346978:A:T	1.37218e-09	-1.63758	-1.19061
125347006	chr11:125347006:C:G	3.76631e-09	-1.81849	-4.18622e-10
125347232	chr11:125347232:A:G	1.02385e-08	-1.8786e-10	-0.818426
125347276	chr11:125347276:G:C	1.84466e-08	-1.8786e-10	-0.229701
125347530	chr11:125347530:C:A	7.92085e-09	-1.8786e-10	-1.07508
125347561	chr11:125347561:T:C	1.56886e-09	-1.42179	-1.27244
125347680	chr11:125347680:A:G	5.52774e-09	-1.81788	0.383079
125347827	chr11:125347827:T:C	2.32993e-08	-1.8786e-10	0.00383915
125348096	chr11:125348096:C:G	5.64978e-09	-1.41296	-4.18622e-10
125348282	chr11:125348282:C:T	1.64667e-08	-1.8786e-10	-0.34324
125348289	chr11:125348289:G:A	7.85726e-09	-1.8786e-10	-1.08314
125348377	chr11:125348377:C:G	3.45973e-09	-0.61762	-1.28577
125348401	chr11:125348401:T:C	2.28544e-08	-1.8786e-10	-0.0154386
125348625	chr11:125348625:T:A	2.08979e-09	-1.00368	-1.40384
125348785	chr11:125348785:C:T	2.07031e-08	-1.8786e-10	-0.114301
125348931	chr11:125348931:G:A	5.7698e-09	-1.8786e-10	-1.39195
125349248	chr11:125349248:T:C	9.34865e-09	-1.8786e-10	-0.90935
125349641	chr11:125349641:C:G	5.52127e-09	-1.8786e-10	-1.43598
125349659	chr11:125349659:TC:T	1.15804e-08	-1.8786e-10	-0.695269
125350329	chr11:125350329:T:C	9.86202e-10	-1.72476	-1.43372
125350343	chr11:125350343:A:G	1.06078e-09	-1.65512	-1.43046
125350734	chr11:125350734:G:A	1.8319e-08	-1.8786e-10	-0.236641
125351514	chr11:125351514:G:A	1.01093e-09	-1.80976	-1.32395
125351611	chr11:125351611:G:C	6.6074e-09	-1.8786e-10	-1.25639
125351616	chr11:125351616:G:C	8.38153e-09	-1.8786e-10	-1.01855
125352041	chr11:125352041:C:T	6.33594e-09	-1.8786e-10	-1.29834
125352236	chr11:125352236:C:T	3.76572e-09	-1.81864	-4.18622e-10
125352469	chr11:125352469:G:A	1.75623e-08	-1.8786e-10	-0.278826
125353499	chr11:125353499:C:T	5.66682e-09	-1.40995	-4.18622e-10
125353768	chr11:125353768:A:G	4.11801e-09	-1.72921	-4.18622e-10
125353953	chr11:125353953:T:C	8.00858e-09	-1.8786e-10	-1.06407
125354102	chr11:125354102:C:T	2.94591e-09	-1.7267	-0.337466
125354135	chr11:125354135:T:C	8.5311e-09	-1.8786e-10	-1.00086
125354547	chr11:125354547:G:A	8.15385e-09	-1.8786e-10	-1.04609
125354669	chr11:125354669:C:A	6.07861e-09	-1.8786e-10	-1.33981
125354763	chr11:125354763:A:G	8.34131e-09	-1.8786e-10	-1.02336
125354862	chr11:125354862:T:TA	5.51578e-09	-1.8786e-10	-1.43697
125354864	chr11:125354864:C:CACT	5.51578e-09	-1.8786e-10	-1.43697
125354908	chr11:125354908:G:A	4.05714e-09	-1.7441	-4.18622e-10
125356445	chr11:125356445:G:A	3.8197e-09	-1.80441	-4.18622e-10
125356508	chr11:125356508:T:C	6.74111e-09	-1.8786e-10	-1.23636
125356554	chr11:125356554:T:C	1.02083e-07	-1.8786e-10	1.48121
125357158	chr11:125357158:T:C	7.32592e-09	-1.8786e-10	-1.15316
125357300	chr11:125357300:A:G	7.4664e-09	-1.8786e-10	-1.13417
125357456	chr11:125357456:A:G	5.55109e-09	-1.8786e-10	-1.43059
125357599	chr11:125357599:T:TG	2.85564e-08	-1.8786e-10	0.207298
125357826	chr11:125357826:C:T	1.07998e-08	-1.8786e-10	-0.765058
125358102	chr11:125358102:A:G	5.75867e-09	-1.8786e-10	-1.39388
125358255	chr11:125358255:C:A	6.19307e-09	-1.8786e-10	-1.32115
125358451	chr11:125358451:C:T	1.25151e-08	-1.8786e-10	-0.61765
125358546	chr11:125358546:T:C	1.74373e-09	-1.57858	-1.00997
125358630	chr11:125358630:A:G	3.82812e-09	-1.44602	-0.356194
125358862	chr11:125358862:G:T	6.82372e-09	-1.8786e-10	-1.22418
125358920	chr11:125358920:G:A	5.51648e-09	-1.8786e-10	-1.43684
125359014	chr11:125359014:T:C	5.5148e-09	-1.8786e-10	-1.43715
125359532	chr11:125359532:A:T	5.54768e-09	-1.8786e-10	-1.4312
125359617	chr11:125359617:C:A	6.89107e-09	-1.8786e-10	-1.21436
125359970	chr11:125359970:C:T	6.98722e-09	-1.8786e-10	-1.2005
125360019	chr11:125360019:C:T	9.11838e-09	-1.8786e-10	-0.93429
125360094	chr11:125360094:C:T	5.54265e-09	-1.8786e-10	-1.43211
125360134	chr11:125360134:G:A	5.80847e-09	-1.8786e-10	-1.38527
125360198	chr11:125360198:G:A	4.72855e-09	-1.59096	-4.18622e-10
125360238	chr11:125360238:G:A	3.00781e-09	-1.38706	-0.656308
125360307	chr11:125360307:C:T	1.00961e-08	-1.8786e-10	-0.832431
125360438	chr11:125360438:C:T	1.5121e-08	-1.8786e-10	-0.428495
125360740	chr11:125360740:G:C	8.31555e-09	-1.8786e-10	-1.02646
125360768	chr11:125360768:G:A	1.1339e-08	-1.8786e-10	-0.716337
125361063	chr11:125361063:G:C	1.67059e-08	-1.457	1.12818
125361244	chr11:125361244:A:AG	6.94103e-09	-1.8786e-10	-1.20713
125361654	chr11:125361654:T:C	5.57097e-09	-1.8786e-10	-1.42701
125362130	chr11:125362130:AG:A	1.10585e-08	-1.8786e-10	-0.741381
125362410	chr11:125362410:A:G	6.59574e-09	-1.8786e-10	-1.25816
125363064	chr11:125363064:C:T	2.54047e-08	-0.623459	0.713811
125363200	chr11:125363200:G:A	6.70423e-09	-1.8786e-10	-1.24184
125363244	chr11:125363244:C:T	6.54277e-09	-1.8786e-10	-1.26622
125363694	chr11:125363694:A:G	5.61477e-09	-0.414207	-1.00497
125363871	chr11:125363871:G:C	5.52035e-09	-1.8786e-10	-1.43614
125363887	chr11:125363887:C:T	6.51567e-09	-1.8786e-10	-1.27037
125364132	chr11:125364132:C:T	5.72897e-09	-1.8786e-10	-1.39905
125364409	chr11:125364409:A:G	3.17984e-08	-1.8786e-10	0.314834
125364615	chr11:125364615:T:C	7.5868e-09	0.0204568	-1.13863
125365007	chr11:125365007:T:G	5.96374e-09	-1.8786e-10	-1.35888
125365115	chr11:125365115:A:G	6.92776e-09	-1.35124	0.142193
125365807	chr11:125365807:C:T	8.17744e-09	-1.8786e-10	-1.0432
125366523	chr11:125366523:C:T	9.92808e-09	-1.8786e-10	-0.849215
125366621	chr11:125366621:G:C	5.55539e-09	-1.8786e-10	-1.42981
125367121	chr11:125367121:A:G	6.86815e-09	-1.8786e-10	-1.21769
125367606	chr11:125367606:G:A	6.90878e-09	-1.8786e-10	-1.21179
125367863	chr11:125367863:G:A	9.29177e-09	-1.8786e-10	-0.915453
125368057	chr11:125368057:AT:A	5.78382e-09	-1.8786e-10	-1.38952
125368184	chr11:125368184:C:G	5.515e-09	-1.8786e-10	-1.43711
125368208	chr11:125368208:A:G	6.80609e-09	-1.8786e-10	-1.22676
125368656	chr11:125368656:C:T	8.08069e-09	-1.8786e-10	-1.05511
125369003	chr11:125369003:T:C	3.52071e-09	-1.60365	-0.282265
125369036	chr11:125369036:A:G	1.47836e-08	-0.451067	-4.18622e-10
125369060	chr11:125369060:T:C	8.21167e-09	-1.8786e-10	-1.03903
125369220	chr11:125369220:C:T	1.28948e-08	-1.8786e-10	-0.587755
125369518	chr11:125369518:G:A	1.33037e-08	-1.8786e-10	-0.556544
125369649	chr11:125369649:C:G	6.98364e-09	-1.8786e-10	-1.20101
125369660	chr11:125369660:A:G	7.04933e-09	-1.8786e-10	-1.19165
125369681	chr11:125369681:G:A	5.79758e-09	-1.8786e-10	-1.38714
125369797	chr11:125369797:C:T	8.96184e-09	-1.8786e-10	-0.951607
125369853	chr11:125369853:A:G	7.02863e-09	-1.8786e-10	-1.19459
125370069	chr11:125370069:G:C	1.05798e-08	-1.8786e-10	-0.785633
125370117	chr11:125370117:G:A	5.95422e-09	-1.8786e-10	-1.36048
125370425	chr11:125370425:C:T	6.97989e-09	-1.8786e-10	-1.20155
125370654	chr11:125370654:C:T	5.73434e-09	-1.8786e-10	-1.39811
125370834	chr11:125370834:C:T	6.27181e-09	-1.8786e-10	-1.30852
125371110	chr11:125371110:C:T	6.8316e-09	-1.8786e-10	-1.22302
125371150	chr11:125371150:G:A	2.01533e-08	-0.338447	0.197233
125371281	chr11:125371281:G:C	5.76085e-09	-1.8786e-10	-1.3935
125371587	chr11:125371587:A:G	1.0204e-08	-1.8786e-10	-0.821804
125371600	chr11:125371600:T:G	5.69789e-09	-1.8786e-10	-1.40449
125371770	chr11:125371770:T:C	2.9163e-09	-1.63812	-0.43615
125372181	chr11:125372181:C:G	6.17893e-09	-1.8786e-10	-1.32344
125372209	chr11:125372209:C:T	7.21061e-09	-1.8786e-10	-1.16903
125372365	chr11:125372365:GTC:G	1.13878e-09	-1.79091	-1.22372
125372950	chr11:125372950:C:T	3.79448e-09	-1.81104	-4.18622e-10
125373179	chr11:125373179:A:G	4.84487e-09	-0.509323	-1.05734
125373377	chr11:125373377:G:A	6.16671e-09	-1.8786e-10	-1.32542
125373523	chr11:125373523:A:G	7.3378e-09	-1.8786e-10	-1.15154
125373604	chr11:125373604:G:A	5.70783e-09	-1.8786e-10	-1.40274
125373646	chr11:125373646:G:A	6.04419e-09	-1.8786e-10	-1.34548
125373678	chr11:125373678:G:A	6.00299e-09	-1.8786e-10	-1.35232
125374051	chr11:125374051:G:A	5.75102e-09	-1.8786e-10	-1.39521
125374720	chr11:125374720:A:G	2.98842e-09	-1.1863	-0.863538
125374810	chr11:125374810:G:C	1.57403e-08	-1.8786e-10	-0.388359
125374831	chr11:125374831:T:C	9.46373e-09	-1.8786e-10	-0.897115
125375037	chr11:125375037:T:C	9.91496e-09	-1.8786e-10	-0.850537
125375143	chr11:125375143:T:C	9.06794e-09	-1.8786e-10	-0.939837
125375150	chr11:125375150:G:A	1.09272e-08	-1.8786e-10	-0.753328
125375415	chr11:125375415:C:T	1.41301e-08	-1.8786e-10	-0.496272
125375416	chr11:125375416:A:G	7.95036e-09	-1.8786e-10	-1.07137
125375537	chr11:125375537:G:A	1.71141e-09	-1.49185	-1.11541
125375781	chr11:125375781:C:T	7.89543e-09	-1.8786e-10	-1.0783
125376132	chr11:125376132:T:C	5.64342e-09	-1.01216	-0.401932
125376649	chr11:125376649:A:G	1.29812e-09	-1.74429	-1.13938
125377050	chr11:125377050:T:C	5.79542e-09	-1.8786e-10	-1.38751
125377786	chr11:125377786:C:T	5.89707e-09	-1.8786e-10	-1.37013
125377927	chr11:125377927:G:C	5.55581e-09	-1.8786e-10	-1.42974
125377957	chr11:125377957:C:T	1.84662e-08	-0.22864	-4.18622e-10
125377964	chr11:125377964:G:A	5.82695e-09	-1.8786e-10	-1.38209
125378302	chr11:125378302:G:A	1.47619e-08	-1.8786e-10	-0.452536
125378796	chr11:125378796:G:A	7.07158e-09	-1.8786e-10	-1.1885
125378905	chr11:125378905:C:T	2.68029e-09	-1.65133	-0.507333
125379186	chr11:125379186:G:A	7.13909e-09	-1.8786e-10	-1.179
125379326	chr11:125379326:C:T	2.78066e-08	-1.8786e-10	0.18069
125379327	chr11:125379327:G:A	5.58072e-09	-1.8786e-10	-1.42526
125379366	chr11:125379366:G:A	1.20378e-08	-1.8786e-10	-0.656528
125379368	chr11:125379368:C:T	5.33869e-09	-1.4696	-4.18622e-10
125379395	chr11:125379395:A:G	1.24439e-08	-1.8786e-10	-0.623351
125380349	chr11:125380349:A:G	2.74395e-08	-1.8786e-10	0.1674
125381058	chr11:125381058:G:A	4.90189e-08	-1.8786e-10	0.747623
125381092	chr11:125381092:T:G	1.2869e-09	-1.70033	-1.19202
125381774	chr11:125381774:A:G	7.9488e-09	-1.8786e-10	-1.07156
125381776	chr11:125381776:C:T	2.9866e-09	-1.61087	-0.439576
125381844	chr11:125381844:G:A	2.57121e-08	-1.8786e-10	0.102378
125381916	chr11:125381916:T:C	1.26953e-09	-1.61214	-1.29379
125381951	chr11:125381951:T:C	5.55741e-09	-1.8786e-10	-1.42945
125382045	chr11:125382045:C:T	4.63463e-09	-0.225254	-1.38577
125382164	chr11:125382164:A:G	3.46731e-09	-0.853647	-1.04756
125382287	chr11:125382287:T:C	9.22164e-09	-1.8786e-10	-0.923029
125382338	chr11:125382338:A:G	1.9916e-09	-1.03804	-1.41761
125382583	chr11:125382583:G:A	1.62644e-08	-1.8786e-10	-0.355602
125382897	chr11:125382897:G:A	1.25392e-09	-1.72276	-1.19555
125383439	chr11:125383439:C:T	8.69256e-09	0.423113	-1.40523
125383655	chr11:125383655:T:C	1.67632e-09	-1.45144	-1.17654
125383861	chr11:125383861:A:G	1.13522e-07	2.64786	-1.06044
125383906	chr11:125383906:T:A	1.07346e-07	2.74729	-1.21581
125384012	chr11:125384012:A:C	6.90633e-09	-1.8786e-10	-1.21214
125384410	chr11:125384410:G:A	5.54365e-09	-1.8786e-10	-1.43193
125384434	chr11:125384434:T:C	5.63193e-09	-1.8786e-10	-1.41613
125384475	chr11:125384475:G:A	5.679e-09	-1.8786e-10	-1.40781
125384544	chr11:125384544:C:T	2.82406e-07	3.19906	-0.700297
125384593	chr11:125384593:A:G	1.28667e-08	-1.8786e-10	-0.58994
125385076	chr11:125385076:C:T	5.5825e-09	-1.8786e-10	-1.42494
125385158	chr11:125385158:G:A	5.82399e-09	-1.8786e-10	-1.3826
125385159	chr11:125385159:A:T	5.89801e-09	-1.8786e-10	-1.36997
125385218	chr11:125385218:G:C	9.22155e-09	-1.8786e-10	-0.923039
125385315	chr11:125385315:G:A	5.70848e-09	-1.8786e-10	-1.40263
125385506	chr11:125385506:C:T	6.01343e-09	-1.8786e-10	-1.35059
125385819	chr11:125385819:A:G	1.91176e-07	2.96055	-0.85194
125386070	chr11:125386070:G:A	7.27352e-09	-1.8786e-10	-1.16034
125386622	chr11:125386622:A:G	5.44681e-08	1.11853	-0.265494
125386863	chr11:125386863:T:TCTTCTA	1.14718e-09	-1.75139	-1.25589
125386864	chr11:125386864:G:GACTC	1.14217e-09	-1.75197	-1.25968
125386871	chr11:125386871:G:T	1.14198e-09	-1.75378	-1.25804
125387391	chr11:125387391:A:G	2.10767e-08	-0.0964118	-4.18622e-10
125387540	chr11:125387540:G:C	2.8838e-08	0.578893	-0.36178
125387773	chr11:125387773:G:A	9.02787e-10	-1.8165	-1.43035
125387914	chr11:125387914:C:T	8.14399e-09	-1.8786e-10	-1.0473
125387916	chr11:125387916:G:C	3.16723e-09	-1.79424	-0.197486
125387928	chr11:125387928:G:C	6.94963e-09	-1.8786e-10	-1.20589
125387943	chr11:125387943:C:A	6.93695e-09	-1.8786e-10	-1.20772
125388371	chr11:125388371:G:A	5.57667e-09	-1.8786e-10	-1.42599
125388404	chr11:125388404:C:T	1.12354e-08	-1.8786e-10	-0.725514
125388409	chr11:125388409:C:T	1.15254e-08	-0.700026	-4.18622e-10
125388411	chr11:125388411:G:A	1.57394e-09	-1.53057	-1.16044
125389055	chr11:125389055:T:C	8.21984e-09	-1.8786e-10	-1.03803
125389072	chr11:125389072:G:A	6.76079e-09	-1.8786e-10	-1.23344
125389404	chr11:125389404:A:G	1.14548e-08	0.647151	-1.35333
125389528	chr11:125389528:A:G	4.44697e-09	-0.263499	-1.38886
125389630	chr11:125389630:G:A	6.17047e-09	-1.8786e-10	-1.32481
125389706	chr11:125389706:C:T	3.99852e-09	-0.797255	-0.961404
125390239	chr11:125390239:A:G	1.2963e-09	-1.60922	-1.27585
125390312	chr11:125390312:A:G	1.31108e-08	-1.8786e-10	-0.571144
125390541	chr11:125390541:T:C	6.41099e-09	-1.8786e-10	-1.28657
125390735	chr11:125390735:C:T	6.14708e-09	-1.8786e-10	-1.3286
125390857	chr11:125390857:A:G	5.75564e-09	0.0427474	-1.43715
125390971	chr11:125390971:C:G	5.51547e-09	-1.8786e-10	-1.43703
125391137	chr11:125391137:G:A	6.36684e-09	-1.8786e-10	-1.29348
125391357	chr11:125391357:A:G	1.00095e-08	-0.841045	-4.18622e-10
125391430	chr11:125391430:A:G	7.41507e-09	-0.0697178	-1.07135
125391462	chr11:125391462:C:T	4.78012e-09	-0.760392	-0.819724
125391616	chr11:125391616:G:C	4.73851e-09	-1.48457	-0.104292
125391855	chr11:125391855:A:G	6.32364e-09	-0.209369	-1.09092
125391904	chr11:125391904:A:T	2.65651e-08	-1.8786e-10	0.135016
125392021	chr11:125392021:C:G	5.52223e-09	-1.8786e-10	-1.4358
125392117	chr11:125392117:A:T	5.92994e-09	-1.8786e-10	-1.36457
125392165	chr11:125392165:T:G	2.09869e-09	-1.0532	-1.35006
125392273	chr11:125392273:A:G	6.29319e-09	-1.8786e-10	-1.30511
125392330	chr11:125392330:C:T	2.0672e-09	-1.56765	-0.85074
125392386	chr11:125392386:T:C	2.76026e-08	-1.8786e-10	0.173327
125392411	chr11:125392411:T:C	1.5591e-08	-1.8786e-10	-0.397887
125392543	chr11:125392543:C:G	7.95686e-09	-1.8786e-10	-1.07055
125392735	chr11:125392735:CTG:C	7.44602e-09	-1.8786e-10	-1.1369
125392810	chr11:125392810:C:T	4.20295e-09	-1.70879	-4.18622e-10
125392960	chr11:125392960:T:C	1.0054e-09	-1.77982	-1.35937
125393117	chr11:125393117:G:A	7.02031e-09	-1.8786e-10	-1.19577
125393188	chr11:125393188:A:G	5.25024e-09	-0.100376	-1.38593
125393269	chr11:125393269:AAAATT:A	1.55348e-08	-1.8786e-10	-0.401501
125394739	chr11:125394739:C:T	8.98476e-10	-1.81784	-1.43379
125394840	chr11:125394840:G:A	6.92033e-09	-1.8786e-10	-1.21012
125395002	chr11:125395002:G:A	1.69796e-09	-1.29545	-1.3197
125395207	chr11:125395207:A:G	5.55699e-09	-1.8786e-10	-1.42952
125395246	chr11:125395246:A:G	2.05542e-09	-1.27465	-1.14945
125395711	chr11:125395711:A:G	6.01051e-09	-1.8786e-10	-1.35107
125396323	chr11:125396323:T:G	5.51496e-09	-1.8786e-10	-1.43712
125396457	chr11:125396457:C:T	6.16108e-09	-1.8786e-10	-1.32633
125396555	chr11:125396555:T:G	5.81032e-09	-1.8786e-10	-1.38495
125396807	chr11:125396807:G:A	5.82471e-09	-1.8786e-10	-1.38247
125396870	chr11:125396870:A:C	6.85678e-09	-1.8786e-10	-1.21934
125396997	chr11:125396997:A:G	2.74977e-09	-0.69598	-1.43708
125397132	chr11:125397132:A:C	5.51646e-09	-1.8786e-10	-1.43685
125397270	chr11:125397270:G:A	1.12726e-09	-1.69065	-1.33414
125397285	chr11:125397285:G:A	2.52875e-09	-1.69996	-0.516891
125397370	chr11:125397370:A:G	2.84014e-09	-0.833085	-1.26764
125397502	chr11:125397502:G:T	9.02843e-10	-1.80983	-1.43696
125397606	chr11:125397606:A:T	6.71947e-09	-1.8786e-10	-1.23957
125398252	chr11:125398252:G:A	1.60057e-09	-1.28277	-1.39145
125398700	chr11:125398700:G:GA	4.4561e-09	-0.388068	-1.26224
125399449	chr11:125399449:G:A	6.32636e-09	-1.29986	-4.18622e-10
125399462	chr11:125399462:T:C	1.20183e-08	-0.658151	-4.18622e-10
125399770	chr11:125399770:C:T	5.85922e-09	-1.37657	-4.18622e-10
125399955	chr11:125399955:T:G	1.83011e-09	-1.16699	-1.37322
125400252	chr11:125400252:C:G	5.91631e-09	-1.8786e-10	-1.36687
125400253	chr11:125400253:C:T	5.9594e-09	-1.8786e-10	-1.35961
125400726	chr11:125400726:G:A	6.44765e-09	-1.8786e-10	-1.28087
125400956	chr11:125400956:C:G	6.47236e-09	-1.8786e-10	-1.27704
125401261	chr11:125401261:C:T	4.10215e-09	-1.73307	-4.18622e-10
125401295	chr11:125401295:G:A	6.91916e-09	-1.8786e-10	-1.21029
125401554	chr11:125401554:C:T	7.19857e-09	-1.8786e-10	-1.1707
125401613	chr11:125401613:T:C	1.18543e-08	-1.8786e-10	-0.671891
125401785	chr11:125401785:GTGTGTA:G	5.54331e-09	-1.8786e-10	-1.43199
125401807	chr11:125401807:G:A	6.76745e-09	-1.14409	-0.08837
125401821	chr11:125401821:G:A	8.23094e-09	-1.8786e-10	-1.03668
125401889	chr11:125401889:T:A	5.73259e-09	-1.8786e-10	-1.39841
125402185	chr11:125402185:T:C	6.08604e-09	-1.8786e-10	-1.33858
125402324	chr11:125402324:T:C	7.93073e-09	-1.07384	-4.18622e-10
125402328	chr11:125402328:G:A	7.66423e-09	-1.41587	0.307852
125402428	chr11:125402428:A:C	5.82309e-09	-1.8786e-10	-1.38275
125402455	chr11:125402455:G:T	2.26828e-08	-1.8786e-10	-0.022975
125402524	chr11:125402524:G:A	5.39998e-09	-1.45819	-4.18622e-10
125402741	chr11:125402741:T:G	5.7369e-09	-1.8786e-10	-1.39766
125402761	chr11:125402761:G:A	9.21487e-09	-1.8786e-10	-0.923763
125403503	chr11:125403503:T:C	1.19351e-08	-1.8786e-10	-0.665099
125403790	chr11:125403790:G:A	1.15515e-08	-1.8786e-10	-0.697766
125404159	chr11:125404159:C:T	1.12189e-08	-1.8786e-10	-0.72698
125404295	chr11:125404295:C:T	4.89872e-09	-1.55561	-4.18622e-10
125404343	chr11:125404343:T:TCCTTAAGAG	7.02099e-09	-1.19568	-4.18622e-10
125404569	chr11:125404569:C:G	5.56264e-09	-1.8786e-10	-1.42851
125404608	chr11:125404608:CACAA:C	7.15154e-09	-1.8786e-10	-1.17725
125404646	chr11:125404646:A:C	1.99973e-09	-1.17144	-1.28014
125404647	chr11:125404647:C:A	1.99895e-09	-1.17176	-1.2802
125404982	chr11:125404982:G:A	5.54773e-09	-1.8786e-10	-1.43119
125405130	chr11:125405130:C:T	7.74481e-09	-1.8786e-10	-1.09756
125405138	chr11:125405138:C:CCA	6.92147e-09	-1.8786e-10	-1.20995
125405178	chr11:125405178:C:G	6.61874e-09	-1.8786e-10	-1.25468
125405232	chr11:125405232:G:C	2.56232e-08	-1.8786e-10	0.0989156
125405247	chr11:125405247:AAAAATTCCACCTATTTC:A	2.20551e-08	-1.8786e-10	-0.0510402
125405323	chr11:125405323:G:A	5.73887e-09	-1.8786e-10	-1.39732
125405490	chr11:125405490:G:A	6.90274e-09	-1.8786e-10	-1.21266
125405807	chr11:125405807:G:A	5.64646e-09	-1.8786e-10	-1.41355
125405862	chr11:125405862:C:T	1.276e-09	-1.58442	-1.31644
125406021	chr11:125406021:C:T	3.8991e-09	-1.78384	-4.18622e-10
125406190	chr11:125406190:G:A	3.85704e-09	-1.79468	-4.18622e-10
125406319	chr11:125406319:T:C	1.9322e-09	-1.81718	-0.668741
125406504	chr11:125406504:A:G	2.85302e-09	-1.81987	-0.276337
125406561	chr11:125406561:G:C	9.581e-10	-1.80815	-1.37924
125406616	chr11:125406616:T:A	5.63803e-09	-1.8786e-10	-1.41505
125406644	chr11:125406644:C:T	8.25611e-09	-1.8786e-10	-1.03363
125406712	chr11:125406712:C:G	5.98996e-09	-1.8786e-10	-1.3545
125406847	chr11:125406847:A:G	2.58264e-08	-1.8786e-10	0.106815
125407965	chr11:125407965:A:T	2.50217e-09	-1.53036	-0.697066
125409298	chr11:125409298:T:C	6.42174e-09	-1.8786e-10	-1.28489
125410421	chr11:125410421:C:T	2.9141e-08	-1.44143	1.66899
125410422	chr11:125410422:G:A	1.60283e-07	2.27551	-0.343153
125411340	chr11:125411340:G:A	1.9787e-09	-1.19148	-1.27066
125411734	chr11:125411734:C:T	4.50585e-09	-1.63921	-4.18622e-10
125411899	chr11:125411899:G:A	1.83879e-09	-1.27885	-1.25663
125411972	chr11:125411972:G:A	1.00432e-08	-1.8786e-10	-0.83769
125412298	chr11:125412298:C:T	1.56814e-08	-1.8786e-10	-0.392108
125412497	chr11:125412497:T:C	2.16922e-08	-1.8786e-10	-0.0676275
125412552	chr11:125412552:G:C	2.53047e-09	-0.780705	-1.43547
125412558	chr11:125412558:A:G	5.59284e-09	-1.8786e-10	-1.4231
125413062	chr11:125413062:G:A	2.94785e-09	-1.46551	-0.598
125413366	chr11:125413366:A:G	1.29202e-09	-1.67013	-1.21824
125413400	chr11:125413400:A:C	9.41953e-10	-1.78062	-1.42377
125413543	chr11:125413543:T:C	6.15018e-09	-0.801615	-0.526486
125413552	chr11:125413552:G:A	2.09902e-09	-1.67801	-0.725107
125413926	chr11:125413926:C:A	5.51728e-09	-1.8786e-10	-1.4367
125414228	chr11:125414228:C:G	6.3521e-09	-1.8786e-10	-1.2958
125414990	chr11:125414990:A:G	1.57502e-09	-1.62311	-1.0672
125415184	chr11:125415184:G:A	2.51935e-09	-1.8034	-0.417181
125415301	chr11:125415301:A:G	4.89754e-09	-0.15312	-1.40273
125415448	chr11:125415448:A:C	5.53348e-09	-1.8786e-10	-1.43377
125415986	chr11:125415986:T:C	1.6514e-08	-1.8786e-10	-0.340373
125416029	chr11:125416029:T:C	5.81511e-09	-1.8786e-10	-1.38412
125416078	chr11:125416078:C:T	2.52663e-09	-1.03134	-1.18636
125416110	chr11:125416110:C:T	1.00403e-08	-1.8786e-10	-0.837979
125416511	chr11:125416511:C:T	6.15309e-09	-1.8786e-10	-1.32763
125416531	chr11:125416531:A:T	1.24837e-08	-1.8786e-10	-0.620162
125416713	chr11:125416713:A:G	5.53603e-09	-1.8786e-10	-1.43331
125416770	chr11:125416770:G:T	5.53474e-09	-1.8786e-10	-1.43354
125417000	chr11:125417000:C:G	1.97299e-09	-1.61351	-0.85152
125417060	chr11:125417060:T:C	1.06242e-09	-1.81383	-1.2702
125417499	chr11:125417499:G:A	2.69564e-09	-1.81726	-0.335685
125417604	chr11:125417604:G:T	1.05707e-08	-1.07956	0.293067
125417634	chr11:125417634:G:C	7.70611e-09	-1.8786e-10	-1.10257
125417775	chr11:125417775:C:A	5.95639e-09	-1.8786e-10	-1.36012
125418087	chr11:125418087:A:G	5.60538e-09	-1.8786e-10	-1.42085
125418130	chr11:125418130:T:C	5.89866e-09	-1.8786e-10	-1.36986
125418137	chr11:125418137:C:G	3.73958e-08	-1.8786e-10	0.476976
125418193	chr11:125418193:G:C	1.3789e-09	-1.47587	-1.34743
125418197	chr11:125418197:T:G	3.91231e-09	-1.78045	-4.18622e-10
125418577	chr11:125418577:G:T	7.20386e-09	-1.8786e-10	-1.16997
125418718	chr11:125418718:T:C	5.59362e-09	-1.8786e-10	-1.42296
125418832	chr11:125418832:C:T	2.17038e-09	-1.39753	-0.972151
125418871	chr11:125418871:T:C	5.61814e-09	-1.8786e-10	-1.41858
125418964	chr11:125418964:A:G	2.34232e-08	-1.80462	1.81376
125419014	chr11:125419014:T:G	5.88162e-09	-1.8786e-10	-1.37275
125419159	chr11:125419159:A:G	2.88539e-09	-1.79213	-0.292794
125419384	chr11:125419384:A:G	2.84592e-09	-1.08264	-1.01606
125419952	chr11:125419952:G:A	1.65444e-08	-1.8786e-10	-0.338537
125420443	chr11:125420443:A:G	1.24921e-08	-1.8786e-10	-0.619482
125420505	chr11:125420505:G:A	5.51684e-09	-1.8786e-10	-1.43678
125420858	chr11:125420858:A:C	4.74773e-09	-1.35836	-0.228553
125420973	chr11:125420973:C:T	6.80396e-09	-1.8786e-10	-1.22708
125421234	chr11:125421234:G:A	4.66137e-09	-1.60527	-4.18622e-10
125421580	chr11:125421580:T:C	1.08612e-08	0.552246	-1.31164
125421725	chr11:125421725:A:G	1.46154e-07	0.140691	1.69939
125421749	chr11:125421749:A:G	1.62388e-09	-1.64805	-1.01172
125421846	chr11:125421846:A:G	8.77319e-09	-1.8786e-10	-0.972882
125422172	chr11:125422172:C:A	3.98156e-09	-1.80748	0.0445743
125422389	chr11:125422389:C:T	1.90958e-08	-1.8786e-10	-0.195116
125422842	chr11:125422842:G:A	7.31398e-09	-1.8786e-10	-1.1548
125422850	chr11:125422850:A:G	3.76357e-09	-1.81921	-4.18622e-10
125423135	chr11:125423135:A:G	2.2179e-09	-1.81401	-0.534013
125423352	chr11:125423352:T:G	4.24436e-09	-1.69899	-4.18622e-10
125423433	chr11:125423433:AGGTGGAG:A	4.30352e-09	-1.68515	-4.18622e-10
125423516	chr11:125423516:G:C	1.71952e-08	-1.8786e-10	-0.299954
125423530	chr11:125423530:G:A	1.22474e-09	-1.62505	-1.31681
125423856	chr11:125423856:G:A	5.79867e-09	-1.8786e-10	-1.38695
125424163	chr11:125424163:T:A	9.42471e-09	-1.8786e-10	-0.901247
125424186	chr11:125424186:T:C	2.34905e-09	-1.69355	-0.597023
125424205	chr11:125424205:G:A	2.51647e-07	-1.8786e-10	2.38344
125424633	chr11:125424633:G:T	4.62169e-09	-1.61382	-4.18622e-10
125424718	chr11:125424718:C:A	1.30939e-09	-1.74735	-1.12768
125425327	chr11:125425327:C:T	7.72668e-09	-1.8786e-10	-1.0999
125425343	chr11:125425343:G:C	2.16936e-09	-1.75274	-0.617407
125425772	chr11:125425772:T:C	3.76317e-09	-1.81932	-4.18622e-10
125425833	chr11:125425833:A:G	4.45596e-09	-1.65034	-4.18622e-10
125425918	chr11:125425918:GAC:G	1.03946e-09	-1.7746	-1.33128
125426461	chr11:125426461:A:T	1.72281e-09	-1.49448	-1.10615
125426484	chr11:125426484:C:T	2.00182e-09	-1.56863	-0.881895
125426505	chr11:125426505:C:G	3.04868e-09	-1.60733	-0.422546
125426783	chr11:125426783:G:A	6.38742e-09	-1.8786e-10	-1.29025
125426973	chr11:125426973:G:A	5.72137e-09	-1.8786e-10	-1.40037
125428029	chr11:125428029:T:A	2.29573e-09	-1.70929	-0.604244
125428271	chr11:125428271:A:C	2.40263e-09	-1.58964	-0.678379
125428413	chr11:125428413:T:C	6.63905e-09	-1.8786e-10	-1.25161
125428917	chr11:125428917:T:C	9.10387e-09	-1.8786e-10	-0.935883
125428975	chr11:125428975:A:G	1.41885e-09	-1.65395	-1.14079
125428994	chr11:125428994:C:G	2.66115e-09	-1.45662	-0.709208
125429434	chr11:125429434:C:T	8.47627e-09	0.177102	-1.18441
125429842	chr11:125429842:C:T	8.07183e-09	0.046558	-1.10276
125430577	chr11:125430577:G:A	6.01254e-09	-1.8786e-10	-1.35074
125430772	chr11:125430772:G:C	5.86046e-09	-1.8786e-10	-1.37635
125430870	chr11:125430870:G:A	2.03917e-09	-1.71976	-0.712274
125431230	chr11:125431230:G:A	6.64486e-09	-1.8786e-10	-1.25074
125431909	chr11:125431909:G:T	6.43169e-09	-1.6047	0.321358
125432332	chr11:125432332:A:G	6.25955e-09	-1.8786e-10	-1.31047
125432826	chr11:125432826:G:A	2.75977e-09	-1.55871	-0.570722
125432859	chr11:125432859:T:TACC	9.54245e-09	-1.8786e-10	-0.888832
125433184	chr11:125433184:G:A	5.5474e-09	-1.8786e-10	-1.43125
125433595	chr11:125433595:G:A	2.24154e-09	-1.44043	-0.896989
125433693	chr11:125433693:T:A	2.51455e-08	-1.8786e-10	0.080097
125433911	chr11:125433911:A:G	1.87085e-08	1.07887	-1.29447
125434113	chr11:125434113:A:G	2.14215e-09	-1.70106	-0.681714
125434888	chr11:125434888:G:A	8.16324e-09	-1.8786e-10	-1.04494
125435119	chr11:125435119:TTTTTG:T	2.04001e-08	-1.8786e-10	-0.12904
125435666	chr11:125435666:C:G	1.57347e-08	-1.8786e-10	-0.388716
125435689	chr11:125435689:A:G	2.66468e-09	-1.45921	-0.705286
125435748	chr11:125435748:A:G	6.99343e-09	-1.8786e-10	-1.19961
125435861	chr11:125435861:A:C	1.04661e-08	-1.8786e-10	-0.796442
125436376	chr11:125436376:T:C	5.61794e-09	-1.8786e-10	-1.41862
125436387	chr11:125436387:G:A	1.66266e-08	-0.625755	0.29218
125436435	chr11:125436435:T:C	5.63548e-09	-1.8786e-10	-1.4155
125436552	chr11:125436552:C:T	6.03138e-09	-1.8786e-10	-1.34761
125436576	chr11:125436576:T:C	1.74749e-09	-1.70774	-0.878658
125436599	chr11:125436599:C:T	1.49892e-09	-1.71641	-1.02343
125436600	chr11:125436600:G:A	6.03134e-09	-1.8786e-10	-1.34761
125436724	chr11:125436724:G:A	6.034e-09	-1.8786e-10	-1.34717
125436842	chr11:125436842:AAAAAAAG:A	5.58314e-09	-1.8786e-10	-1.42483
125436847	chr11:125436847:AAG:A	1.0656e-08	-1.8786e-10	-0.778463
125437280	chr11:125437280:T:A	1.47061e-09	-1.71885	-1.04006
125437512	chr11:125437512:T:C	2.37094e-09	-0.891898	-1.3894
125437719	chr11:125437719:G:A	1.3164e-08	-1.8786e-10	-0.5671
125437743	chr11:125437743:T:C	6.0284e-09	-1.8786e-10	-1.3481
125437980	chr11:125437980:A:G	2.23796e-09	-0.956827	-1.38219
125438043	chr11:125438043:ATTTCT:A	7.78619e-09	-1.8786e-10	-1.09223
125438153	chr11:125438153:T:C	6.02962e-09	-1.8786e-10	-1.3479
125438180	chr11:125438180:G:C	1.37618e-09	-1.75315	-1.07212
125438513	chr11:125438513:T:C	5.93517e-09	-1.8786e-10	-1.36369
125439794	chr11:125439794:G:A	5.81053e-09	-1.8786e-10	-1.38491
125440122	chr11:125440122:C:T	2.98718e-08	-1.8786e-10	0.252333
125440309	chr11:125440309:G:T	3.8376e-09	-1.79974	-4.18622e-10
125440565	chr11:125440565:C:A	1.0696e-08	-1.8786e-10	-0.77471
125441423	chr11:125441423:G:A	6.70052e-09	-1.8786e-10	-1.2424
125441596	chr11:125441596:T:A	1.24384e-09	-1.72638	-1.2
125441778	chr11:125441778:A:G	2.67408e-09	-0.772898	-1.38808
125441944	chr11:125441944:A:G	8.91957e-09	-1.8786e-10	-0.956335
125442074	chr11:125442074:C:T	5.51633e-09	-1.8786e-10	-1.43687
125442250	chr11:125442250:G:A	1.03906e-09	-1.78996	-1.31631
125442615	chr11:125442615:C:T	7.48583e-09	-1.8786e-10	-1.13157
125442914	chr11:125442914:T:G	5.57936e-09	-1.8786e-10	-1.42551
125442926	chr11:125442926:G:A	3.91372e-09	-0.344097	-1.436
125443057	chr11:125443057:A:G	1.48946e-08	-1.8786e-10	-0.443586
125443381	chr11:125443381:A:G	8.92979e-09	-1.8786e-10	-0.95519
125443703	chr11:125443703:A:G	2.36686e-09	-0.87666	-1.40636
125444220	chr11:125444220:T:C	1.41406e-09	-1.81853	-0.979586
125444363	chr11:125444363:A:G	6.57792e-09	-1.12276	-0.138104
125444814	chr11:125444814:G:A	5.81659e-09	-1.8786e-10	-1.38387
125444832	chr11:125444832:C:T	4.99249e-09	-1.53665	-4.18622e-10
125445059	chr11:125445059:A:C	2.49969e-09	-0.852042	-1.37637
125445110	chr11:125445110:G:A	7.56954e-09	-1.8786e-10	-1.12045
125445171	chr11:125445171:G:A	1.34619e-09	-1.53785	-1.30945
125445254	chr11:125445254:G:A	9.82566e-09	-1.8786e-10	-0.859584
125445692	chr11:125445692:G:A	7.69739e-09	-1.8786e-10	-1.1037
125446177	chr11:125446177:T:A	2.57662e-09	-0.809728	-1.38838
125446628	chr11:125446628:G:A	2.92006e-09	-0.788204	-1.28477
125447153	chr11:125447153:C:A	1.31102e-09	-1.46489	-1.40889
125447178	chr11:125447178:G:T	5.81767e-09	-1.8786e-10	-1.38368
125447999	chr11:125447999:G:A	1.24066e-09	-1.81696	-1.11198
125448345	chr11:125448345:A:G	5.80838e-09	-1.8786e-10	-1.38528
125448849	chr11:125448849:C:A	5.81021e-09	-1.8786e-10	-1.38497
125450090	chr11:125450090:C:T	3.22869e-09	-0.681813	-1.29069
125450121	chr11:125450121:G:A	1.06054e-09	-1.79132	-1.29449
125450235	chr11:125450235:G:A	5.54954e-09	-1.8786e-10	-1.43087
125450639	chr11:125450639:G:A	9.46925e-09	-1.8786e-10	-0.896533
125450697	chr11:125450697:T:C	5.53769e-09	-1.8786e-10	-1.433
125451429	chr11:125451429:G:T	3.83807e-09	-1.79961	-4.18622e-10
125452358	chr11:125452358:C:G	4.36158e-09	-1.67175	-4.18622e-10
125453646	chr11:125453646:T:C	1.78792e-09	-1.12698	-1.43655
125454069	chr11:125454069:C:T	2.97315e-09	-1.32866	-0.726296
125454123	chr11:125454123:C:T	1.71323e-07	-1.8786e-10	1.99897
125454390	chr11:125454390:T:A	1.84106e-08	-1.8786e-10	-0.231656
125454798	chr11:125454798:G:A	7.70336e-09	-1.8786e-10	-1.10293
125455250	chr11:125455250:G:T	1.70216e-09	-1.81915	-0.793529
125455694	chr11:125455694:G:C	6.42882e-09	-1.8786e-10	-1.28379
125455850	chr11:125455850:G:A	6.7506e-09	-1.8786e-10	-1.23495
125456130	chr11:125456130:C:T	1.87232e-09	-1.81899	-0.698414
125456260	chr11:125456260:C:T	2.30771e-08	-1.8786e-10	-0.00573982
125456485	chr11:125456485:C:T	2.09279e-08	-1.8786e-10	-0.103498
125456560	chr11:125456560:C:T	4.86599e-09	-1.56231	-4.18622e-10
125456719	chr11:125456719:A:G	1.87118e-08	-1.37101	1.15558
125456949	chr11:125456949:T:C	5.81787e-09	-1.8786e-10	-1.38365
125457160	chr11:125457160:GCAA:G	1.1022e-09	-1.64327	-1.40401
125458464	chr11:125458464:C:G	8.83759e-09	-1.8786e-10	-0.965568
125458732	chr11:125458732:T:C	6.77138e-09	-1.8786e-10	-1.23188
125459957	chr11:125459957:G:A	5.68152e-09	-1.8786e-10	-1.40736
125460224	chr11:125460224:A:G	6.81217e-09	-1.8786e-10	-1.22587
125460867	chr11:125460867:T:C	5.68369e-09	-1.8786e-10	-1.40698
125460892	chr11:125460892:T:C	2.02396e-09	-1.00944	-1.43008
125461578	chr11:125461578:G:T	9.3777e-09	-1.8786e-10	-0.906247
125461579	chr11:125461579:C:T	9.38474e-09	-1.8786e-10	-0.905497
125461633	chr11:125461633:C:A	1.51309e-09	-1.53012	-1.20031
125461743	chr11:125461743:A:G	1.69703e-09	-1.74884	-0.866863
125461949	chr11:125461949:C:A	3.92306e-09	-1.77771	-4.18622e-10
125462808	chr11:125462808:G:A	4.92978e-09	-1.1678	-0.381493
125463118	chr11:125463118:G:A	5.52021e-09	-1.8786e-10	-1.43617
125463133	chr11:125463133:C:T	1.35955e-08	-1.8786e-10	-0.534846
125463311	chr11:125463311:T:C	6.53677e-09	-1.8786e-10	-1.26714
125463732	chr11:125463732:CAT:C	1.72954e-09	-1.75453	-0.842192
125465936	chr11:125465936:C:T	1.17275e-08	-1.8786e-10	-0.682646
125466079	chr11:125466079:T:C	5.51494e-09	-1.8786e-10	-1.43712
125466237	chr11:125466237:T:C	1.87014e-09	-1.73288	-0.785693
125466274	chr11:125466274:A:G	7.22165e-09	-1.8786e-10	-1.1675
125466361	chr11:125466361:C:T	1.8729e-08	-1.8786e-10	-0.214511
125466697	chr11:125466697:T:A	9.20442e-09	-1.8786e-10	-0.924898
125468631	chr11:125468631:C:T	2.09196e-08	-1.8786e-10	-0.103896
125468987	chr11:125468987:G:A	9.59085e-10	-1.78762	-1.39874
125469075	chr11:125469075:G:A	1.7699e-09	-1.78443	-0.789227
125469216	chr11:125469216:C:G	9.12344e-09	-1.8786e-10	-0.933735
125469539	chr11:125469539:C:T	5.54293e-09	-1.8786e-10	-1.43206
125469566	chr11:125469566:A:T	1.15948e-09	-1.58133	-1.41528
125469777	chr11:125469777:G:A	9.03133e-10	-1.81986	-1.42661
125469852	chr11:125469852:G:A	9.82326e-10	-1.81812	-1.3443
125469874	chr11:125469874:C:T	8.99885e-10	-1.81644	-1.43363
125470227	chr11:125470227:C:A	5.52438e-09	-1.8786e-10	-1.43541
125470250	chr11:125470250:CACTT:C	6.02042e-09	-1.8786e-10	-1.34943
125470275	chr11:125470275:T:G	1.27053e-09	-1.748	-1.15716
125470341	chr11:125470341:T:G	2.06981e-08	-1.8786e-10	-0.114539
125471052	chr11:125471052:A:T	6.05936e-09	-1.8786e-10	-1.34298
125471087	chr11:125471087:C:T	6.24313e-08	-1.8786e-10	0.989485
125471099	chr11:125471099:G:A	5.54145e-09	-1.8786e-10	-1.43233
125471407	chr11:125471407:A:G	9.12652e-10	-1.81442	-1.42157
125471773	chr11:125471773:T:C	1.05243e-08	-0.790891	-4.18622e-10
125472071	chr11:125472071:T:C	5.58014e-09	-1.8786e-10	-1.42537
125472232	chr11:125472232:G:A	4.66467e-09	-1.60456	-4.18622e-10
125472234	chr11:125472234:A:C	1.01641e-08	-1.61103	0.785305
125472424	chr11:125472424:G:T	7.52885e-09	-1.8786e-10	-1.12584
125472584	chr11:125472584:A:T	5.53031e-09	-1.8786e-10	-1.43434
125472639	chr11:125472639:G:A	2.34181e-09	-1.20155	-1.09211
125472664	chr11:125472664:C:T	9.06103e-10	-1.81091	-1.43228
125472998	chr11:125472998:C:T	1.59889e-09	-1.76806	-0.907212
125473532	chr11:125473532:T:C	5.7778e-09	-1.8786e-10	-1.39056
125473590	chr11:125473590:G:A	1.87826e-09	-1.41683	-1.09741
125473652	chr11:125473652:C:G	1.65647e-09	-1.75875	-0.881143
125474639	chr11:125474639:C:T	8.06253e-09	-1.73526	0.677907
125474999	chr11:125474999:C:T	9.44412e-09	-1.8786e-10	-0.89919
125475036	chr11:125475036:G:A	5.43402e-09	-0.016012	-1.43589
125475090	chr11:125475090:T:C	1.82471e-09	-1.20256	-1.3406
125475091	chr11:125475091:G:A	7.2216e-09	-1.8786e-10	-1.16751
125475192	chr11:125475192:T:C	1.29379e-09	-1.49097	-1.39604
125475343	chr11:125475343:T:A	5.69562e-09	-1.8786e-10	-1.40488
125475460	chr11:125475460:G:A	1.41719e-09	-1.75363	-1.04227
125475807	chr11:125475807:T:C	7.11495e-09	-1.18238	-4.18622e-10
125475909	chr11:125475909:T:C	5.69986e-09	-1.8786e-10	-1.40414
125476011	chr11:125476011:C:T	5.69207e-09	-1.8786e-10	-1.40551
125476109	chr11:125476109:C:T	1.46667e-09	-1.71204	-1.04954
125476596	chr11:125476596:A:T	3.79829e-09	-1.81003	-4.18622e-10
125477023	chr11:125477023:G:A	2.96593e-09	-1.68323	-0.374164
125477221	chr11:125477221:A:G	7.11495e-09	-1.18238	-4.18622e-10
125477372	chr11:125477372:G:T	6.02496e-09	-1.8786e-10	-1.34867
125477610	chr11:125477610:T:C	1.28899e-09	-1.4788	-1.41192
125477681	chr11:125477681:C:T	5.6974e-09	-1.8786e-10	-1.40457
125477773	chr11:125477773:C:T	3.93011e-09	-1.63061	-0.145303
125478011	chr11:125478011:T:C	6.67025e-09	-1.8786e-10	-1.24693
125478951	chr11:125478951:T:C	3.02039e-08	-1.8786e-10	0.263387
125479025	chr11:125479025:A:G	9.91433e-10	-1.81664	-1.33654
125479305	chr11:125479305:G:A	6.77385e-09	-1.8786e-10	-1.23151
125479319	chr11:125479319:T:A	9.07827e-10	-1.80666	-1.43462
125479359	chr11:125479359:T:G	6.56979e-09	-1.8786e-10	-1.2621
125479421	chr11:125479421:C:T	4.58051e-08	0.679813	-4.18622e-10
125479590	chr11:125479590:T:A	2.78329e-08	-1.8786e-10	0.181636
125479618	chr11:125479618:G:A	6.81857e-09	-1.8786e-10	-1.22493
125479623	chr11:125479623:G:A	6.81857e-09	-1.8786e-10	-1.22493
125479745	chr11:125479745:C:T	1.94231e-09	-1.44297	-1.03774
125480028	chr11:125480028:C:T	7.32873e-09	-1.8786e-10	-1.15278
125480062	chr11:125480062:C:T	3.88458e-09	-1.78757	-4.18622e-10
125480339	chr11:125480339:CTG:C	7.36e-09	-1.8786e-10	-1.14852
125480364	chr11:125480364:C:T	3.36463e-09	-1.6455	-0.285767
125480857	chr11:125480857:G:A	6.3146e-09	-1.8786e-10	-1.30172
125481025	chr11:125481025:C:T	1.16548e-08	-1.8786e-10	-0.688863
125481103	chr11:125481103:T:C	5.90538e-09	-1.8786e-10	-1.36872
125481576	chr11:125481576:A:T	3.44634e-09	-1.65664	-0.250631
125481952	chr11:125481952:C:T	5.65395e-09	-1.8786e-10	-1.41223
125482264	chr11:125482264:A:G	7.37834e-09	-1.8786e-10	-1.14603
125482380	chr11:125482380:C:A	7.15951e-09	-1.17614	-4.18622e-10
125482428	chr11:125482428:T:G	2.71414e-08	0.156478	-4.18622e-10
125482449	chr11:125482449:T:C	2.83954e-08	-1.8786e-10	0.201643
125482498	chr11:125482498:C:T	1.18984e-09	-1.81897	-1.15179
125483093	chr11:125483093:C:G	1.95291e-09	-1.07483	-1.40043
125483175	chr11:125483175:T:G	6.34101e-09	-1.29754	-4.18622e-10
125483367	chr11:125483367:A:G	7.14426e-09	0.161693	-1.33997
125483385	chr11:125483385:C:T	3.41885e-09	-1.65579	-0.259487
125483593	chr11:125483593:C:T	1.33869e-08	-1.21453	0.664228
125483610	chr11:125483610:C:T	2.84496e-08	-1.8786e-10	0.203551
125483811	chr11:125483811:G:A	1.80162e-09	-1.18023	-1.37567
125484003	chr11:125484003:C:G	6.27658e-09	-1.30776	-4.18622e-10
125484219	chr11:125484219:A:G	6.85249e-09	-1.8786e-10	-1.21997
125484333	chr11:125484333:G:C	3.59161e-09	-1.63096	-0.235019
125484594	chr11:125484594:G:T	6.91487e-09	-1.8786e-10	-1.21091
125485142	chr11:125485142:G:A	1.23544e-09	-1.81754	-1.11562
125485519	chr11:125485519:C:T	1.47564e-08	-1.8786e-10	-0.452904
125486945	chr11:125486945:G:A	6.83262e-09	-1.8786e-10	-1.22287
125486975	chr11:125486975:C:T	6.50577e-09	-1.8786e-10	-1.27189
125487021	chr11:125487021:A:G	5.90379e-09	-1.8786e-10	-1.36899
125487163	chr11:125487163:T:C	2.86815e-08	-1.8786e-10	0.211668
125487387	chr11:125487387:A:G	3.04768e-09	-1.65616	-0.374041
125487434	chr11:125487434:A:C	5.6277e-09	-1.8786e-10	-1.41688
125487853	chr11:125487853:C:T	2.37827e-09	-1.55302	-0.72519
125487940	chr11:125487940:G:A	8.48372e-09	-1.8786e-10	-1.00643
125488057	chr11:125488057:A:AG	3.17754e-09	-1.61603	-0.372451
125488171	chr11:125488171:T:C	3.81126e-09	-1.80662	-4.18622e-10
125488328	chr11:125488328:A:C	8.39607e-09	-1.8786e-10	-1.01682
125488457	chr11:125488457:A:G	2.25987e-09	-1.41186	-0.917415
125488591	chr11:125488591:A:T	2.12394e-08	-1.8786e-10	-0.0887265
125488694	chr11:125488694:C:A	2.49508e-09	-1.47564	-0.754615
125488721	chr11:125488721:C:T	1.29582e-08	-1.8786e-10	-0.582853
125489782	chr11:125489782:G:A	5.91389e-09	-1.8786e-10	-1.36728
125490063	chr11:125490063:AC:A	2.03553e-09	-1.63709	-0.796736
125490068	chr11:125490068:C:T	7.04682e-09	-1.8786e-10	-1.19201
125490125	chr11:125490125:A:G	7.01281e-09	-1.8786e-10	-1.19684
125490606	chr11:125490606:C:T	6.96491e-09	-1.8786e-10	-1.2037
125490711	chr11:125490711:A:T	1.37118e-09	-1.72838	-1.10053
125490740	chr11:125490740:C:T	1.62677e-09	-1.77811	-0.879872
125490968	chr11:125490968:G:C	6.99753e-09	-1.8786e-10	-1.19902
125491087	chr11:125491087:T:C	5.60217e-09	-1.8786e-10	-1.42143
125491242	chr11:125491242:C:T	1.18799e-09	-1.74282	-1.2295
125491273	chr11:125491273:A:G	7.05042e-09	-1.8786e-10	-1.19149
125491317	chr11:125491317:A:T	5.75348e-09	-1.8786e-10	-1.39478
125491441	chr11:125491441:G:A	1.29597e-08	-1.8786e-10	-0.582735
125491490	chr11:125491490:A:G	7.05042e-09	-1.8786e-10	-1.19149
125491885	chr11:125491885:G:T	7.03799e-09	-1.8786e-10	-1.19326
125492135	chr11:125492135:A:T	7.06517e-09	-1.8786e-10	-1.18941
125492449	chr11:125492449:G:A	5.54538e-09	-1.8786e-10	-1.43162
125492766	chr11:125492766:A:G	7.04885e-09	-1.8786e-10	-1.19172
125493051	chr11:125493051:G:A	7.26519e-09	-1.8786e-10	-1.16149
125493142	chr11:125493142:C:T	7.24059e-09	-1.8786e-10	-1.16488
125493266	chr11:125493266:A:G	6.48096e-09	-1.8786e-10	-1.27571
125493625	chr11:125493625:A:G	5.0017e-09	-1.57428	0.0394742
125493739	chr11:125493739:G:C	7.59188e-09	-1.8786e-10	-1.1175
125493750	chr11:125493750:G:A	5.51903e-09	-1.8786e-10	-1.43638
125493780	chr11:125493780:C:T	1.7899e-09	-1.66352	-0.898897
125493905	chr11:125493905:C:T	7.14378e-09	-1.8786e-10	-1.17834
125493917	chr11:125493917:C:A	1.3796e-09	-1.71478	-1.10801
125493965	chr11:125493965:A:ACCTATC	7.2046e-09	-1.8786e-10	-1.16986
125493969	chr11:125493969:T:A	7.02452e-09	-1.8786e-10	-1.19518
125493992	chr11:125493992:A:C	7.07239e-09	-1.8786e-10	-1.18838
125494358	chr11:125494358:C:G	5.53427e-09	-1.8786e-10	-1.43362
125494945	chr11:125494945:C:T	1.18663e-09	-1.79282	-1.18065
125495389	chr11:125495389:T:C	2.47087e-09	-1.66265	-0.577362
125495522	chr11:125495522:C:A	4.91861e-09	-1.55156	-4.18622e-10
125495851	chr11:125495851:G:A	7.16546e-09	-1.8786e-10	-1.17531
125496082	chr11:125496082:G:T	5.52938e-09	-1.8786e-10	-1.43451
125496104	chr11:125496104:A:G	1.97797e-09	-1.05296	-1.40956
125496558	chr11:125496558:A:G	7.04064e-09	-1.8786e-10	-1.19288
125496602	chr11:125496602:G:A	3.04661e-08	-1.8786e-10	0.272033
125496900	chr11:125496900:T:C	6.59589e-09	-1.8786e-10	-1.25814
125496911	chr11:125496911:C:T	7.80056e-09	-1.09039	-4.18622e-10
125497770	chr11:125497770:A:G	1.58068e-08	-1.8786e-10	-0.384139
125497863	chr11:125497863:G:A	9.94246e-10	-1.71966	-1.43069
125497973	chr11:125497973:C:T	1.70492e-09	-1.66762	-0.94345
125498115	chr11:125498115:C:T	3.2112e-08	-1.8786e-10	0.324649
125498267	chr11:125498267:A:G	4.27062e-09	-1.69282	-4.18622e-10
125498473	chr11:125498473:A:ATG	8.81977e-09	-1.8786e-10	-0.967586
125498793	chr11:125498793:A:C	5.99212e-09	-1.8786e-10	-1.35414
125499163	chr11:125499163:A:G	6.63756e-09	-1.8786e-10	-1.25184
125499508	chr11:125499508:A:C	5.76284e-09	-1.8786e-10	-1.39315
125499636	chr11:125499636:G:A	3.76714e-09	-1.81827	-4.18622e-10
125500291	chr11:125500291:A:T	1.23027e-08	-0.634763	-4.18622e-10
125500295	chr11:125500295:C:T	1.86755e-09	-1.78889	-0.731068
125500345	chr11:125500345:C:T	7.20868e-09	-1.8786e-10	-1.1693
125500366	chr11:125500366:G:A	7.05215e-09	-1.8786e-10	-1.19125
125500616	chr11:125500616:C:CA	7.0366e-09	-1.8786e-10	-1.19346
125500712	chr11:125500712:T:C	3.2382e-08	-1.8786e-10	0.33302
125500864	chr11:125500864:A:G	1.31802e-09	-1.43299	-1.43546
125501186	chr11:125501186:C:T	5.51834e-09	-1.8786e-10	-1.4365
125501221	chr11:125501221:C:A	3.15768e-08	-1.8786e-10	0.307841
125501597	chr11:125501597:G:C	3.99831e-09	-1.75871	-4.18622e-10
125501647	chr11:125501647:A:T	2.46353e-09	-1.64088	-0.60211
125501927	chr11:125501927:C:T	7.52681e-08	-1.8786e-10	1.17647
125501975	chr11:125501975:A:C	5.52478e-09	-1.8786e-10	-1.43534
125502292	chr11:125502292:C:T	6.10543e-09	-1.8786e-10	-1.3354
125502390	chr11:125502390:T:A	5.90629e-09	-1.8786e-10	-1.36856
125502504	chr11:125502504:T:A	1.31797e-09	-1.43222	-1.43627
125502548	chr11:125502548:G:A	1.20025e-08	-1.8786e-10	-0.659465
125502692	chr11:125502692:A:G	7.03396e-09	-1.8786e-10	-1.19383
125502782	chr11:125502782:G:C	7.05673e-09	-1.8786e-10	-1.1906
125503057	chr11:125503057:G:A	7.11903e-09	-1.8786e-10	-1.18181
125503388	chr11:125503388:C:T	1.09484e-08	-1.8786e-10	-0.751393
125503563	chr11:125503563:C:T	7.00869e-09	-1.8786e-10	-1.19743
125503679	chr11:125503679:G:C	6.93192e-09	-1.8786e-10	-1.20845
125503739	chr11:125503739:A:G	7.04324e-09	-1.8786e-10	-1.19251
125504475	chr11:125504475:T:C	3.65134e-08	-1.8786e-10	0.453097
125504634	chr11:125504634:A:G	9.89891e-09	-1.8786e-10	-0.852158
125504817	chr11:125504817:T:C	3.04661e-08	-1.8786e-10	0.272033
125504868	chr11:125504868:A:G	3.05418e-08	-1.8786e-10	0.274514
125505307	chr11:125505307:A:C	6.97165e-09	-1.20273	-4.18622e-10
125505824	chr11:125505824:C:T	3.37058e-09	-1.16819	-0.761311
125505851	chr11:125505851:A:G	6.08515e-09	-1.8786e-10	-1.33873
125506268	chr11:125506268:G:A	3.37973e-09	-1.19251	-0.734274
125506385	chr11:125506385:CAGCAAGAACCGTGTGAAGTTT:C	7.46092e-09	-1.8786e-10	-1.1349
125506742	chr11:125506742:G:A	2.40791e-09	-0.89028	-1.37554
125506878	chr11:125506878:T:G	7.23986e-09	-1.8786e-10	-1.16498
125506989	chr11:125506989:C:T	7.58307e-09	-1.8786e-10	-1.11866
125507520	chr11:125507520:C:T	1.5308e-08	-1.8786e-10	-0.416205
125507522	chr11:125507522:C:T	7.88899e-09	-1.8786e-10	-1.07911
125507523	chr11:125507523:A:G	7.91961e-09	-1.8786e-10	-1.07524
125508115	chr11:125508115:T:C	6.11871e-09	-1.8786e-10	-1.33323
125508658	chr11:125508658:T:C	2.5131e-08	-1.8786e-10	0.0795184
125508925	chr11:125508925:T:G	5.76221e-09	-1.8786e-10	-1.39326
125508967	chr11:125508967:A:G	7.1084e-09	-1.8786e-10	-1.1833
125509463	chr11:125509463:T:C	2.19474e-08	-1.8786e-10	-0.0559314
125509801	chr11:125509801:G:A	2.62378e-08	-1.8786e-10	0.122621
125510142	chr11:125510142:T:C	7.14094e-09	-1.8786e-10	-1.17874
125510144	chr11:125510144:T:C	2.75746e-09	-1.75902	-0.371254
125510220	chr11:125510220:C:G	7.07688e-09	-1.8786e-10	-1.18775
125510290	chr11:125510290:G:A	7.28096e-09	-1.8786e-10	-1.15932
125510617	chr11:125510617:G:A	9.51073e-09	0.355606	-1.24777
125510979	chr11:125510979:G:A	7.24597e-09	-1.8786e-10	-1.16414
125511153	chr11:125511153:C:T	3.59967e-09	-1.1159	-0.747835
125511409	chr11:125511409:G:A	1.90632e-08	-1.8786e-10	-0.19682
125511590	chr11:125511590:G:A	6.55115e-09	-1.8786e-10	-1.26494
125511943	chr11:125511943:G:A	1.99406e-09	-1.33004	-1.12437
125512051	chr11:125512051:G:A	1.07484e-08	-0.769828	-4.18622e-10
125512177	chr11:125512177:C:T	9.48103e-10	-1.81688	-1.38099
125512382	chr11:125512382:T:C	2.2091e-08	-1.8786e-10	-0.0494137
125512407	chr11:125512407:C:T	1.58536e-09	-1.26158	-1.42219
125512673	chr11:125512673:A:G	5.51553e-09	-1.8786e-10	-1.43701
125512815	chr11:125512815:A:T	5.53114e-09	-1.8786e-10	-1.43419
125512935	chr11:125512935:T:G	1.57731e-09	-1.26032	-1.42854
125513246	chr11:125513246:T:C	1.27557e-09	-1.73098	-1.1702
125513912	chr11:125513912:G:A	4.24042e-09	-1.76753	0.0676108
125514024	chr11:125514024:T:G	2.23146e-08	-1.8786e-10	-0.0393414
125514350	chr11:125514350:T:C	8.94212e-09	-1.8786e-10	-0.95381
125514351	chr11:125514351:T:G	1.3103e-09	-1.65174	-1.22258
125514595	chr11:125514595:A:G	1.7693e-08	-1.8786e-10	-0.271412
125514892	chr11:125514892:G:A	5.26267e-09	-1.48394	-4.18622e-10
125514925	chr11:125514925:A:G	1.1414e-09	-1.81641	-1.19592
125515009	chr11:125515009:C:T	9.24589e-09	-1.8786e-10	-0.920403
125515076	chr11:125515076:G:A	2.10489e-09	-0.968001	-1.43232
125515149	chr11:125515149:G:A	9.56231e-09	-1.8786e-10	-0.886753
125515387	chr11:125515387:G:A	1.7235e-09	-1.21787	-1.38236
125515508	chr11:125515508:A:C	5.69007e-09	-1.8786e-10	-1.40586
125515570	chr11:125515570:C:G	1.89145e-09	-1.0861	-1.42114
125515804	chr11:125515804:G:T	5.53552e-09	-1.8786e-10	-1.4334
125516002	chr11:125516002:C:A	1.16516e-08	-1.8786e-10	-0.689138
125516527	chr11:125516527:T:G	2.04841e-09	-1.131	-1.29652
125517380	chr11:125517380:T:G	1.32154e-09	-1.47451	-1.39128
125517903	chr11:125517903:C:T	5.99751e-09	-1.8786e-10	-1.35324
125518479	chr11:125518479:G:A	1.34765e-09	-1.81821	-1.02801
125518537	chr11:125518537:T:C	1.76952e-09	-1.23445	-1.33942
125518652	chr11:125518652:A:G	7.10893e-09	-1.18323	-4.18622e-10
125518900	chr11:125518900:G:T	1.72405e-09	-1.69439	-0.905517
125519152	chr11:125519152:C:T	1.94746e-09	-1.04258	-1.43547
125520023	chr11:125520023:C:T	4.0191e-09	-1.75352	-4.18622e-10
125520033	chr11:125520033:T:C	6.45575e-09	-1.8786e-10	-1.27961
125520156	chr11:125520156:CT:C	6.52056e-09	-1.8786e-10	-1.26962
125520229	chr11:125520229:T:C	1.04137e-08	-1.8786e-10	-0.801465
125520435	chr11:125520435:A:T	9.69213e-10	-1.7397	-1.43615
125520537	chr11:125520537:G:T	1.30785e-08	-0.573616	-4.18622e-10
125520811	chr11:125520811:A:T	5.66022e-09	-1.8786e-10	-1.41112
125520977	chr11:125520977:G:A	6.03645e-09	-1.8786e-10	-1.34677
125522362	chr11:125522362:C:T	8.74368e-08	-1.8786e-10	1.32633
125522443	chr11:125522443:G:A	2.12507e-09	-0.954094	-1.43668
125522558	chr11:125522558:G:A	1.97507e-09	-1.67755	-0.786434
125522689	chr11:125522689:A:G	1.70902e-09	-1.21457	-1.3941
125522786	chr11:125522786:C:T	4.97756e-09	-0.344895	-1.19475
125523160	chr11:125523160:C:T	5.51553e-09	-1.8786e-10	-1.43701
125523508	chr11:125523508:G:A	5.82074e-09	-1.8786e-10	-1.38315
125523638	chr11:125523638:T:C	1.80612e-08	-0.250818	-4.18622e-10
125523694	chr11:125523694:T:C	1.70455e-09	-1.23105	-1.38023
125523772	chr11:125523772:C:T	8.21975e-09	-1.03804	-4.18622e-10
125524152	chr11:125524152:G:A	1.90843e-09	-1.12863	-1.36967
125524306	chr11:125524306:C:T	2.20133e-09	-0.920313	-1.43521
125524766	chr11:125524766:C:T	6.49266e-09	-1.8786e-10	-1.27391
125524805	chr11:125524805:G:A	1.14831e-08	-1.8786e-10	-0.703706
125524869	chr11:125524869:A:G	1.16504e-08	-1.8786e-10	-0.689239
125524991	chr11:125524991:G:A	6.61218e-09	-1.8786e-10	-1.25567
125525496	chr11:125525496:T:C	1.16881e-08	-1.8786e-10	-0.686013
125525572	chr11:125525572:T:G	7.13419e-09	-1.8786e-10	-1.17968
125525704	chr11:125525704:T:C	7.13474e-09	-1.8786e-10	-1.17961
125525775	chr11:125525775:G:A	6.49699e-09	-1.8786e-10	-1.27324
125526030	chr11:125526030:C:T	1.2754e-09	-1.81965	-1.08167
125526099	chr11:125526099:C:G	6.00466e-09	-1.8786e-10	-1.35205
125527324	chr11:125527324:T:C	1.17911e-08	-1.8786e-10	-0.677235
125527695	chr11:125527695:G:T	1.73228e-09	-1.15898	-1.43616
125527716	chr11:125527716:A:T	1.71478e-09	-1.16829	-1.43701
125528109	chr11:125528109:A:C	9.78274e-10	-1.72942	-1.43713
125528220	chr11:125528220:G:A	9.59744e-10	-1.7486	-1.43707
125528528	chr11:125528528:GC:G	1.23344e-09	-1.81966	-1.11512
125528645	chr11:125528645:G:A	9.31005e-10	-1.78572	-1.43035
125528864	chr11:125528864:A:C	1.97547e-09	-1.03399	-1.42979
125528951	chr11:125528951:G:A	1.19067e-09	-1.61718	-1.35289
125529786	chr11:125529786:C:T	1.82242e-09	-1.10727	-1.43714
125530278	chr11:125530278:G:A	6.3001e-09	-1.8786e-10	-1.30402
125530775	chr11:125530775:T:C	6.05278e-09	-1.8786e-10	-1.34406
125531427	chr11:125531427:C:T	1.15444e-08	-1.8786e-10	-0.698384
125531479	chr11:125531479:T:C	1.93795e-09	-1.04642	-1.43653
125531734	chr11:125531734:C:G	5.60914e-09	-1.8786e-10	-1.42018
125532207	chr11:125532207:G:A	5.54628e-09	-1.8786e-10	-1.43146
125532540	chr11:125532540:A:T	1.96816e-09	-1.03583	-1.43165
125532550	chr11:125532550:T:C	1.74896e-09	-1.67748	-0.908078
125533041	chr11:125533041:T:C	1.76119e-09	-1.69389	-0.884699
125533541	chr11:125533541:T:C	1.67498e-09	-1.7108	-0.917978
125533697	chr11:125533697:G:C	2.15302e-09	-0.940563	-1.43715
125533786	chr11:125533786:C:T	1.22336e-09	-1.81943	-1.12355
125534331	chr11:125534331:C:T	2.15467e-09	-0.98695	-1.38999
125534450	chr11:125534450:T:G	1.20659e-08	-1.8786e-10	-0.654198
125534614	chr11:125534614:G:T	2.86463e-09	-0.661434	-1.43071
125534653	chr11:125534653:CAGA:C	3.16851e-08	-1.8786e-10	0.311264
125534723	chr11:125534723:T:C	1.04638e-08	-1.8786e-10	-0.796659
125534766	chr11:125534766:T:C	1.75502e-09	-1.14552	-1.43658
125534774	chr11:125534774:C:T	6.09713e-09	-1.8786e-10	-1.33676
125535151	chr11:125535151:C:G	1.82033e-09	-1.68791	-0.857656
125535282	chr11:125535282:C:T	7.17414e-09	-1.8786e-10	-1.1741
125535769	chr11:125535769:T:C	1.69372e-09	-1.22189	-1.39577
125536047	chr11:125536047:C:T	5.62689e-09	-1.8786e-10	-1.41702
125536267	chr11:125536267:T:C	3.68124e-08	-1.8786e-10	0.461252
125537025	chr11:125537025:G:A	1.20378e-08	-1.8786e-10	-0.656532
125537064	chr11:125537064:A:G	5.52088e-09	-1.8786e-10	-1.43604
125537239	chr11:125537239:G:A	1.68831e-09	-1.71757	-0.903288
125537413	chr11:125537413:C:G	5.68515e-09	-1.8786e-10	-1.40672
125542702	chr11:125542702:G:A	1.6976e-09	-1.18859	-1.42678
125543162	chr11:125543162:G:T	1.05404e-08	-1.8786e-10	-0.78937
125543233	chr11:125543233:A:G	9.61687e-10	-1.81228	-1.37137
125543244	chr11:125543244:A:T	6.25149e-09	-1.8786e-10	-1.31176
125543295	chr11:125543295:G:A	6.16291e-09	-1.8786e-10	-1.32603
125543845	chr11:125543845:G:T	3.78135e-08	-1.8786e-10	0.488083
125544098	chr11:125544098:T:C	2.07473e-09	-1.02592	-1.38883
125544204	chr11:125544204:G:A	9.70097e-10	-1.81229	-1.36265
125544691	chr11:125544691:G:A	7.81735e-09	-1.8786e-10	-1.08824
125545455	chr11:125545455:G:C	9.62818e-10	-1.81294	-1.36954
125545724	chr11:125545724:C:A	6.81862e-09	-1.8786e-10	-1.22493
125546267	chr11:125546267:A:G	8.95775e-10	-1.81957	-1.43507
125547054	chr11:125547054:G:A	6.19152e-09	-1.8786e-10	-1.3214
125547570	chr11:125547570:G:A	1.783e-09	-1.13332	-1.43296
125547586	chr11:125547586:A:G	1.31536e-09	-1.47339	-1.39708
125547616	chr11:125547616:G:A	1.94046e-09	-1.06157	-1.42008
125547794	chr11:125547794:G:A	1.60141e-09	-1.24166	-1.43204
125548182	chr11:125548182:A:AGT	6.61366e-09	-1.25545	-4.18622e-10
125548402	chr11:125548402:C:G	1.98281e-09	-1.03214	-1.42793
125548426	chr11:125548426:A:T	1.68946e-09	-1.18311	-1.43706
125549250	chr11:125549250:C:T	9.11664e-10	-1.79993	-1.43713
125549486	chr11:125549486:G:C	9.01891e-10	-1.81315	-1.43469
125550351	chr11:125550351:G:A	3.9873e-09	-1.76147	-4.18622e-10
125550417	chr11:125550417:C:T	1.70418e-09	-1.7402	-0.871295
125550584	chr11:125550584:C:T	8.83511e-09	-1.8786e-10	-0.965848
125551255	chr11:125551255:T:C	1.18615e-08	-1.8786e-10	-0.671284
125551774	chr11:125551774:A:G	5.70435e-09	-1.8786e-10	-1.40335
125552457	chr11:125552457:A:C	1.10752e-08	-1.8786e-10	-0.739875
125552546	chr11:125552546:T:C	6.83138e-09	-1.8786e-10	-1.22306
125552918	chr11:125552918:G:A	6.79176e-09	-1.8786e-10	-1.22887
125553215	chr11:125553215:A:C	6.53909e-09	-1.8786e-10	-1.26678
125553414	chr11:125553414:G:C	6.81862e-09	-1.8786e-10	-1.22493
125553797	chr11:125553797:T:C	1.73984e-09	-1.15387	-1.43692
125553844	chr11:125553844:T:C	1.20659e-08	-1.8786e-10	-0.654198
125553851	chr11:125553851:G:A	6.80802e-09	-1.8786e-10	-1.22648
125554521	chr11:125554521:A:G	1.22601e-09	-1.81984	-1.12098
125554702	chr11:125554702:G:A	1.60676e-09	-1.24431	-1.42606
125554790	chr11:125554790:T:G	6.94492e-09	-1.8786e-10	-1.20657
125554938	chr11:125554938:A:G	7.11761e-09	-1.8786e-10	-1.18201
125554943	chr11:125554943:G:A	6.48398e-09	-1.8786e-10	-1.27525
125554965	chr11:125554965:C:T	1.10745e-08	-1.8786e-10	-0.73994
125555066	chr11:125555066:A:G	6.79863e-09	-1.8786e-10	-1.22786
125555581	chr11:125555581:G:A	6.9216e-09	-1.8786e-10	-1.20993
125555688	chr11:125555688:C:T	1.72833e-09	-1.16031	-1.43711
125555710	chr11:125555710:C:T	1.29378e-09	-1.77302	-1.11399
125555845	chr11:125555845:G:C	1.73686e-09	-1.15536	-1.43714
125555877	chr11:125555877:C:T	6.35801e-09	-1.8786e-10	-1.29487
125556055	chr11:125556055:T:C	1.33174e-09	-1.80868	-1.04941
125556198	chr11:125556198:C:T	1.96323e-09	-1.03789	-1.4321
125556308	chr11:125556308:C:A	7.14942e-09	-1.8786e-10	-1.17755
125556427	chr11:125556427:G:T	1.09888e-09	-1.74266	-1.30764
125556603	chr11:125556603:T:C	1.76252e-09	-1.14069	-1.43715
125556726	chr11:125556726:C:G	8.64566e-09	-1.8786e-10	-0.987525
125557098	chr11:125557098:T:C	1.99893e-09	-1.01877	-1.4332
125557285	chr11:125557285:A:G	1.17984e-08	-1.8786e-10	-0.676619
125557361	chr11:125557361:G:A	1.39578e-08	-0.508543	-4.18622e-10
125557394	chr11:125557394:C:T	3.86351e-09	-1.79301	-4.18622e-10
125557749	chr11:125557749:G:A	1.89243e-09	-1.07588	-1.43084
125557778	chr11:125557778:C:T	5.09616e-09	-1.51609	-4.18622e-10
125557846	chr11:125557846:G:C	7.08591e-09	-1.8786e-10	-1.18647
125557908	chr11:125557908:A:C	6.8009e-09	-1.8786e-10	-1.22753
125557957	chr11:125557957:C:T	1.67159e-09	-1.23638	-1.39443
125558302	chr11:125558302:A:G	8.47207e-09	-1.8786e-10	-1.00781
125558406	chr11:125558406:C:A	1.46073e-09	-1.71735	-1.0483
125558506	chr11:125558506:C:T	2.38591e-09	-0.837898	-1.4371
125558945	chr11:125558945:C:T	5.73191e-09	-1.8786e-10	-1.39853
125559075	chr11:125559075:A:G	1.11425e-09	-1.72316	-1.31324
125559629	chr11:125559629:G:A	6.81862e-09	-1.8786e-10	-1.22493
125559770	chr11:125559770:G:A	6.21531e-09	-1.8786e-10	-1.31757
125559836	chr11:125559836:CA:C	6.21677e-09	-1.8786e-10	-1.31733
125559949	chr11:125559949:T:C	1.16782e-08	-1.8786e-10	-0.686854
125561247	chr11:125561247:T:G	5.82074e-09	-1.8786e-10	-1.38315
125561248	chr11:125561248:G:A	5.82074e-09	-1.8786e-10	-1.38315
125561867	chr11:125561867:GC:G	1.744e-09	-1.67279	-0.91561
125562220	chr11:125562220:C:T	6.85628e-09	-1.8786e-10	-1.21942
125562361	chr11:125562361:G:A	1.89331e-08	-1.8786e-10	-0.203669
125562535	chr11:125562535:T:C	1.80866e-09	-1.12279	-1.4292
125562659	chr11:125562659:C:T	1.13668e-08	-1.8786e-10	-0.713889
125563720	chr11:125563720:G:A	5.67173e-09	-1.8786e-10	-1.40909
125564215	chr11:125564215:A:T	6.50441e-09	-1.8786e-10	-1.2721
125564249	chr11:125564249:C:T	6.37558e-09	-1.8786e-10	-1.29211
125564400	chr11:125564400:A:G	4.20743e-09	-1.70773	-4.18622e-10
125564754	chr11:125564754:T:C	6.13456e-09	-1.8786e-10	-1.33064
125564929	chr11:125564929:C:A	1.57851e-09	-1.71354	-0.974564
125564933	chr11:125564933:A:G	1.09008e-08	-1.8786e-10	-0.755745
125565153	chr11:125565153:G:T	2.3225e-09	-1.01901	-1.28293
125565173	chr11:125565173:G:A	1.80279e-09	-1.1233	-1.43195
125565804	chr11:125565804:G:A	1.12714e-08	-1.8786e-10	-0.722311
125565866	chr11:125565866:T:A	1.23375e-09	-1.81685	-1.11767
125566025	chr11:125566025:C:T	5.99674e-09	-1.8786e-10	-1.35337
125566430	chr11:125566430:C:T	9.13102e-09	-1.8786e-10	-0.932904
125566837	chr11:125566837:T:C	5.63233e-09	-1.8786e-10	-1.41606
125566880	chr11:125566880:G:T	2.08856e-09	-0.974216	-1.43389
125567510	chr11:125567510:C:T	2.04802e-09	-0.993308	-1.4344
125567529	chr11:125567529:A:G	7.62244e-09	-1.8786e-10	-1.11349
125567643	chr11:125567643:G:A	2.09708e-09	-0.968633	-1.4354
125568773	chr11:125568773:G:A	6.78614e-09	-1.8786e-10	-1.2297
125569047	chr11:125569047:G:A	1.093e-08	-1.8786e-10	-0.75307
125569189	chr11:125569189:G:A	5.5812e-09	-1.42518	-4.18622e-10
125569659	chr11:125569659:C:T	2.87283e-09	-0.941099	-1.14818
125569904	chr11:125569904:A:G	5.82158e-09	-1.8786e-10	-1.38301
125570131	chr11:125570131:G:A	5.51519e-09	-1.8786e-10	-1.43708
125570196	chr11:125570196:G:A	5.51528e-09	-1.8786e-10	-1.43706
125570223	chr11:125570223:T:C	2.03082e-09	-1.00074	-1.4354
125570407	chr11:125570407:A:G	1.59862e-09	-1.35695	-1.31849
125570883	chr11:125570883:C:T	1.96277e-09	-1.0348	-1.43542
125571516	chr11:125571516:T:C	1.48604e-09	-1.326	-1.42246
125571738	chr11:125571738:C:T	5.63611e-09	-1.8786e-10	-1.41539
125572725	chr11:125572725:A:G	2.16738e-09	-0.935608	-1.43546
125573106	chr11:125573106:A:G	1.83816e-09	-1.47957	-1.05625
125573155	chr11:125573155:C:T	1.34732e-09	-1.42678	-1.41968
125573240	chr11:125573240:C:T	1.6577e-09	-1.55564	-1.08351
125573276	chr11:125573276:A:G	6.7619e-09	-1.8786e-10	-1.23328
125573429	chr11:125573429:CT:C	1.15263e-08	-1.8786e-10	-0.699951
125573465	chr11:125573465:CA:C	1.11354e-08	-1.8786e-10	-0.734449
125573533	chr11:125573533:T:C	1.03754e-09	-1.81007	-1.29766
125573577	chr11:125573577:A:C	9.5887e-10	-1.80136	-1.38522
125573666	chr11:125573666:T:C	1.47392e-09	-1.52619	-1.23047
125574195	chr11:125574195:A:G	6.78258e-09	-1.8786e-10	-1.23023
125574708	chr11:125574708:C:T	1.01554e-09	-1.8129	-1.31627
125575166	chr11:125575166:G:A	5.78827e-09	-1.8786e-10	-1.38875
125575498	chr11:125575498:G:A	2.23399e-09	-1.02892	-1.31187
125575684	chr11:125575684:A:G	4.1697e-09	-1.71674	-4.18622e-10
125576174	chr11:125576174:A:G	2.34051e-09	-1.03779	-1.25642
125576458	chr11:125576458:G:A	1.41629e-09	-1.3679	-1.42864
125576627	chr11:125576627:T:G	5.84371e-09	-1.8786e-10	-1.37922
125576747	chr11:125576747:A:G	2.15234e-09	-1.34329	-1.03474
125576828	chr11:125576828:T:C	1.12729e-08	-1.8786e-10	-0.722181
125578558	chr11:125578558:C:T	1.59971e-09	-1.60386	-1.0709
125578669	chr11:125578669:A:G	1.23078e-08	-1.8786e-10	-0.634351
125578711	chr11:125578711:C:G	4.03734e-09	-1.749	-4.18622e-10
125579436	chr11:125579436:T:G	3.5291e-08	-1.8786e-10	0.419047
125579582	chr11:125579582:G:A	1.01583e-08	-1.8786e-10	-0.826294
125579598	chr11:125579598:C:T	1.69471e-09	-1.72089	-0.896179
125579661	chr11:125579661:G:C	5.70841e-09	-1.8786e-10	-1.40264
125579932	chr11:125579932:G:A	5.83948e-09	-1.8786e-10	-1.37994
125580053	chr11:125580053:C:T	6.00102e-09	-1.8786e-10	-1.35265
125580598	chr11:125580598:TG:T	1.39097e-09	-1.66244	-1.15214
125581526	chr11:125581526:A:G	1.02441e-08	-1.8786e-10	-0.817879
125581777	chr11:125581777:C:T	6.96215e-09	-1.8786e-10	-1.20409
125582185	chr11:125582185:C:T	1.47397e-09	-1.74714	-1.00948
125582418	chr11:125582418:A:G	1.03108e-09	-1.8105	-1.30347
125582800	chr11:125582800:CAG:C	1.01462e-08	-1.8786e-10	-0.827487
125582863	chr11:125582863:A:G	6.09532e-09	-1.8786e-10	-1.33706
125583161	chr11:125583161:C:T	5.56656e-09	-1.8786e-10	-1.4278
125583406	chr11:125583406:G:A	3.84644e-09	-1.79744	-4.18622e-10
125583524	chr11:125583524:C:T	3.99897e-08	-1.8786e-10	0.54404
125584757	chr11:125584757:T:A	7.68778e-09	-1.8786e-10	-1.10495
125585211	chr11:125585211:T:C	6.06746e-09	-1.8786e-10	-1.34164
125585927	chr11:125585927:C:T	1.25884e-09	-1.75039	-1.164
125585969	chr11:125585969:A:G	1.23645e-09	-1.78705	-1.14529
125586084	chr11:125586084:C:A	1.8381e-09	-1.11926	-1.41659
125586382	chr11:125586382:T:C	7.04432e-09	-1.8786e-10	-1.19236
125586910	chr11:125586910:C:T	1.21228e-09	-1.72216	-1.22992
125587080	chr11:125587080:C:A	1.12922e-08	-1.8786e-10	-0.72047
125587110	chr11:125587110:C:T	9.15458e-09	-1.8786e-10	-0.930328
125587501	chr11:125587501:G:C	6.78294e-09	-1.8786e-10	-1.23017
125587794	chr11:125587794:G:A	5.59418e-09	-1.8786e-10	-1.42286
125587999	chr11:125587999:C:T	1.93571e-09	-1.05103	-1.43308
125588156	chr11:125588156:C:T	5.90584e-09	-1.8786e-10	-1.36864
125588207	chr11:125588207:G:A	1.03144e-09	-1.80787	-1.30576
125588711	chr11:125588711:A:G	5.10889e-09	-1.5136	-4.18622e-10
125590525	chr11:125590525:TTTG:T	6.24194e-09	-1.8786e-10	-1.31329
125590585	chr11:125590585:A:G	2.50009e-09	-0.796994	-1.43126
125590779	chr11:125590779:G:C	5.51497e-09	-1.8786e-10	-1.43712
125591075	chr11:125591075:G:A	5.84717e-08	-1.8786e-10	0.923961
125591139	chr11:125591139:A:G	1.11703e-09	-1.77493	-1.25898
125591486	chr11:125591486:A:G	5.76189e-09	-1.8786e-10	-1.39332
125591602	chr11:125591602:C:G	1.15077e-09	-1.58165	-1.4225
125591606	chr11:125591606:CACTT:C	3.12935e-08	-1.8786e-10	0.298828
125591814	chr11:125591814:A:G	1.06205e-09	-1.73915	-1.34523
125591864	chr11:125591864:G:C	9.98677e-09	-1.8786e-10	-0.843321
125591893	chr11:125591893:C:T	1.12011e-09	-1.66389	-1.36727
125592267	chr11:125592267:A:G	7.79242e-09	-1.09143	-4.18622e-10
125592747	chr11:125592747:G:A	4.32727e-09	-1.22078	-0.458869
125593432	chr11:125593432:G:T	8.93993e-09	-0.93441	-0.019644
125594150	chr11:125594150:G:T	5.99205e-09	-1.00563	-0.348518
125594182	chr11:125594182:T:C	5.61815e-09	-1.8786e-10	-1.41858
125594256	chr11:125594256:C:T	3.90903e-08	-1.8786e-10	0.521293
125594353	chr11:125594353:G:A	5.70183e-09	-1.8786e-10	-1.4038
125594946	chr11:125594946:A:G	1.1001e-09	-1.81947	-1.22971
125595166	chr11:125595166:T:TC	1.0739e-08	-1.8786e-10	-0.770697
125595167	chr11:125595167:T:C	7.42769e-09	-1.13937	-4.18622e-10
125595392	chr11:125595392:C:T	1.18399e-09	-1.54227	-1.43342
125595690	chr11:125595690:C:T	5.55614e-09	-1.8786e-10	-1.42968
125595757	chr11:125595757:C:T	5.55362e-09	-1.8786e-10	-1.43013
125595967	chr11:125595967:T:C	2.90192e-09	-1.45057	-0.628644
125596010	chr11:125596010:G:T	2.91217e-09	-1.17724	-0.898445
125596106	chr11:125596106:A:G	2.97881e-09	-1.41517	-0.63789
125596115	chr11:125596115:T:G	2.96372e-09	-1.4059	-0.652236
125596379	chr11:125596379:C:T	3.96416e-09	-1.76729	-4.18622e-10
125596435	chr11:125596435:A:G	9.48876e-09	-1.8786e-10	-0.894475
125596460	chr11:125596460:G:T	6.25948e-09	-1.8786e-10	-1.31049
125596523	chr11:125596523:G:A	2.96149e-09	-1.40411	-0.65478
125596605	chr11:125596605:T:C	2.95855e-09	-1.40632	-0.653562
125597989	chr11:125597989:A:G	2.88033e-09	-1.46314	-0.623539
125597995	chr11:125597995:C:T	2.87661e-09	-1.42824	-0.659727
125598182	chr11:125598182:T:A	3.08981e-09	-1.42109	-0.595388
125598336	chr11:125598336:T:C	3.32027e-09	-1.31202	-0.63252
125598357	chr11:125598357:T:C	5.55648e-09	-1.8786e-10	-1.42962
125598543	chr11:125598543:C:A	3.28053e-09	-1.03372	-0.922859
125598908	chr11:125598908:T:C	9.30812e-10	-1.7792	-1.43708
125598929	chr11:125598929:A:G	3.2268e-09	-1.3194	-0.653695
125598939	chr11:125598939:C:T	6.17764e-09	-1.8786e-10	-1.32365
125599021	chr11:125599021:G:A	3.90892e-09	-1.78132	-4.18622e-10
125599115	chr11:125599115:A:G	7.58853e-09	-1.8786e-10	-1.11794
125599369	chr11:125599369:T:G	3.34919e-09	-1.29726	-0.638602
125599446	chr11:125599446:G:C	3.359e-09	-1.29151	-0.641427
125599617	chr11:125599617:C:T	2.95647e-09	-1.33176	-0.728829
125599984	chr11:125599984:C:T	1.13541e-09	-1.58681	-1.43078
125600106	chr11:125600106:A:C	6.43191e-09	-1.8786e-10	-1.28331
125600531	chr11:125600531:G:T	3.35174e-09	-1.29795	-0.63715
125600629	chr11:125600629:T:C	9.15477e-10	-1.81095	-1.42194
125600641	chr11:125600641:G:A	6.1395e-09	-1.8786e-10	-1.32984
125600697	chr11:125600697:C:G	1.04465e-08	-1.8786e-10	-0.798313
125600751	chr11:125600751:G:A	3.52578e-09	-1.29401	-0.590472
125601055	chr11:125601055:G:A	1.0479e-08	-1.8786e-10	-0.79521
125601358	chr11:125601358:C:T	6.4e-09	-1.8786e-10	-1.28828
125601578	chr11:125601578:G:A	3.80222e-09	-1.809	-4.18622e-10
125601658	chr11:125601658:T:C	3.48724e-09	-1.3098	-0.585667
125601693	chr11:125601693:G:T	5.52167e-09	-1.8786e-10	-1.4359
125601710	chr11:125601710:G:A	6.00018e-09	-1.8786e-10	-1.35279
125601875	chr11:125601875:T:C	2.20804e-09	-0.931286	-1.42119
125601920	chr11:125601920:T:TC	1.09392e-08	-1.8786e-10	-0.752232
125602147	chr11:125602147:G:C	3.65577e-09	-1.14343	-0.70484
125602166	chr11:125602166:T:C	3.40934e-09	-1.29777	-0.62029
125602454	chr11:125602454:A:T	6.76845e-09	-1.8786e-10	-1.23231
125602547	chr11:125602547:C:T	3.32268e-09	-1.29365	-0.650163
125602648	chr11:125602648:G:A	3.22557e-09	-1.30942	-0.664056
125602672	chr11:125602672:G:C	5.6719e-09	-1.8786e-10	-1.40906
125602721	chr11:125602721:T:C	3.28997e-09	-1.28971	-0.663997
125603329	chr11:125603329:T:A	9.78819e-09	-1.8786e-10	-0.863406
125603433	chr11:125603433:G:T	3.20947e-09	-1.3056	-0.672877
125603472	chr11:125603472:G:A	5.5868e-09	-1.8786e-10	-1.42417
125603723	chr11:125603723:C:G	5.58484e-09	-1.8786e-10	-1.42453
125603826	chr11:125603826:T:C	2.02851e-09	-1.02288	-1.4144
125603869	chr11:125603869:A:G	3.18366e-09	-1.3111	-0.675455
125604101	chr11:125604101:G:A	3.42329e-09	-1.2973	-0.616684
125604411	chr11:125604411:T:C	5.56331e-09	-1.8786e-10	-1.42839
125604437	chr11:125604437:T:C	4.6878e-09	-1.03995	-0.559671
125604453	chr11:125604453:T:C	3.3219e-09	-1.3013	-0.642742
125604605	chr11:125604605:G:T	3.40504e-09	-1.29234	-0.626981
125604871	chr11:125604871:A:G	7.83394e-09	-1.81205	0.725929
125604883	chr11:125604883:G:A	7.17275e-09	-1.8786e-10	-1.17429
125605352	chr11:125605352:A:G	1.00772e-08	-1.8786e-10	-0.834308
125605414	chr11:125605414:T:C	5.57755e-09	-1.8786e-10	-1.42583
125605545	chr11:125605545:C:G	3.31446e-09	-1.29851	-0.647778
125605548	chr11:125605548:G:A	3.28631e-09	-1.30916	-0.645651
125606216	chr11:125606216:G:A	3.20219e-09	-1.35442	-0.626324
125606648	chr11:125606648:A:C	3.92496e-09	-1.04983	-0.727391
125606674	chr11:125606674:C:T	2.13444e-09	-1.53336	-0.853021
125606751	chr11:125606751:G:A	1.9578e-09	-1.04575	-1.42701
125607126	chr11:125607126:A:T	3.45035e-09	-1.12838	-0.777729
125607172	chr11:125607172:G:A	1.02187e-09	-1.68868	-1.43426
125607415	chr11:125607415:G:A	1.00968e-09	-1.69908	-1.43587
125607992	chr11:125607992:G:A	3.88594e-09	-1.1527	-0.634519
125608314	chr11:125608314:C:T	1.0151e-09	-1.69424	-1.43535
125608344	chr11:125608344:C:T	3.388e-09	-1.18202	-0.742321
125608345	chr11:125608345:G:A	5.67157e-09	-1.8786e-10	-1.40912
125608449	chr11:125608449:G:C	2.63076e-09	-0.764622	-1.41269
125608652	chr11:125608652:C:T	3.9119e-09	-1.1253	-0.655258
125608771	chr11:125608771:C:T	3.78015e-09	-1.81482	-4.18622e-10
125608817	chr11:125608817:A:G	3.82028e-09	-1.12785	-0.676412
125608919	chr11:125608919:G:A	3.51677e-09	-1.18649	-0.700548
125609468	chr11:125609468:G:A	1.02378e-09	-1.68443	-1.43665
125610522	chr11:125610522:C:T	3.17312e-09	-1.12011	-0.869756
125610541	chr11:125610541:G:A	4.99393e-09	-1.1267	-0.409658
125610658	chr11:125610658:G:C	3.81828e-09	-1.10904	-0.695744
125610989	chr11:125610989:A:G	3.12874e-09	-1.10954	-0.894409
125611097	chr11:125611097:T:G	4.30147e-09	-1.68562	-4.18622e-10
125611147	chr11:125611147:C:T	5.65892e-09	-1.8786e-10	-1.41135
125611366	chr11:125611366:T:C	8.54314e-09	-1.8786e-10	-0.999454
125611663	chr11:125611663:C:A	1.15582e-08	-1.8786e-10	-0.69719
125611726	chr11:125611726:G:A	3.95051e-09	-1.13969	-0.631052
125611730	chr11:125611730:C:T	5.5306e-09	-1.8786e-10	-1.43429
125611939	chr11:125611939:G:A	3.06251e-09	-1.06016	-0.965186
125611971	chr11:125611971:G:A	9.94431e-09	-1.8786e-10	-0.847582
125612123	chr11:125612123:G:A	2.43666e-09	-1.29657	-0.95738
125612142	chr11:125612142:C:T	9.37656e-10	-1.77374	-1.43521
125612344	chr11:125612344:A:C	3.69553e-09	-1.16347	-0.673984
125612450	chr11:125612450:G:A	9.64082e-10	-1.74573	-1.43543
125612755	chr11:125612755:G:A	4.58827e-09	-0.77856	-0.842519
125613087	chr11:125613087:T:C	8.73241e-09	-0.977541	-4.18622e-10
125613276	chr11:125613276:G:T	3.48734e-09	-1.17659	-0.718851
125613990	chr11:125613990:G:A	3.56014e-09	-1.17359	-0.701193
125614149	chr11:125614149:A:G	5.53592e-09	-1.8786e-10	-1.43332
125614738	chr11:125614738:A:AT	5.5983e-09	-1.8786e-10	-1.42212
125615048	chr11:125615048:G:A	6.05259e-09	-1.8786e-10	-1.3441
125615241	chr11:125615241:T:G	3.52908e-09	-1.19985	-0.683692
125615473	chr11:125615473:A:G	9.41885e-10	-1.76868	-1.43578
125615799	chr11:125615799:T:C	1.01767e-09	-1.69026	-1.43681
125615815	chr11:125615815:A:G	3.71012e-09	-1.15341	-0.680108
125616448	chr11:125616448:A:G	5.52661e-09	-1.8786e-10	-1.43501
125616953	chr11:125616953:T:C	1.1373e-09	-1.79686	-1.21906
125617143	chr11:125617143:C:T	1.06871e-08	-1.8786e-10	-0.775546
125617300	chr11:125617300:T:C	3.56171e-09	-1.17708	-0.697257
125617660	chr11:125617660:A:T	1.09383e-08	-1.8786e-10	-0.752316
125617673	chr11:125617673:C:A	1.03698e-09	-1.6724	-1.43587
125617771	chr11:125617771:C:T	3.35737e-09	-1.22889	-0.704533
125618111	chr11:125618111:A:AATCT	1.54993e-09	-1.34043	-1.36594
125618222	chr11:125618222:C:T	1.15537e-08	-1.8786e-10	-0.69758
125618509	chr11:125618509:C:T	3.58652e-09	-1.17878	-0.688619
125619112	chr11:125619112:C:T	1.08056e-08	-0.529815	-0.234703
125619726	chr11:125619726:A:G	1.15154e-09	-1.78917	-1.21431
125619893	chr11:125619893:A:C	9.96399e-10	-1.71232	-1.43587
125621389	chr11:125621389:A:G	3.58417e-09	-1.17377	-0.694286
125621680	chr11:125621680:A:G	6.61377e-09	-1.25543	-4.18622e-10
125622004	chr11:125622004:C:T	1.48607e-09	-1.38236	-1.36609
125622401	chr11:125622401:T:A	3.2225e-09	-1.07476	-0.899667
125622803	chr11:125622803:C:T	1.18155e-08	-1.8786e-10	-0.675168
125623002	chr11:125623002:T:C	9.60835e-10	-1.75352	-1.43101
125623297	chr11:125623297:G:A	9.40007e-10	-1.77652	-1.42993
125623767	chr11:125623767:A:G	3.38973e-09	-1.21807	-0.705764
125623984	chr11:125623984:T:C	9.42461e-10	-1.76927	-1.43458
125624060	chr11:125624060:G:A	6.70128e-08	0.764983	0.295318
125624121	chr11:125624121:C:T	3.32096e-09	-1.18991	-0.754415
125624320	chr11:125624320:C:T	3.22877e-09	-1.10692	-0.865561
125624440	chr11:125624440:A:G	1.07865e-08	-1.8786e-10	-0.766286
125625127	chr11:125625127:C:T	1.52252e-09	-1.3585	-1.36572
125625183	chr11:125625183:C:T	2.20485e-09	-1.27369	-1.08024
125625314	chr11:125625314:A:AC	4.57929e-09	-1.08854	-0.534501
125625316	chr11:125625316:T:C	4.66413e-09	-1.07821	-0.526468
125625369	chr11:125625369:C:T	9.6156e-10	-1.74896	-1.43482
125625479	chr11:125625479:G:T	6.24178e-09	-1.8786e-10	-1.31332
125625626	chr11:125625626:G:T	2.54955e-09	-0.820158	-1.38851
125625780	chr11:125625780:A:T	5.5152e-09	-1.8786e-10	-1.43707
125625824	chr11:125625824:G:A	5.6719e-09	-1.8786e-10	-1.40906
125625845	chr11:125625845:A:G	3.51187e-09	-1.18045	-0.707984
125625851	chr11:125625851:C:G	3.39942e-09	-1.17986	-0.741115
125626383	chr11:125626383:A:T	2.47211e-09	-1.13019	-1.10932
125626504	chr11:125626504:G:A	3.28777e-09	-1.19462	-0.759751
125627250	chr11:125627250:G:A	9.41477e-10	-1.79107	-1.41382
125627329	chr11:125627329:A:G	5.57996e-09	-1.8786e-10	-1.4254
125627352	chr11:125627352:T:C	5.02133e-09	-0.282836	-1.24805
125627447	chr11:125627447:A:G	1.00034e-09	-1.71794	-1.4263
125627571	chr11:125627571:G:T	3.67093e-09	-0.915302	-0.928836
125628811	chr11:125628811:A:G	6.39509e-09	-1.8786e-10	-1.28905
125628977	chr11:125628977:G:C	9.72078e-09	-0.559849	-0.310467
125629059	chr11:125629059:C:T	7.58215e-09	-1.8786e-10	-1.11879
125629079	chr11:125629079:C:G	1.35388e-08	-1.8786e-10	-0.53902
125629168	chr11:125629168:A:G	4.683e-09	-0.741138	-0.859505
125629670	chr11:125629670:G:A	5.51498e-09	-1.8786e-10	-1.43711
125629857	chr11:125629857:A:C	2.33291e-08	-1.8786e-10	0.00512068
125630049	chr11:125630049:A:C	6.95979e-09	-1.8786e-10	-1.20443
125630894	chr11:125630894:T:C	7.2209e-09	-1.8786e-10	-1.1676
125631100	chr11:125631100:G:A	8.13702e-09	-1.8786e-10	-1.04816
125631616	chr11:125631616:A:AACACTTTGG	6.3767e-09	-0.579093	-0.712839
125631839	chr11:125631839:G:C	5.54887e-09	-1.8786e-10	-1.43099
125632127	chr11:125632127:C:G	1.15537e-08	-1.8786e-10	-0.69758
125632454	chr11:125632454:C:A	2.32849e-08	0.00322454	-4.18622e-10
125632572	chr11:125632572:C:T	5.21277e-09	-0.594274	-0.899196
125632885	chr11:125632885:C:G	9.68434e-09	-0.546258	-0.327813
125632903	chr11:125632903:A:G	7.84272e-09	-1.8786e-10	-1.085
125634661	chr11:125634661:A:AG	5.15608e-09	-0.517473	-0.986932
125635200	chr11:125635200:C:G	5.10148e-09	-0.607503	-0.907549
125635729	chr11:125635729:A:T	8.69117e-09	-1.8786e-10	-0.982274
125635983	chr11:125635983:G:A	5.18373e-09	-1.49906	-4.18622e-10
125636405	chr11:125636405:A:C	1.0214e-08	-0.449234	-0.371585
125636704	chr11:125636704:T:C	3.77514e-09	-1.81614	-4.18622e-10
125636919	chr11:125636919:T:C	5.52339e-09	-1.8786e-10	-1.43559
125637324	chr11:125637324:C:CTT	5.68072e-09	-0.201236	-1.20627
125637382	chr11:125637382:T:C	4.96482e-09	-0.651703	-0.890502
125637693	chr11:125637693:TTTTG:T	5.47009e-09	-0.269237	-1.17605
125637781	chr11:125637781:C:T	4.64531e-09	-1.60872	-4.18622e-10
125637942	chr11:125637942:C:T	9.66653e-09	-0.561938	-0.313975
125638519	chr11:125638519:T:C	4.60208e-09	-1.61807	-4.18622e-10
125638711	chr11:125638711:C:G	5.82012e-09	-1.8786e-10	-1.38326
125639816	chr11:125639816:T:C	1.04674e-09	-1.6672	-1.4317
125639874	chr11:125639874:T:C	5.544e-09	-0.502822	-0.929044
125639943	chr11:125639943:A:G	1.73117e-09	-1.56144	-1.03435
125639984	chr11:125639984:C:T	5.49824e-09	-0.519325	-0.920829
125640263	chr11:125640263:C:T	6.21241e-09	-1.8786e-10	-1.31803
125640340	chr11:125640340:GA:G	1.11978e-08	-1.8786e-10	-0.728865
125640362	chr11:125640362:T:A	6.01545e-09	-0.696762	-0.65349
125640467	chr11:125640467:G:A	9.6332e-08	1.42811	-0.00488704
125640884	chr11:125640884:C:T	8.34529e-09	-1.8786e-10	-1.02289
125641211	chr11:125641211:A:G	4.55292e-08	1.462	-0.788229
125641304	chr11:125641304:T:G	3.8632e-09	-1.79309	-4.18622e-10
125641318	chr11:125641318:A:G	5.72419e-09	-0.20485	-1.19503
125641677	chr11:125641677:A:G	4.70659e-09	-0.673874	-0.921744
125642655	chr11:125642655:CAG:C	1.34385e-08	-1.8786e-10	-0.546455
125642755	chr11:125642755:A:G	1.03623e-08	-0.512526	-0.293882
125642855	chr11:125642855:C:T	2.3219e-08	-1.8786e-10	0.000388461
125642878	chr11:125642878:C:G	5.65744e-09	-1.8786e-10	-1.41161
125643202	chr11:125643202:G:A	5.39065e-09	-0.51768	-0.942235
125643205	chr11:125643205:C:T	6.22048e-09	-1.8786e-10	-1.31674
125643245	chr11:125643245:C:T	5.93312e-09	-1.36403	-4.18622e-10
125644379	chr11:125644379:T:A	5.30863e-09	-0.53175	-0.943499
125644678	chr11:125644678:G:A	1.01392e-09	-1.70467	-1.42609
125644689	chr11:125644689:T:G	5.54065e-09	-1.8786e-10	-1.43247
125645457	chr11:125645457:T:A	7.05891e-09	-0.537203	-0.653089
125645945	chr11:125645945:ACTTT:A	5.92662e-09	-1.8786e-10	-1.36513
125646063	chr11:125646063:G:A	4.52196e-09	-1.63564	-4.18622e-10
125646169	chr11:125646169:C:T	1.00676e-08	-0.551159	-0.2841
125646396	chr11:125646396:C:G	1.01079e-09	-1.69673	-1.43712
125646581	chr11:125646581:G:A	5.25557e-09	-0.515545	-0.969749
125646629	chr11:125646629:A:G	5.54358e-09	-1.8786e-10	-1.43194
125647044	chr11:125647044:G:A	2.82247e-09	-0.695518	-1.41145
125648192	chr11:125648192:G:T	5.52347e-09	-1.8786e-10	-1.43558
125648350	chr11:125648350:T:A	9.3249e-10	-1.78082	-1.43366
125648450	chr11:125648450:C:T	2.08145e-09	-1.8001	-0.611411
125648576	chr11:125648576:C:T	1.3513e-08	-1.8786e-10	-0.540933
125648774	chr11:125648774:C:CAT	1.9257e-08	-1.8786e-10	-0.18671
125648953	chr11:125648953:T:A	8.95034e-09	-1.8786e-10	-0.952891
125649045	chr11:125649045:G:A	5.52607e-09	-1.8786e-10	-1.43511
125649061	chr11:125649061:C:T	4.90731e-08	0.748729	-4.18622e-10
125649551	chr11:125649551:C:T	5.69317e-09	-1.8786e-10	-1.40531
125649587	chr11:125649587:C:T	5.56429e-09	-1.8786e-10	-1.42821
125650047	chr11:125650047:C:CT	3.99938e-09	-0.321838	-1.43661
125650070	chr11:125650070:C:T	1.30867e-08	-1.8786e-10	-0.572982
125650247	chr11:125650247:A:G	4.88478e-09	-0.124062	-1.4344
125650626	chr11:125650626:G:A	1.67756e-09	-1.57571	-1.05153
125650705	chr11:125650705:G:T	5.2127e-09	-0.300945	-1.19254
125650750	chr11:125650750:T:C	5.08399e-09	-0.326058	-1.19243
125650830	chr11:125650830:CAG:C	5.40213e-09	-0.494535	-0.963254
125652081	chr11:125652081:G:A	1.16876e-09	-1.55875	-1.42989
125652293	chr11:125652293:T:C	7.85714e-09	-0.492918	-0.590241
125652594	chr11:125652594:T:C	9.26609e-09	-1.8786e-10	-0.918221
125652883	chr11:125652883:A:G	3.01972e-08	-1.8786e-10	0.263168
125653059	chr11:125653059:T:C	7.26471e-09	-0.488931	-0.672623
125653083	chr11:125653083:C:T	8.92343e-09	-1.8786e-10	-0.955902
125653161	chr11:125653161:G:A	6.3704e-09	-1.8786e-10	-1.29292
125653166	chr11:125653166:G:C	3.11883e-09	-0.600501	-1.40662
125653561	chr11:125653561:C:CTG	1.08949e-08	-0.465031	-0.291258
125653772	chr11:125653772:A:G	2.56558e-08	-1.8786e-10	0.100186
125654340	chr11:125654340:G:A	7.32177e-09	-0.493422	-0.660308
125654483	chr11:125654483:T:A	5.56602e-09	-0.500259	-0.927642
125654820	chr11:125654820:C:T	5.62088e-09	-1.8786e-10	-1.41809
125655113	chr11:125655113:C:T	5.55473e-09	-1.8786e-10	-1.42993
125655300	chr11:125655300:A:G	5.97156e-09	-1.35757	-4.18622e-10
125656266	chr11:125656266:G:A	1.04665e-09	-1.66855	-1.43043
125656879	chr11:125656879:C:G	8.25202e-09	-1.8786e-10	-1.03412
125657282	chr11:125657282:T:TG	1.20262e-08	-0.433554	-0.223945
125657307	chr11:125657307:G:A	4.57784e-09	-0.188755	-1.4346
125657894	chr11:125657894:A:T	2.36863e-07	2.55471	-0.231811
125658444	chr11:125658444:T:C	5.60014e-09	-1.8786e-10	-1.42179
125658496	chr11:125658496:A:G	2.46398e-09	-0.824752	-1.41805
125658674	chr11:125658674:C:T	9.16238e-10	-1.81895	-1.41311
125659304	chr11:125659304:T:C	1.32056e-08	-1.8786e-10	-0.563941
125659753	chr11:125659753:C:T	1.19159e-08	-1.8786e-10	-0.666711
125660050	chr11:125660050:G:A	5.81013e-09	-1.8786e-10	-1.38498
125660392	chr11:125660392:A:AT	1.19357e-08	-1.8786e-10	-0.665046
125660836	chr11:125660836:C:T	1.18533e-08	-1.8786e-10	-0.671979
125660861	chr11:125660861:C:T	4.89634e-09	-0.212429	-1.34367
125661106	chr11:125661106:T:C	7.41291e-09	-0.485159	-0.6562
125661143	chr11:125661143:C:T	7.65507e-09	-0.460382	-0.648832
125661236	chr11:125661236:A:G	5.61871e-09	-0.481684	-0.936796
125661336	chr11:125661336:G:A	4.49684e-09	-0.372079	-1.26913
125661440	chr11:125661440:T:C	1.02861e-08	-0.569043	-0.244742
125661479	chr11:125661479:T:C	6.94912e-09	-1.8786e-10	-1.20597
125661591	chr11:125661591:C:A	5.71894e-09	-0.463196	-0.937604
125661603	chr11:125661603:C:T	5.53648e-09	-1.8786e-10	-1.43322
125661696	chr11:125661696:C:T	9.22288e-09	-1.8786e-10	-0.922895
125661794	chr11:125661794:A:G	7.11191e-09	-1.8786e-10	-1.18281
125662066	chr11:125662066:T:C	6.49258e-09	-1.27392	-4.18622e-10
125662474	chr11:125662474:G:A	9.04102e-10	-1.80976	-1.43564
125662789	chr11:125662789:G:A	2.61634e-08	0.119779	-4.18622e-10
125663041	chr11:125663041:T:C	4.41845e-09	-1.65879	-4.18622e-10
125663454	chr11:125663454:C:T	1.18588e-08	-0.406668	-0.264845
125663933	chr11:125663933:T:G	5.78205e-09	-0.474786	-0.915037
125664352	chr11:125664352:G:T	1.04628e-07	1.73035	-0.224514
125665209	chr11:125665209:T:C	1.04767e-09	-1.66295	-1.43506
125666618	chr11:125666618:G:A	3.01972e-08	-1.8786e-10	0.263168
125667341	chr11:125667341:C:A	1.88651e-08	0.74334	-0.950608
125667579	chr11:125667579:A:G	6.76481e-09	-1.8786e-10	-1.23285
125667702	chr11:125667702:C:A	1.1874e-08	-1.8786e-10	-0.67023
125667782	chr11:125667782:G:A	5.3288e-09	-0.543948	-0.927508
125667966	chr11:125667966:T:G	1.80202e-08	-1.8786e-10	-0.253088
125668670	chr11:125668670:T:C	4.82502e-09	-0.545742	-1.02503
125668824	chr11:125668824:T:C	5.66842e-09	-1.8786e-10	-1.40967
125669307	chr11:125669307:AT:CT	1.13929e-07	1.77326	-0.182262
125669511	chr11:125669511:T:C	8.2849e-09	-1.8786e-10	-1.03015
125669582	chr11:125669582:G:A	1.36902e-09	-1.59215	-1.23834
125669776	chr11:125669776:G:A	1.1254e-07	1.35483	0.2239
125669891	chr11:125669891:TTA:T	5.72385e-09	-0.58618	-0.81376
125669997	chr11:125669997:G:A	4.81048e-09	-0.680688	-0.893097
125670693	chr11:125670693:C:T	2.94608e-09	-0.657739	-1.40637
125670791	chr11:125670791:A:G	1.0073e-08	-0.51155	-0.323171
125671340	chr11:125671340:A:G	5.84277e-09	-1.8786e-10	-1.37938
125671592	chr11:125671592:A:T	4.12133e-09	-1.72841	-4.18622e-10
125672006	chr11:125672006:A:G	2.07653e-09	-0.984041	-1.42984
125673173	chr11:125673173:T:TG	1.06499e-08	-0.425401	-0.353627
125673422	chr11:125673422:C:T	8.10399e-09	-0.563338	-0.488887
125673474	chr11:125673474:TAC:T	2.28744e-09	-0.899411	-1.41774
125673599	chr11:125673599:G:A	9.8038e-09	-0.529674	-0.332138
125673833	chr11:125673833:A:G	3.52812e-09	-0.478211	-1.40561
125673835	chr11:125673835:CT:C	5.54971e-09	-1.8786e-10	-1.43084
125674024	chr11:125674024:G:A	1.43189e-08	-1.8786e-10	-0.483004
125675531	chr11:125675531:G:T	6.66836e-09	-1.8786e-10	-1.24721
125675540	chr11:125675540:C:T	4.68437e-09	-0.226093	-1.37426
125675828	chr11:125675828:T:C	2.66311e-09	-1.78648	-0.378604
125675948	chr11:125675948:C:G	1.31654e-08	-1.8786e-10	-0.566993
125676270	chr11:125676270:T:C	1.31921e-08	-1.8786e-10	-0.564965
125676518	chr11:125676518:A:T	1.09307e-08	-0.457387	-0.29562
125676584	chr11:125676584:C:T	1.10356e-09	-1.61196	-1.43407
125677293	chr11:125677293:C:A	5.53987e-09	-1.8786e-10	-1.43261
125677765	chr11:125677765:C:G	1.63036e-07	1.28077	0.668618
125677974	chr11:125677974:C:T	1.11463e-08	-0.440987	-0.292489
125678698	chr11:125678698:A:G	1.21895e-08	-0.528474	-0.11553
125678878	chr11:125678878:A:G	5.55582e-09	-1.8786e-10	-1.42974
125679324	chr11:125679324:C:T	2.71807e-09	-0.707979	-1.43668
125679567	chr11:125679567:A:C	8.85657e-09	-1.8786e-10	-0.963423
125680154	chr11:125680154:G:A	1.17592e-09	-1.80222	-1.18031
125680344	chr11:125680344:T:C	4.70843e-09	-1.73178	0.136556
125680520	chr11:125680520:G:A	5.60513e-09	-1.8786e-10	-1.4209
125681195	chr11:125681195:A:G	4.33896e-09	-0.262595	-1.41435
125681395	chr11:125681395:C:A	5.72971e-09	-1.8786e-10	-1.39892
125681713	chr11:125681713:G:T	3.71154e-08	1.60057	-1.13112
125681878	chr11:125681878:C:T	5.52134e-09	-1.8786e-10	-1.43596
125681895	chr11:125681895:G:C	2.9996e-07	-1.8786e-10	2.55907
125682061	chr11:125682061:C:T	8.02755e-09	-1.8786e-10	-1.0617
125682214	chr11:125682214:C:T	5.80072e-09	-1.8786e-10	-1.3866
125682524	chr11:125682524:T:A	4.55196e-09	-0.219653	-1.40937
125682600	chr11:125682600:A:G	2.5734e-09	-0.804092	-1.39526
125682688	chr11:125682688:G:C	1.66298e-09	-1.62325	-1.01273
125682789	chr11:125682789:T:TTGGG	1.1955e-08	-1.8786e-10	-0.663429
125683164	chr11:125683164:G:A	4.58395e-09	-0.86891	-0.753113
125683371	chr11:125683371:G:A	5.56512e-09	-1.8786e-10	-1.42806
125684122	chr11:125684122:T:A	9.95407e-09	-1.8786e-10	-0.846601
125684404	chr11:125684404:A:T	4.76458e-09	-0.345909	-1.23746
125684754	chr11:125684754:AGG:A	5.89434e-09	-1.8786e-10	-1.37059
125684756	chr11:125684756:G:A	4.0633e-09	-1.74259	-4.18622e-10
125684760	chr11:125684760:AAG:A	8.90371e-09	-1.8786e-10	-0.958114
125684994	chr11:125684994:C:A	3.30201e-08	0.352535	-4.18622e-10
125685411	chr11:125685411:A:G	5.58034e-09	-1.8786e-10	-1.42533
125685498	chr11:125685498:T:C	1.00501e-08	-1.8786e-10	-0.837001
125685531	chr11:125685531:C:T	3.62135e-08	1.16579	-0.72094
125686284	chr11:125686284:C:G	6.99668e-09	-1.8786e-10	-1.19915
125686941	chr11:125686941:C:T	5.885e-09	-1.8786e-10	-1.37217
125687024	chr11:125687024:C:T	3.02638e-09	-0.70759	-1.32963
125687100	chr11:125687100:A:G	4.30805e-09	-1.6841	-4.18622e-10
125687163	chr11:125687163:C:T	1.00067e-08	0.28159	-1.12292
125687211	chr11:125687211:T:C	7.9883e-09	-1.8786e-10	-1.0666
125687313	chr11:125687313:T:C	3.85371e-09	-1.81644	0.0208991
125687864	chr11:125687864:G:A	6.15029e-09	-1.8786e-10	-1.32808
125687946	chr11:125687946:A:G	6.16192e-09	-1.8786e-10	-1.32619
125688098	chr11:125688098:C:G	3.17343e-09	-0.671715	-1.31805
125689281	chr11:125689281:AGGG:A	2.8754e-09	-0.766137	-1.32225
125689398	chr11:125689398:G:A	2.90828e-09	-0.767379	-1.30964
125689410	chr11:125689410:T:C	2.87345e-09	-0.769654	-1.31941
125689426	chr11:125689426:A:G	6.15393e-09	-1.8786e-10	-1.32749
125689864	chr11:125689864:G:C	1.99888e-09	-1.28085	-1.17115
125689990	chr11:125689990:C:T	2.09277e-09	-1.00085	-1.40524
125690285	chr11:125690285:G:A	2.14733e-09	-0.972905	-1.40745
125690320	chr11:125690320:TCC:ACC	6.56741e-09	-1.8786e-10	-1.26246
125690344	chr11:125690344:G:A	8.28678e-09	-1.8786e-10	-1.02992
125690616	chr11:125690616:A:G	2.15697e-09	-0.96596	-1.40992
125690682	chr11:125690682:G:A	7.4022e-09	-1.8786e-10	-1.14281
125690904	chr11:125690904:G:A	6.65138e-09	-1.8786e-10	-1.24976
125690977	chr11:125690977:A:G	3.75816e-09	-1.00552	-0.81513
125691673	chr11:125691673:C:T	2.03545e-09	-1.01971	-1.41415
125691764	chr11:125691764:T:C	4.49462e-09	-0.714159	-0.927541
125691815	chr11:125691815:C:T	6.20515e-08	1.96365	-0.980263
125691816	chr11:125691816:A:G	4.04311e-09	-0.924238	-0.823331
125692163	chr11:125692163:A:ACT	1.15737e-09	-1.71177	-1.28667
125692591	chr11:125692591:A:G	1.03863e-09	-1.67057	-1.43612
125692649	chr11:125692649:T:C	6.16751e-09	-1.8786e-10	-1.32529
125692743	chr11:125692743:T:A	8.28738e-09	0.208006	-1.23785
125692820	chr11:125692820:A:G	8.61247e-09	0.228222	-1.21959
125692958	chr11:125692958:C:T	3.75428e-08	1.29731	-0.816411
125693013	chr11:125693013:C:A	3.55439e-09	-1.03818	-0.838217
125693219	chr11:125693219:A:G	6.15687e-09	-1.8786e-10	-1.32701
125693287	chr11:125693287:A:G	2.22841e-08	1.3483	-1.38901
125693401	chr11:125693401:A:C	1.28916e-09	-1.46606	-1.42453
125693478	chr11:125693478:A:G	1.30415e-09	-1.69334	-1.18568
125693664	chr11:125693664:G:A	2.16089e-08	1.32184	-1.39331
125693707	chr11:125693707:G:C	1.07992e-09	-1.63186	-1.43584
125693816	chr11:125693816:G:A	1.04675e-09	-1.66207	-1.43683
125694196	chr11:125694196:T:C	6.24738e-09	-1.8786e-10	-1.31242
125694303	chr11:125694303:G:A	5.65665e-09	-1.8786e-10	-1.41175
125694371	chr11:125694371:T:C	1.24811e-08	-1.8786e-10	-0.620367
125694416	chr11:125694416:A:G	1.24309e-09	-1.48999	-1.43698
125694610	chr11:125694610:C:T	5.05993e-09	-1.52323	-4.18622e-10
125694747	chr11:125694747:T:C	9.37374e-10	-1.81807	-1.39118
125694870	chr11:125694870:G:A	5.74505e-09	-1.8786e-10	-1.39624
125695268	chr11:125695268:A:AAG	6.13501e-08	1.91096	-0.938941
125695308	chr11:125695308:A:G	3.68577e-09	-1.01714	-0.822958
125695324	chr11:125695324:G:A	2.28513e-08	1.36512	-1.38069
125695479	chr11:125695479:T:C	8.11274e-09	0.209777	-1.26092
125695727	chr11:125695727:G:A	7.48977e-09	-1.8786e-10	-1.13104
125695886	chr11:125695886:A:C	8.41166e-09	0.22993	-1.24489
125696174	chr11:125696174:T:C	3.71254e-09	-0.973817	-0.859048
125696301	chr11:125696301:A:G	3.49804e-09	-1.00099	-0.891392
125697233	chr11:125697233:T:C	1.191e-09	-1.54317	-1.42663
125697278	chr11:125697278:A:G	3.54311e-09	-0.988958	-0.890621
125697360	chr11:125697360:A:G	6.10732e-09	-1.8786e-10	-1.33509
125697644	chr11:125697644:C:A	1.19883e-09	-1.53496	-1.42828
125697660	chr11:125697660:C:T	7.88269e-09	0.167275	-1.24719
125698098	chr11:125698098:A:G	2.16982e-09	-0.987443	-1.3825
125698243	chr11:125698243:T:C	5.51526e-09	-1.8786e-10	-1.43706
125698344	chr11:125698344:G:T	5.94172e-08	-1.8786e-10	0.940002
125698507	chr11:125698507:T:C	5.15805e-09	-1.50402	-4.18622e-10
125698665	chr11:125698665:T:C	7.0166e-09	0.104034	-1.30034
125698930	chr11:125698930:A:G	7.92004e-09	0.177297	-1.25248
125698950	chr11:125698950:G:A	8.40853e-09	0.253273	-1.26861
125699037	chr11:125699037:A:G	3.82952e-09	-0.976545	-0.825296
125699068	chr11:125699068:C:T	7.6402e-09	-1.8786e-10	-1.11116
125699466	chr11:125699466:T:C	7.4363e-09	0.11422	-1.25243
125699751	chr11:125699751:G:A	1.03831e-09	-1.77287	-1.33412
125699759	chr11:125699759:TTGAC:T	4.27385e-08	1.59771	-0.987196
125699918	chr11:125699918:A:C	6.21979e-09	-1.8786e-10	-1.31685
125700065	chr11:125700065:CAT:C	5.2477e-08	1.80978	-0.993987
125700283	chr11:125700283:T:C	4.05504e-09	-1.74462	-4.18622e-10
125700332	chr11:125700332:T:A	8.53486e-09	0.250671	-1.25109
125700357	chr11:125700357:TGA:T	8.4949e-09	0.210608	-1.21572
125700553	chr11:125700553:C:G	1.10097e-09	-1.61127	-1.43712
125700590	chr11:125700590:T:C	1.27608e-09	-1.50412	-1.39667
125700640	chr11:125700640:A:G	3.13593e-08	1.66526	-1.36433
125700683	chr11:125700683:T:C	9.74558e-09	-1.8786e-10	-0.867769
125700812	chr11:125700812:G:A	6.65216e-09	-1.8786e-10	-1.24964
125700860	chr11:125700860:G:A	9.35178e-08	2.24569	-0.852123
125700971	chr11:125700971:T:G	8.47495e-09	-1.8786e-10	-1.00747
125701038	chr11:125701038:C:T	5.52898e-09	-1.8786e-10	-1.43458
125701046	chr11:125701046:A:T	1.64985e-09	-1.7475	-0.896395
125701255	chr11:125701255:G:A	6.58658e-09	-1.8786e-10	-1.25955
125701713	chr11:125701713:T:C	2.90623e-09	-0.710627	-1.3671
125701783	chr11:125701783:G:A	1.32836e-08	-1.8786e-10	-0.558055
125701845	chr11:125701845:A:G	8.43228e-09	-1.8786e-10	-1.01252
125702120	chr11:125702120:G:A	5.61235e-09	-1.8786e-10	-1.41961
125702228	chr11:125702228:G:A	5.66022e-09	0.0168566	-1.42798
125702245	chr11:125702245:G:A	5.87926e-09	-1.8786e-10	-1.37315
125702327	chr11:125702327:T:C	3.60997e-08	1.76101	-1.3193
125702689	chr11:125702689:A:C	3.95787e-08	0.533709	-4.18622e-10
125702804	chr11:125702804:T:C	3.25447e-08	1.67381	-1.33578
125702871	chr11:125702871:A:G	5.79926e-08	0.915734	-4.18622e-10
125703104	chr11:125703104:A:T	2.25973e-08	-1.8786e-10	-0.0267522
125703811	chr11:125703811:C:T	5.70753e-09	-1.8786e-10	-1.4028
125703889	chr11:125703889:C:T	2.992e-08	1.25427	-1.00033
125704173	chr11:125704173:T:A	1.40214e-09	-1.38381	-1.42277
125704357	chr11:125704357:A:C	2.98213e-08	1.62011	-1.36947
125704375	chr11:125704375:C:T	2.94781e-08	1.60478	-1.36571
125704470	chr11:125704470:AC:A	3.07314e-08	1.64539	-1.36469
125704490	chr11:125704490:C:G	2.78967e-08	1.54918	-1.36526
125704689	chr11:125704689:A:G	8.16247e-09	-1.8786e-10	-1.04504
125704690	chr11:125704690:T:C	8.16166e-09	-1.8786e-10	-1.04514
125704700	chr11:125704700:T:C	8.09984e-09	-1.8786e-10	-1.05274
125704705	chr11:125704705:T:C	6.67158e-09	-1.8786e-10	-1.24672
125704844	chr11:125704844:C:A	2.13544e-09	-1.09612	-1.28979
125705050	chr11:125705050:G:A	3.16085e-08	1.17967	-0.870827
125705057	chr11:125705057:A:G	2.70335e-08	1.50693	-1.35444
125705415	chr11:125705415:G:A	5.74512e-09	-1.8786e-10	-1.39623
125705519	chr11:125705519:C:T	2.3641e-09	-0.879747	-1.40444
125705578	chr11:125705578:C:T	8.69115e-09	-0.982277	-4.18622e-10
125705799	chr11:125705799:A:G	2.79935e-08	1.54799	-1.3606
125705898	chr11:125705898:TA:T	5.65159e-09	-1.8786e-10	-1.41265
125706255	chr11:125706255:G:T	8.76403e-09	-0.973926	-4.18622e-10
125707306	chr11:125707306:A:G	3.29317e-08	1.69431	-1.34445
125707410	chr11:125707410:C:G	5.33692e-08	0.832651	-4.18622e-10
125707431	chr11:125707431:G:A	3.79483e-09	-0.68923	-1.12171
125707438	chr11:125707438:G:A	1.64138e-08	0.926113	-1.27258
125707664	chr11:125707664:G:A	1.25112e-09	-1.50368	-1.41686
125707722	chr11:125707722:C:T	1.28315e-09	-1.47676	-1.4185
125707811	chr11:125707811:C:T	3.76528e-09	-1.81876	-4.18622e-10
125707952	chr11:125707952:A:G	3.76424e-08	1.90613	-1.42258
125707970	chr11:125707970:G:A	3.38258e-08	1.32788	-0.951238
125708014	chr11:125708014:T:C	7.61778e-09	-1.8786e-10	-1.1141
125708047	chr11:125708047:G:A	1.28149e-09	-1.4929	-1.40366
125708331	chr11:125708331:T:C	1.68542e-09	-1.44337	-1.1792
125708657	chr11:125708657:A:C	2.39443e-08	-1.8786e-10	0.0311487
125708744	chr11:125708744:T:G	7.45131e-09	-1.13619	-4.18622e-10
125708864	chr11:125708864:A:G	7.23831e-09	-1.8786e-10	-1.16519
125708929	chr11:125708929:T:C	4.13503e-09	-1.72509	-4.18622e-10
125708978	chr11:125708978:G:A	3.55944e-08	1.85387	-1.42626
125709161	chr11:125709161:G:A	9.59902e-10	-1.75678	-1.42873
125709472	chr11:125709472:A:G	3.48663e-08	1.77389	-1.36695
125709539	chr11:125709539:A:G	2.06256e-09	-1.54088	-0.879753
125709719	chr11:125709719:A:G	1.26025e-09	-1.49557	-1.4177
125710598	chr11:125710598:A:G	5.60778e-09	-1.8786e-10	-1.42043
125711052	chr11:125711052:C:T	3.46915e-08	1.75848	-1.35656
125711541	chr11:125711541:C:T	3.36682e-08	1.68223	-1.31026
125711709	chr11:125711709:G:A	5.51501e-09	-1.8786e-10	-1.43711
125711771	chr11:125711771:T:A	7.29197e-09	-1.8786e-10	-1.15781
125711905	chr11:125711905:T:C	2.56308e-08	1.489	-1.38979
125712255	chr11:125712255:G:C	5.70127e-09	-1.8786e-10	-1.40389
125712423	chr11:125712423:AG:A	3.70381e-08	1.39094	-0.923575
125712746	chr11:125712746:T:C	3.22308e-08	1.69832	-1.36998
125712752	chr11:125712752:T:C	3.22697e-08	1.36251	-1.03297
125713113	chr11:125713113:G:A	3.18781e-08	1.66932	-1.35198
125713281	chr11:125713281:T:C	1.21537e-09	-1.57824	-1.3713
125713464	chr11:125713464:G:C	7.3181e-09	-0.577496	-0.576736
125713480	chr11:125713480:A:T	2.74957e-08	1.20632	-1.03687
125713901	chr11:125713901:GC:G	3.69823e-08	1.898	-1.43214
125714125	chr11:125714125:C:G	7.31001e-09	-1.8786e-10	-1.15534
125714592	chr11:125714592:C:T	3.41367e-08	1.75956	-1.37377
125714658	chr11:125714658:T:A	1.24952e-09	-1.50644	-1.41538
125714758	chr11:125714758:T:A	3.34362e-08	1.72216	-1.35711
125714959	chr11:125714959:G:T	5.87227e-09	-1.8786e-10	-1.37434
125715105	chr11:125715105:G:A	3.0125e-08	1.64282	-1.38205
125715145	chr11:125715145:T:C	3.67239e-08	1.80925	-1.3504
125715196	chr11:125715196:G:A	2.11958e-09	-1.27825	-1.11511
125715803	chr11:125715803:C:A	1.23005e-09	-1.5222	-1.41533
125715999	chr11:125715999:A:G	1.69276e-09	-1.41555	-1.20267
125716105	chr11:125716105:A:G	5.7354e-09	-1.8786e-10	-1.39793
125716167	chr11:125716167:A:T	1.32777e-09	-1.44626	-1.41482
125716447	chr11:125716447:A:C	2.52463e-09	-0.821512	-1.39697
125716575	chr11:125716575:C:T	5.24664e-09	-1.48699	-4.18622e-10
125716577	chr11:125716577:G:A	4.47085e-09	-1.647	-4.18622e-10
125717296	chr11:125717296:T:C	8.62239e-09	-0.489214	-0.501006
125717298	chr11:125717298:T:C	3.39461e-08	1.72828	-1.34809
125717580	chr11:125717580:C:T	7.39498e-09	-0.517695	-0.626085
125717631	chr11:125717631:C:T	1.85233e-08	0.7381	-0.963656
125717646	chr11:125717646:C:T	7.11845e-09	-0.549016	-0.632876
125717904	chr11:125717904:A:G	3.20018e-08	1.67265	-1.35144
125717916	chr11:125717916:T:C	4.69098e-08	0.703644	-4.18622e-10
125717975	chr11:125717975:A:T	3.24787e-08	-1.52556	1.86156
125718520	chr11:125718520:A:G	8.30313e-09	0.162917	-1.19087
125718564	chr11:125718564:G:A	3.78347e-09	-0.700292	-1.11365
125718640	chr11:125718640:A:C	9.37556e-10	-1.77792	-1.43114
125718820	chr11:125718820:G:A	1.26633e-09	-1.49194	-1.41652
125718899	chr11:125718899:T:C	3.55531e-08	1.76882	-1.34237
125719046	chr11:125719046:T:C	5.66457e-09	-1.8786e-10	-1.41035
125719095	chr11:125719095:C:T	1.43059e-08	-1.8786e-10	-0.483911
125719708	chr11:125719708:G:A	7.15653e-09	-1.8786e-10	-1.17656
125719862	chr11:125719862:C:T	3.56006e-08	-1.51901	1.9468
125720449	chr11:125720449:C:T	5.55617e-09	-1.8786e-10	-1.42967
125720498	chr11:125720498:G:T	4.70607e-09	-1.65883	0.0630963
125720645	chr11:125720645:G:A	7.31136e-09	-1.8786e-10	-1.15515
125720891	chr11:125720891:T:A	5.76015e-09	-1.8786e-10	-1.39362
125720950	chr11:125720950:C:G	3.4434e-08	1.78808	-1.39362
125720989	chr11:125720989:C:T	1.61281e-09	-1.37868	-1.28793
125720996	chr11:125720996:C:T	3.74144e-09	-1.56666	-0.258453
125721047	chr11:125721047:G:A	5.51599e-09	-1.8786e-10	-1.43693
125721107	chr11:125721107:TC:T	2.39064e-09	-1.47023	-0.802792
125721176	chr11:125721176:A:G	2.44705e-09	-0.869316	-1.38038
125721290	chr11:125721290:C:T	7.29829e-09	-1.8786e-10	-1.15694
125721453	chr11:125721453:A:G	6.79805e-09	-1.8786e-10	-1.22795
125722228	chr11:125722228:A:C	1.97215e-08	1.00548	-1.16835
125722351	chr11:125722351:G:A	2.11357e-08	1.05591	-1.14953
125722518	chr11:125722518:A:T	3.50878e-08	0.963974	-0.550704
125722533	chr11:125722533:A:G	2.06785e-08	1.02493	-1.14042
125722948	chr11:125722948:G:T	2.06682e-08	1.04138	-1.15737
125723003	chr11:125723003:T:G	7.06146e-09	-1.8786e-10	-1.18993
125723008	chr11:125723008:G:GCTT	7.06347e-09	-1.8786e-10	-1.18965
125723013	chr11:125723013:A:C	1.18926e-08	-1.8786e-10	-0.668668
125723014	chr11:125723014:C:T	5.05242e-07	4.47715	-1.39669
125723439	chr11:125723439:C:T	9.62346e-10	-1.76926	-1.4137
125723954	chr11:125723954:C:A	2.21944e-08	1.08498	-1.12972
125724055	chr11:125724055:A:G	1.85075e-08	0.824136	-1.05054
125724363	chr11:125724363:T:C	8.61408e-09	-0.992402	0.00121836
125724376	chr11:125724376:G:A	1.17527e-08	-1.8786e-10	-0.680501
125724902	chr11:125724902:CT:C	2.22121e-09	-0.935877	-1.41065
125725058	chr11:125725058:T:C	7.39065e-09	-1.8786e-10	-1.14437
125725206	chr11:125725206:A:C	2.18774e-08	1.07582	-1.13495
125725629	chr11:125725629:A:G	2.83579e-07	3.90577	-1.40286
125725854	chr11:125725854:T:C	2.18998e-08	1.07003	-1.12813
125725945	chr11:125725945:C:T	4.489e-09	-0.771686	-0.871266
125726116	chr11:125726116:C:T	2.03385e-08	0.858178	-0.990243
125726334	chr11:125726334:C:T	5.55894e-09	-1.8786e-10	-1.42917
125726421	chr11:125726421:A:G	5.63071e-08	0.886238	-4.18622e-10
125726616	chr11:125726616:A:T	5.82861e-09	-1.8786e-10	-1.3818
125727034	chr11:125727034:A:G	2.31767e-08	1.16734	-1.16878
125727165	chr11:125727165:G:T	2.46722e-09	-0.818033	-1.42346
125727289	chr11:125727289:C:G	7.7959e-09	-0.586486	-0.504499
125727503	chr11:125727503:G:A	2.38647e-08	-1.8786e-10	0.0278174
125727676	chr11:125727676:T:C	7.44327e-09	-1.8786e-10	-1.13727
125727902	chr11:125727902:T:C	2.09762e-08	1.03906	-1.14026
125728136	chr11:125728136:A:G	2.25849e-08	1.12127	-1.14858
125728169	chr11:125728169:A:C	2.26433e-08	1.09236	-1.11708
125728299	chr11:125728299:G:A	2.26909e-08	1.11438	-1.137
125728644	chr11:125728644:C:G	5.52717e-09	-1.8786e-10	-1.43491
125729590	chr11:125729590:G:C	6.70853e-09	-1.8786e-10	-1.2412
125730187	chr11:125730187:G:A	5.53091e-09	-1.8786e-10	-1.43423
125730699	chr11:125730699:G:A	2.19401e-09	-0.964613	-1.39424
125730900	chr11:125730900:C:T	3.14049e-09	-0.705241	-1.29496
125731209	chr11:125731209:C:T	2.69871e-07	3.74084	-1.28748
125731616	chr11:125731616:A:T	5.0895e-09	-0.151454	-1.36595
125731853	chr11:125731853:C:T	7.04667e-09	-0.561936	-0.630091
125731870	chr11:125731870:C:T	5.55356e-09	-1.8786e-10	-1.43014
125732042	chr11:125732042:C:T	5.20797e-09	-1.49439	-4.18622e-10
125732084	chr11:125732084:T:C	3.04756e-08	1.20175	-0.929406
125733451	chr11:125733451:C:T	1.37854e-08	0.571803	-1.09278
125733640	chr11:125733640:A:C	3.05686e-09	-0.626189	-1.40101
125733766	chr11:125733766:A:C	1.39011e-08	-0.512613	-4.18622e-10
125734881	chr11:125734881:T:C	1.54835e-08	-1.8786e-10	-0.404809
125734900	chr11:125734900:G:A	7.19065e-09	-1.22979	0.0579878
125734960	chr11:125734960:C:A	1.26014e-08	0.527209	-1.13798
125735213	chr11:125735213:A:C	1.15149e-08	-1.8786e-10	-0.700942
125735317	chr11:125735317:C:T	6.28577e-08	2.06235	-1.06606
125735537	chr11:125735537:A:G	7.59074e-09	-1.8786e-10	-1.11765
125736792	chr11:125736792:A:C	5.54713e-09	-1.8786e-10	-1.4313
125737022	chr11:125737022:T:C	7.14282e-09	-1.8786e-10	-1.17847
125737026	chr11:125737026:G:A	6.27587e-09	-1.8786e-10	-1.30787
125737295	chr11:125737295:G:A	1.07877e-08	0.315068	-1.08125
125737303	chr11:125737303:G:A	1.0664e-08	0.329331	-1.10704
125737354	chr11:125737354:G:A	1.71647e-09	-1.81498	-0.789337
125737489	chr11:125737489:T:C	1.18262e-08	0.433753	-1.10802
125737523	chr11:125737523:C:T	2.26495e-08	-1.8786e-10	-0.0244435
125738062	chr11:125738062:G:A	7.04243e-09	-0.588633	-0.603996
125738202	chr11:125738202:G:A	5.2782e-09	-0.115751	-1.36525
125738578	chr11:125738578:A:G	1.16266e-08	0.41673	-1.10802
125738603	chr11:125738603:C:T	1.13704e-08	0.394446	-1.10802
125738674	chr11:125738674:G:C	1.16734e-08	0.420749	-1.10802
125738705	chr11:125738705:C:T	1.44566e-08	0.508093	-0.981522
125738798	chr11:125738798:T:C	5.64953e-09	-0.0485195	-1.36449
125738939	chr11:125738939:A:T	1.33464e-09	-1.77561	-1.08031
125739069	chr11:125739069:C:G	1.33755e-08	0.569112	-1.12027
125739303	chr11:125739303:T:C	6.80562e-08	2.14445	-1.0687
125739314	chr11:125739314:G:A	1.07645e-08	0.339692	-1.10802
125739514	chr11:125739514:T:A	7.37911e-08	2.15473	-0.99807
125740041	chr11:125740041:C:T	5.35735e-09	-0.0997518	-1.36636
125740163	chr11:125740163:G:A	5.06067e-09	-0.150416	-1.37267
125740427	chr11:125740427:A:G	1.11515e-08	0.498507	-1.23152
125740443	chr11:125740443:G:T	3.16146e-09	-0.584785	-1.40876
125740495	chr11:125740495:T:C	7.13303e-09	-1.8786e-10	-1.17985
125740496	chr11:125740496:G:A	6.92331e-09	-1.8786e-10	-1.20969
125740527	chr11:125740527:C:G	1.13637e-08	0.393862	-1.10802
125740571	chr11:125740571:T:G	1.11894e-08	-1.8786e-10	-0.729618
125740595	chr11:125740595:T:C	1.16492e-08	0.420403	-1.10975
125740694	chr11:125740694:T:A	9.33272e-09	-1.51412	0.603063
125740733	chr11:125740733:A:C	7.24994e-09	-0.578511	-0.585078
125740880	chr11:125740880:C:T	1.23879e-08	0.486379	-1.11424
125741143	chr11:125741143:CA:C	1.08399e-08	0.353432	-1.11478
125741575	chr11:125741575:C:T	1.24426e-09	-1.50479	-1.42125
125741654	chr11:125741654:G:A	7.65259e-09	-1.10954	-4.18622e-10
125741745	chr11:125741745:C:T	5.66785e-09	-0.0518567	-1.35792
125741978	chr11:125741978:C:T	1.10626e-08	0.486622	-1.22764
125742519	chr11:125742519:C:T	1.14134e-08	0.406404	-1.1162
125742585	chr11:125742585:C:T	1.09979e-08	0.355121	-1.102
125742662	chr11:125742662:G:A	1.29526e-08	0.437447	-1.02073
125742674	chr11:125742674:G:C	1.19684e-08	-1.8786e-10	-0.662313
125742691	chr11:125742691:T:C	8.96074e-09	0.389256	-1.34098
125742870	chr11:125742870:T:C	2.43385e-07	3.74977	-1.39971
125743698	chr11:125743698:G:GA	1.09899e-08	0.331222	-1.07883
125743803	chr11:125743803:C:G	1.19354e-08	0.454253	-1.11933
125743832	chr11:125743832:A:G	1.06378e-08	0.457979	-1.23815
125744188	chr11:125744188:G:A	6.48968e-09	0.119936	-1.3943
125744278	chr11:125744278:A:G	7.36485e-08	2.28048	-1.12576
125744457	chr11:125744457:T:C	8.49085e-08	2.39199	-1.09499
125744465	chr11:125744465:C:T	5.91103e-09	0.019666	-1.38743
125745072	chr11:125745072:C:T	7.50654e-08	2.36154	-1.18776
125745079	chr11:125745079:G:A	7.19105e-09	-1.8786e-10	-1.17175
125745899	chr11:125745899:C:T	8.3918e-09	-0.182592	-0.834735
125746018	chr11:125746018:T:C	9.83821e-09	-1.8786e-10	-0.858308
125746121	chr11:125746121:C:T	4.64008e-09	-0.246181	-1.36367
125746484	chr11:125746484:A:G	9.71927e-09	-1.50674	0.636265
125746588	chr11:125746588:G:T	1.55403e-08	0.733527	-1.13467
125746607	chr11:125746607:T:A	7.14165e-08	2.20405	-1.0801
125746647	chr11:125746647:T:C	5.14688e-09	-1.50619	-4.18622e-10
125746729	chr11:125746729:G:A	9.08728e-09	-1.8786e-10	-0.937706
125746820	chr11:125746820:G:A	6.54121e-09	-1.8786e-10	-1.26646
125747298	chr11:125747298:G:A	1.584e-08	0.703719	-1.08576
125747422	chr11:125747422:A:G	2.73922e-09	-0.968416	-1.1685
125747481	chr11:125747481:CT:C	8.98193e-09	0.281362	-1.23073
125747617	chr11:125747617:G:C	5.08817e-09	-1.51766	-4.18622e-10
125747874	chr11:125747874:C:T	2.10252e-09	-1.02603	-1.37542
125747971	chr11:125747971:G:A	7.4489e-09	-1.8786e-10	-1.13652
125747986	chr11:125747986:T:C	2.31401e-09	-0.982873	-1.32273
125748013	chr11:125748013:G:A	3.65508e-09	-0.412457	-1.43601
125748201	chr11:125748201:G:A	9.47103e-10	-1.79911	-1.39982
125748475	chr11:125748475:C:T	2.0888e-09	-1.36159	-1.0464
125748499	chr11:125748499:T:C	9.47781e-10	-1.80292	-1.39529
125748835	chr11:125748835:CT:C	3.38042e-09	-1.29974	-0.626842
125748918	chr11:125748918:G:A	5.55572e-08	-1.48622	2.35905
125749225	chr11:125749225:C:T	9.01962e-10	-1.81064	-1.43712
125749332	chr11:125749332:G:A	7.11028e-08	2.3001	-1.18056
125749380	chr11:125749380:CAGG:C	2.13939e-09	-1.34871	-1.03535
125749683	chr11:125749683:G:T	5.72906e-09	-1.3143	-0.0847356
125749799	chr11:125749799:G:T	3.85612e-08	0.507665	-4.18622e-10
125750040	chr11:125750040:A:C	7.55993e-08	2.40959	-1.22873
125751325	chr11:125751325:T:C	7.8056e-08	2.45533	-1.24249
125751614	chr11:125751614:T:G	5.51881e-09	-1.8786e-10	-1.43642
125751716	chr11:125751716:T:G	4.22074e-09	-1.70457	-4.18622e-10
125751752	chr11:125751752:CT:C	6.93079e-08	2.32552	-1.23154
125752019	chr11:125752019:A:C	7.0744e-08	2.33672	-1.22223
125752096	chr11:125752096:T:C	7.12733e-08	2.38634	-1.2644
125752110	chr11:125752110:G:A	7.41952e-09	-1.8786e-10	-1.14047
125752471	chr11:125752471:C:T	4.60487e-09	-0.227006	-1.39046
125752892	chr11:125752892:A:T	2.61835e-09	-0.750771	-1.43127
125753243	chr11:125753243:G:A	1.2605e-08	0.668723	-1.27921
125753248	chr11:125753248:G:A	1.45131e-08	-1.8786e-10	-0.469533
125753375	chr11:125753375:G:A	1.60646e-08	0.871562	-1.23953
125753437	chr11:125753437:A:C	2.29161e-09	-0.996198	-1.31913
125753475	chr11:125753475:C:T	8.74774e-09	-1.8786e-10	-0.975786
125753948	chr11:125753948:T:G	1.00645e-08	0.543665	-1.37923
125754116	chr11:125754116:C:T	5.65715e-09	-1.8786e-10	-1.41166
125754354	chr11:125754354:G:T	5.51493e-09	-1.8786e-10	-1.43712
125754414	chr11:125754414:T:A	9.70248e-09	0.50599	-1.37819
125754495	chr11:125754495:T:A	1.14388e-08	0.645194	-1.35277
125754502	chr11:125754502:A:G	1.17081e-08	0.678983	-1.36328
125754730	chr11:125754730:C:T	1.60271e-08	1.03447	-1.40477
125754731	chr11:125754731:A:G	1.55704e-08	1.00556	-1.40477
125754803	chr11:125754803:G:A	4.74919e-09	-1.58661	-4.18622e-10
125754810	chr11:125754810:G:T	1.30546e-08	0.79359	-1.36904
125755009	chr11:125755009:C:T	9.71122e-09	0.478788	-1.35009
125755280	chr11:125755280:T:C	1.31859e-09	-1.81672	-1.0513
125755506	chr11:125755506:C:T	1.35341e-09	-1.81194	-1.03001
125755656	chr11:125755656:C:T	5.62003e-09	-1.8786e-10	-1.41825
125755745	chr11:125755745:T:G	5.76918e-09	-1.8786e-10	-1.39205
125756001	chr11:125756001:G:A	5.32312e-09	-0.734216	-0.738305
125756085	chr11:125756085:G:A	7.1229e-09	-1.8786e-10	-1.18127
125756202	chr11:125756202:C:A	1.09738e-09	-1.80776	-1.2439
125756271	chr11:125756271:C:A	1.33984e-09	-1.81017	-1.04186
125756401	chr11:125756401:C:T	8.68124e-09	-1.8786e-10	-0.983418
125756879	chr11:125756879:C:T	1.09443e-08	-1.11141	0.35964
125757013	chr11:125757013:A:G	1.86766e-08	0.225138	-0.442449
125757315	chr11:125757315:A:T	1.23705e-08	-1.8786e-10	-0.629266
125757604	chr11:125757604:G:A	7.83034e-09	-1.8786e-10	-1.08658
125758022	chr11:125758022:G:A	1.55414e-09	-1.62949	-1.07417
125758734	chr11:125758734:AATTCAGGACTAAGAAACTCACTCAAAACCACACAACTAC:A	2.8124e-08	1.23217	-1.04013
125758966	chr11:125758966:A:G	1.08343e-09	-1.8179	-1.24654
125759205	chr11:125759205:C:T	5.61809e-09	-1.8786e-10	-1.41859
125759625	chr11:125759625:C:G	1.83037e-08	0.728303	-0.965783
125760505	chr11:125760505:C:T	1.15571e-08	-0.254047	-0.443234
125760643	chr11:125760643:G:A	1.28265e-08	-0.145812	-0.447259
125760798	chr11:125760798:A:ACAT	1.37208e-08	-1.8786e-10	-0.525669
125760896	chr11:125760896:A:G	7.32724e-09	-1.8786e-10	-1.15298
125761028	chr11:125761028:G:C	1.88724e-08	0.746572	-0.953451
125761065	chr11:125761065:C:T	6.91826e-09	-1.8786e-10	-1.21042
125761089	chr11:125761089:C:T	1.73457e-08	0.613059	-0.904297
125761339	chr11:125761339:C:A	7.92748e-09	-1.8786e-10	-1.07425
125761476	chr11:125761476:C:A	1.86757e-08	0.733785	-0.951146
125761478	chr11:125761478:C:T	8.18369e-08	-1.8786e-10	1.26015
125761593	chr11:125761593:A:G	9.35402e-09	-1.8786e-10	-0.908776
125761643	chr11:125761643:A:G	8.27957e-09	-1.8786e-10	-1.03079
125761698	chr11:125761698:T:C	6.73525e-08	1.06536	-4.18622e-10
125761699	chr11:125761699:G:A	1.81718e-08	0.717246	-0.961958
125761742	chr11:125761742:G:T	1.34452e-09	-1.80957	-1.03897
125761875	chr11:125761875:G:A	1.70706e-08	0.64861	-0.955835
125762309	chr11:125762309:G:A	6.86671e-09	-1.8786e-10	-1.2179
125762635	chr11:125762635:C:T	5.51613e-09	-1.8786e-10	-1.43691
125762655	chr11:125762655:C:T	6.51457e-09	-1.8786e-10	-1.27054
125762925	chr11:125762925:C:T	1.5292e-08	0.563733	-0.980984
125763048	chr11:125763048:C:T	3.92705e-09	-1.77669	-4.18622e-10
125763150	chr11:125763150:GTCTC:G	1.39896e-08	-1.8786e-10	-0.506271
125763252	chr11:125763252:C:T	1.78304e-08	0.768752	-1.03243
125763333	chr11:125763333:A:G	1.87663e-08	0.818122	-1.03064
125763906	chr11:125763906:A:C	6.30502e-09	-1.8786e-10	-1.30324
125763928	chr11:125763928:C:T	8.3524e-09	-1.02203	-4.18622e-10
125764153	chr11:125764153:A:C	6.86047e-09	-1.8786e-10	-1.21881
125764246	chr11:125764246:A:T	5.37705e-08	-1.8786e-10	0.840143
125764557	chr11:125764557:A:G	1.12302e-08	-1.8786e-10	-0.725973
125765123	chr11:125765123:T:C	1.49444e-08	0.617245	-1.05749
125765189	chr11:125765189:A:G	1.45336e-08	0.522672	-0.990788
125765267	chr11:125765267:C:T	1.44612e-08	-1.8786e-10	-0.47311
125765434	chr11:125765434:C:T	5.51648e-09	-1.8786e-10	-1.43684
125765447	chr11:125765447:C:T	1.6695e-08	0.733074	-1.06254
125765456	chr11:125765456:T:G	1.6199e-08	0.70317	-1.0628
125765516	chr11:125765516:G:C	1.44151e-08	0.534081	-1.01039
125765583	chr11:125765583:A:G	1.56331e-08	0.597948	-0.993137
125765936	chr11:125765936:T:C	4.45295e-09	-1.11282	-0.538198
125765952	chr11:125765952:G:A	3.951e-09	-1.77061	-4.18622e-10
125765998	chr11:125765998:T:C	6.12354e-09	-1.8786e-10	-1.33244
125766396	chr11:125766396:G:T	1.46825e-08	0.552293	-1.01022
125766674	chr11:125766674:T:C	6.88385e-09	-1.8786e-10	-1.2154
125766819	chr11:125766819:G:A	1.46471e-08	0.617428	-1.07777
125766820	chr11:125766820:C:A	1.50941e-08	0.647495	-1.07777
125767195	chr11:125767195:G:T	1.07515e-08	-1.8786e-10	-0.769538
125767493	chr11:125767493:C:T	1.9374e-08	0.858472	-1.03912
125767610	chr11:125767610:G:A	1.81358e-08	0.753266	-0.999959
125767847	chr11:125767847:G:C	6.26414e-09	-1.8786e-10	-1.30974
125768210	chr11:125768210:G:A	2.3136e-09	-0.981351	-1.32442
125768359	chr11:125768359:A:C	6.95709e-09	-1.8786e-10	-1.20482
125768464	chr11:125768464:A:C	1.90686e-09	-1.74389	-0.755239
125768753	chr11:125768753:A:C	5.77599e-09	-1.05363	-0.337241
125768985	chr11:125768985:TAGAA:T	3.93239e-09	-1.77533	-4.18622e-10
125769024	chr11:125769024:G:A	1.61496e-08	0.756627	-1.11932
125769149	chr11:125769149:G:A	5.78081e-09	-1.8786e-10	-1.39004
125769177	chr11:125769177:C:T	1.5303e-08	0.706591	-1.12313
125769422	chr11:125769422:G:T	1.39495e-08	-1.8786e-10	-0.509136
125769437	chr11:125769437:A:G	1.04304e-09	-1.69309	-1.40935
125769576	chr11:125769576:G:T	6.39552e-09	-1.8786e-10	-1.28898
125770546	chr11:125770546:G:A	8.49293e-09	-0.0919435	-0.913405
125770866	chr11:125770866:C:A	6.9359e-09	-1.8786e-10	-1.20787
125770963	chr11:125770963:G:C	1.38117e-09	-1.4579	-1.36374
125770980	chr11:125770980:T:C	9.18103e-09	-1.8786e-10	-0.927442
125770981	chr11:125770981:C:T	1.18381e-09	-1.67354	-1.3023
125771018	chr11:125771018:A:G	1.40544e-08	-0.0753077	-0.426341
125771129	chr11:125771129:C:T	4.91862e-09	-1.55155	-4.18622e-10
125771473	chr11:125771473:A:G	1.17507e-09	-1.6908	-1.29245
125771681	chr11:125771681:G:T	8.20128e-09	-1.04029	-4.18622e-10
125771709	chr11:125771709:G:A	1.61751e-08	0.736046	-1.09715
125771766	chr11:125771766:G:C	7.46176e-09	-0.218759	-0.916032
125771814	chr11:125771814:C:T	1.85478e-09	-1.09174	-1.43508
125771840	chr11:125771840:A:C	1.94637e-09	-1.04161	-1.437
125771942	chr11:125771942:A:C	1.48993e-08	-1.8786e-10	-0.443267
125772248	chr11:125772248:A:G	9.18955e-09	-1.8786e-10	-0.926515
125772327	chr11:125772327:T:C	8.55432e-09	-0.357616	-0.64053
125772594	chr11:125772594:T:G	4.2254e-09	-0.705768	-0.997701
125772595	chr11:125772595:T:G	4.13442e-09	-0.694244	-1.03099
125772844	chr11:125772844:G:A	9.49746e-10	-1.76532	-1.43082
125773144	chr11:125773144:A:G	1.15756e-08	-0.69568	-4.18622e-10
125773761	chr11:125773761:G:C	1.16651e-09	-1.68063	-1.30993
125774441	chr11:125774441:A:G	2.87811e-09	-1.18866	-0.898789
125774826	chr11:125774826:A:G	1.93622e-07	-1.41359	3.53492
125774902	chr11:125774902:T:A	5.5219e-09	-1.8786e-10	-1.43586
125775079	chr11:125775079:A:G	5.55015e-09	-1.8786e-10	-1.43076
125775334	chr11:125775334:T:C	2.42129e-09	-1.18681	-1.07347
125776328	chr11:125776328:A:G	1.83427e-09	-1.69625	-0.841685
125776391	chr11:125776391:A:G	9.33964e-10	-1.77575	-1.43715
125776607	chr11:125776607:G:T	2.51101e-09	-0.944278	-1.27962
125776807	chr11:125776807:G:T	1.36671e-08	-1.8786e-10	-0.52959
125777226	chr11:125777226:A:G	3.88002e-08	1.92676	-1.41292
125777391	chr11:125777391:C:T	2.3563e-09	-0.851347	-1.43614
125777703	chr11:125777703:G:T	7.16659e-09	-1.8786e-10	-1.17515
125777715	chr11:125777715:C:T	6.15942e-09	-1.8786e-10	-1.3266
125777817	chr11:125777817:T:C	4.17038e-08	2.01277	-1.42676
125778035	chr11:125778035:G:T	7.96826e-09	-1.8786e-10	-1.06912
125778250	chr11:125778250:A:G	2.34226e-09	-0.868345	-1.42512
125778321	chr11:125778321:C:T	1.24278e-07	3.10827	-1.43033
125778608	chr11:125778608:G:A	4.15061e-08	1.96887	-1.38761
125779146	chr11:125779146:G:A	1.65196e-08	-1.8786e-10	-0.340033
125779306	chr11:125779306:A:G	5.52047e-09	-1.8786e-10	-1.43612
125779368	chr11:125779368:T:C	5.55385e-09	-1.8786e-10	-1.43009
125779524	chr11:125779524:A:G	5.52363e-09	-1.8786e-10	-1.43555
125780198	chr11:125780198:G:A	6.70501e-09	-1.8786e-10	-1.24173
125780581	chr11:125780581:A:G	9.47882e-08	1.40706	-4.18622e-10
125780906	chr11:125780906:T:A	4.30204e-08	2.00946	-1.39237
125781217	chr11:125781217:T:A	2.34577e-09	-0.869249	-1.42272
125781386	chr11:125781386:GT:G	7.94308e-09	-1.8786e-10	-1.07228
125781549	chr11:125781549:C:T	1.70091e-08	-1.8786e-10	-0.310836
125782049	chr11:125782049:A:G	4.58529e-08	2.06857	-1.38771
125782173	chr11:125782173:A:C	4.38401e-08	1.83309	-1.19713
125782230	chr11:125782230:CACA:C	5.59225e-09	-1.8786e-10	-1.4232
125782262	chr11:125782262:G:A	2.08381e-08	1.26403	-1.37183
125782486	chr11:125782486:T:C	5.52041e-09	-1.8786e-10	-1.43613
125782644	chr11:125782644:T:A	2.07365e-09	-1.79429	-0.620987
125782941	chr11:125782941:T:C	2.06584e-09	-1.01661	-1.40244
125783095	chr11:125783095:C:T	2.42998e-08	1.41667	-1.37078
125783552	chr11:125783552:G:A	2.08452e-08	1.27205	-1.37951
125784019	chr11:125784019:T:A	2.83916e-09	-0.796546	-1.30453
125784289	chr11:125784289:A:T	3.96995e-08	1.94342	-1.40666
125784296	chr11:125784296:T:C	4.4778e-08	2.06142	-1.40428
125784297	chr11:125784297:A:G	3.49318e-08	1.80841	-1.39959
125784383	chr11:125784383:C:T	2.88847e-08	-1.8786e-10	0.218729
125784394	chr11:125784394:C:T	6.43514e-09	-1.8786e-10	-1.28281
125784577	chr11:125784577:T:C	8.16838e-09	-1.8786e-10	-1.04431
125785119	chr11:125785119:A:G	4.55194e-08	1.86884	-1.19529
125786014	chr11:125786014:G:T	4.7031e-09	-1.59636	-4.18622e-10
125786662	chr11:125786662:T:C	2.34226e-09	-0.869795	-1.42367
125786849	chr11:125786849:G:A	1.02201e-08	-1.8786e-10	-0.820222
125786918	chr11:125786918:C:T	2.48121e-09	-0.814377	-1.42146
125787421	chr11:125787421:T:C	6.49108e-09	-1.8786e-10	-1.27415
125787813	chr11:125787813:C:A	7.37208e-09	-0.99258	-0.154302
125788398	chr11:125788398:A:G	2.90328e-08	1.60043	-1.37659
125788835	chr11:125788835:C:T	6.38145e-09	-1.8786e-10	-1.29119
125788910	chr11:125788910:T:A	7.76105e-09	-1.8786e-10	-1.09546
125789282	chr11:125789282:C:T	2.37714e-09	-0.858967	-1.41972
125789383	chr11:125789383:C:T	1.72591e-08	-1.8786e-10	-0.29624
125789528	chr11:125789528:A:C	7.29001e-09	-1.08193	-0.0761437
125789964	chr11:125789964:A:G	2.13477e-09	-1.79224	-0.593983
125790163	chr11:125790163:G:A	1.26847e-09	-1.6532	-1.25357
125790458	chr11:125790458:G:C	1.44129e-08	-1.8786e-10	-0.476457
125790827	chr11:125790827:G:A	9.61595e-09	-1.8786e-10	-0.881159
125791107	chr11:125791107:T:C	5.97056e-08	2.38131	-1.43647
125791159	chr11:125791159:T:C	6.30313e-09	-1.3604	0.0568595
125791197	chr11:125791197:C:T	5.08832e-09	-1.81399	0.296353
125791221	chr11:125791221:CTCCTATCGAGATGTACAT:C	3.8134e-09	-1.80606	-4.18622e-10
125791727	chr11:125791727:T:C	6.27724e-08	1.95311	-0.958174
125791767	chr11:125791767:T:C	8.10143e-09	-1.8786e-10	-1.05254
125793064	chr11:125793064:T:A	7.76574e-09	-1.8786e-10	-1.09486
125793289	chr11:125793289:T:C	2.7101e-08	1.5183	-1.36331
125793405	chr11:125793405:G:A	2.53114e-09	-0.791323	-1.42459
125793424	chr11:125793424:G:A	1.80848e-08	-1.8786e-10	-0.24951
125793710	chr11:125793710:C:G	1.00997e-08	-1.07437	0.242292
125793961	chr11:125793961:G:T	9.6999e-09	0.272009	-1.14448
125794010	chr11:125794010:T:C	5.51508e-09	-1.8786e-10	-1.4371
125794397	chr11:125794397:G:A	2.52099e-09	-0.795112	-1.42482
125794528	chr11:125794528:TAC:T	5.67571e-09	-1.8786e-10	-1.40839
125794648	chr11:125794648:C:T	2.34469e-09	-0.865735	-1.42669
125794843	chr11:125794843:G:A	2.7153e-08	1.53597	-1.37906
125794947	chr11:125794947:G:C	1.0045e-08	-1.8786e-10	-0.83751
125795108	chr11:125795108:C:T	5.39615e-08	2.28059	-1.4369
125795326	chr11:125795326:T:C	2.4657e-09	-0.821551	-1.42056
125795425	chr11:125795425:C:T	5.48943e-07	-1.38863	4.55204
125795699	chr11:125795699:G:A	5.56888e-09	-1.8786e-10	-1.42739
125795789	chr11:125795789:T:C	6.30697e-09	-1.8786e-10	-1.30293
125796232	chr11:125796232:A:T	1.46707e-08	0.359989	-0.818719
125796488	chr11:125796488:C:T	8.40655e-09	-1.8786e-10	-1.01557
125796754	chr11:125796754:TA:T	3.30546e-09	-0.951616	-0.997392
125796863	chr11:125796863:T:C	1.40498e-09	-1.81786	-0.986696
125797341	chr11:125797341:G:GC	1.44753e-08	-1.8786e-10	-0.472135
125797401	chr11:125797401:G:A	7.20986e-08	2.15932	-1.02587
125797487	chr11:125797487:G:A	5.61694e-08	2.32093	-1.43714
125797649	chr11:125797649:T:A	5.55326e-08	2.30954	-1.43715
125797679	chr11:125797679:G:A	5.93346e-08	2.37573	-1.43712
125797727	chr11:125797727:G:A	7.51063e-09	-1.8786e-10	-1.12826
125797822	chr11:125797822:C:T	5.13711e-08	-1.8786e-10	0.794494
125797878	chr11:125797878:C:T	7.7472e-09	-1.8786e-10	-1.09725
125797944	chr11:125797944:A:C	1.25293e-07	1.68607	-4.18622e-10
125798012	chr11:125798012:A:G	1.44279e-08	-1.8786e-10	-0.47542
125798551	chr11:125798551:TCA:T	5.07072e-08	-1.8786e-10	0.781486
125798896	chr11:125798896:C:T	1.32687e-09	-1.49225	-1.36952
125798967	chr11:125798967:T:C	5.53357e-09	-1.43375	-4.18622e-10
125799006	chr11:125799006:T:G	6.10881e-09	-1.33485	-4.18622e-10
125799184	chr11:125799184:T:A	9.74177e-09	-1.09056	0.222398
125799564	chr11:125799564:A:C	5.85465e-08	2.36213	-1.43689
125799665	chr11:125799665:T:C	5.52553e-09	-1.8786e-10	-1.4352
125800006	chr11:125800006:T:C	5.6773e-09	-1.8786e-10	-1.40811
125800112	chr11:125800112:A:T	1.01452e-08	-1.06353	0.235951
125800119	chr11:125800119:G:A	1.01363e-08	-1.05754	0.229086
125800235	chr11:125800235:T:C	1.04644e-08	-1.06187	0.265267
125800453	chr11:125800453:C:T	2.67166e-08	1.49131	-1.35061
125800549	chr11:125800549:A:G	2.42702e-09	-0.838328	-1.41959
125801112	chr11:125801112:T:C	9.03979e-09	-1.8786e-10	-0.942946
125801730	chr11:125801730:T:C	8.1836e-09	-1.8786e-10	-1.04245
125801794	chr11:125801794:C:T	2.36737e-08	1.35986	-1.34008
125802224	chr11:125802224:C:T	5.85437e-09	-1.8786e-10	-1.37739
125802410	chr11:125802410:G:A	9.00102e-09	-1.00865	0.0614106
125803271	chr11:125803271:G:A	2.61813e-09	-0.758206	-1.42392
125803385	chr11:125803385:G:A	7.7469e-09	-1.8786e-10	-1.09729
125804303	chr11:125804303:C:T	9.27416e-09	-1.8786e-10	-0.91735
125804339	chr11:125804339:A:G	8.97302e-09	0.19156	-1.14192
125804743	chr11:125804743:G:A	1.03092e-08	0.310076	-1.12162
125805428	chr11:125805428:T:G	1.71047e-08	-1.8786e-10	-0.30523
125805490	chr11:125805490:T:G	1.12842e-09	-1.70589	-1.31788
125805534	chr11:125805534:C:G	4.97913e-08	2.20037	-1.43711
125806998	chr11:125806998:A:G	5.52663e-09	-1.8786e-10	-1.435
125807197	chr11:125807197:AG:A	1.54778e-08	1.01533	-1.4205
125807339	chr11:125807339:A:T	1.0167e-08	-1.04441	0.218969
125807761	chr11:125807761:T:C	5.71003e-09	-1.40236	-4.18622e-10
125807855	chr11:125807855:G:A	7.60886e-08	2.20548	-1.01817
125808276	chr11:125808276:A:T	1.16673e-09	-1.69404	-1.29634
125808318	chr11:125808318:G:C	9.88095e-09	-1.10041	0.24644
125808350	chr11:125808350:A:C	6.44491e-09	-1.8786e-10	-1.28129
125808647	chr11:125808647:G:C	2.61261e-09	-0.836404	-1.34783
125808768	chr11:125808768:G:A	7.23717e-08	2.13825	-1.00101
125809170	chr11:125809170:T:A	6.46903e-09	-1.8786e-10	-1.27756
125809313	chr11:125809313:G:A	5.23649e-08	2.25025	-1.4366
125809692	chr11:125809692:G:A	5.51501e-09	-1.8786e-10	-1.43711
125810209	chr11:125810209:C:T	6.88552e-09	-1.8786e-10	-1.21516
125810767	chr11:125810767:A:T	6.39152e-09	-1.8786e-10	-1.28961
125810798	chr11:125810798:T:C	2.9623e-09	-0.83934	-1.21927
125811024	chr11:125811024:T:C	3.2426e-09	-0.990941	-0.977267
125811323	chr11:125811323:G:T	5.43755e-08	2.28797	-1.43664
125811377	chr11:125811377:T:C	5.73592e-08	2.34173	-1.43697
125811806	chr11:125811806:C:G	1.77663e-08	-1.8786e-10	-0.26728
125811894	chr11:125811894:G:C	5.64412e-09	-1.8786e-10	-1.41397
125811986	chr11:125811986:C:T	3.55649e-08	1.77738	-1.35061
125812305	chr11:125812305:G:T	6.73394e-09	-1.8786e-10	-1.23742
125812482	chr11:125812482:A:T	2.7741e-08	1.5511	-1.37277
125812825	chr11:125812825:T:C	2.89501e-08	1.5716	-1.35061
125813193	chr11:125813193:C:T	6.45458e-08	2.45994	-1.43715
125813601	chr11:125813601:T:G	6.59315e-09	-1.8786e-10	-1.25855
125814114	chr11:125814114:T:C	5.23547e-08	2.25035	-1.43689
125814190	chr11:125814190:A:C	5.60084e-09	-1.8786e-10	-1.42167
125814225	chr11:125814225:A:G	7.66681e-08	2.19063	-0.995731
125814355	chr11:125814355:T:A	1.84912e-08	-1.8786e-10	-0.227289
125814600	chr11:125814600:A:G	1.02112e-08	-1.11188	0.29078
125814838	chr11:125814838:C:T	9.59878e-09	0.265317	-1.14826
125816083	chr11:125816083:T:C	4.99621e-08	2.20381	-1.43713
125816191	chr11:125816191:G:A	6.41519e-09	-1.8786e-10	-1.28591
125816368	chr11:125816368:G:A	1.26122e-09	-1.55144	-1.36106
125816417	chr11:125816417:T:C	2.26857e-09	-0.923057	-1.40238
125816930	chr11:125816930:A:C	5.97903e-09	-1.8786e-10	-1.35632
125817250	chr11:125817250:A:G	6.12946e-08	2.40826	-1.43715
125817253	chr11:125817253:C:T	3.90058e-09	-0.799087	-0.984369
125817652	chr11:125817652:T:C	6.11261e-08	2.40516	-1.4368
125817821	chr11:125817821:G:A	5.91544e-09	-1.8786e-10	-1.36702
125818032	chr11:125818032:C:T	6.13188e-09	-1.8786e-10	-1.33108
125818442	chr11:125818442:G:A	1.70913e-08	-1.8786e-10	-0.306014
125818485	chr11:125818485:G:A	1.44097e-08	-1.8786e-10	-0.476679
125818765	chr11:125818765:T:C	5.66428e-08	2.32926	-1.43707
125818791	chr11:125818791:T:G	5.98824e-08	2.38484	-1.43704
125818899	chr11:125818899:C:A	5.11975e-08	2.22813	-1.43702
125818940	chr11:125818940:T:C	9.05283e-09	0.232416	-1.17392
125819012	chr11:125819012:C:T	3.41879e-08	0.38729	-4.18622e-10
125819077	chr11:125819077:G:A	3.81918e-09	-1.80455	-4.18622e-10
125819344	chr11:125819344:C:T	1.10605e-07	1.56138	-4.18622e-10
125819860	chr11:125819860:C:A	5.08379e-08	2.22119	-1.43713
125819907	chr11:125819907:T:C	5.43175e-09	-1.43566	-0.0166633
125820193	chr11:125820193:C:A	6.36145e-09	-1.8786e-10	-1.29433
125821843	chr11:125821843:G:A	2.27192e-09	-0.929173	-1.39478
125821860	chr11:125821860:T:C	6.38145e-09	-1.8786e-10	-1.29119
125822001	chr11:125822001:T:C	2.55065e-08	0.0943522	-4.18622e-10
125822408	chr11:125822408:CCATT:C	5.60268e-08	2.31834	-1.43709
125822529	chr11:125822529:C:A	1.38012e-08	0.32405	-0.843877
125822720	chr11:125822720:T:C	8.71665e-08	2.76029	-1.43705
125823044	chr11:125823044:C:A	5.16827e-08	2.23699	-1.43645
125823931	chr11:125823931:C:T	6.64071e-09	-1.8786e-10	-1.25136
125824476	chr11:125824476:G:T	1.76429e-08	-1.8786e-10	-0.274247
125824663	chr11:125824663:A:G	5.61126e-08	2.31977	-1.43699
125824748	chr11:125824748:C:A	8.45221e-09	0.260883	-1.27104
125824936	chr11:125824936:G:T	6.16349e-08	2.41287	-1.43623
125824983	chr11:125824983:C:T	1.10292e-07	1.55855	-4.18622e-10
125825069	chr11:125825069:G:A	7.05448e-09	-1.8786e-10	-1.19092
125825163	chr11:125825163:C:T	7.76105e-09	-1.8786e-10	-1.09546
125825179	chr11:125825179:A:G	5.4428e-08	2.28941	-1.43712
125825245	chr11:125825245:C:T	5.32532e-08	2.26684	-1.43637
125825575	chr11:125825575:C:T	5.61841e-08	2.32097	-1.43691
125825679	chr11:125825679:T:C	7.38108e-09	-1.14566	-4.18622e-10
125825837	chr11:125825837:C:T	4.01771e-09	-1.75387	-4.18622e-10
125826174	chr11:125826174:C:T	5.28237e-08	-1.8786e-10	0.822378
125826809	chr11:125826809:A:T	6.69519e-09	-1.8786e-10	-1.24319
125827367	chr11:125827367:GTTA:G	1.40884e-08	-1.8786e-10	-0.499231
125827491	chr11:125827491:A:G	6.41831e-09	-1.8786e-10	-1.28543
125827547	chr11:125827547:C:A	4.36943e-09	-0.821743	-0.848206
125828437	chr11:125828437:C:A	5.62165e-08	2.32169	-1.43706
125828545	chr11:125828545:A:G	4.03906e-09	-1.74857	-4.18622e-10
125828759	chr11:125828759:T:A	2.79799e-09	-1.79375	-0.321929
125829768	chr11:125829768:GA:G	8.03528e-09	-1.8786e-10	-1.06074
125829785	chr11:125829785:C:G	5.53179e-09	-1.8786e-10	-1.43407
125830535	chr11:125830535:C:A	5.68136e-08	2.33221	-1.43702
125831257	chr11:125831257:A:C	6.112e-08	2.40535	-1.43709
125831449	chr11:125831449:C:T	7.21051e-09	0.244405	-1.41345
125831827	chr11:125831827:T:C	1.75564e-08	-1.8786e-10	-0.279161
125831924	chr11:125831924:G:T	3.95843e-08	-1.8786e-10	0.533851
125832310	chr11:125832310:C:A	4.52771e-09	-1.63437	-4.18622e-10
125832763	chr11:125832763:A:T	5.78547e-09	-1.38923	-4.18622e-10
125833266	chr11:125833266:T:C	5.6837e-09	-1.8786e-10	-1.40698
125833402	chr11:125833402:C:T	5.53583e-09	-1.8786e-10	-1.43334
125833718	chr11:125833718:T:C	3.81085e-09	-1.80673	-4.18622e-10
125833734	chr11:125833734:T:C	5.80716e-08	2.35401	-1.43692
125834154	chr11:125834154:T:A	4.89507e-09	-1.55635	-4.18622e-10
125834587	chr11:125834587:C:G	1.30996e-08	0.282854	-0.854854
125835205	chr11:125835205:C:G	2.51313e-09	-0.797621	-1.42543
125835304	chr11:125835304:C:T	5.48539e-08	2.29721	-1.43712
125835307	chr11:125835307:A:AGGTGCG	8.16058e-09	-1.8786e-10	-1.04527
125835778	chr11:125835778:A:T	3.283e-09	-0.958568	-0.997256
125835949	chr11:125835949:T:C	6.49452e-09	-1.8786e-10	-1.27362
125836029	chr11:125836029:G:A	1.30347e-08	0.28982	-0.866784
125836107	chr11:125836107:G:A	5.34206e-08	2.27006	-1.43644
125836546	chr11:125836546:C:T	3.77155e-09	-1.8171	-4.18622e-10
125836597	chr11:125836597:C:T	5.40671e-08	2.28279	-1.43714
125836647	chr11:125836647:C:T	1.32232e-08	-1.8786e-10	-0.562612
125836684	chr11:125836684:T:TTAAC	5.7742e-08	2.34846	-1.43706
125837078	chr11:125837078:A:T	3.77305e-09	-1.8167	-4.18622e-10
125837167	chr11:125837167:C:T	6.71411e-09	-1.8786e-10	-1.24037
125837309	chr11:125837309:A:T	3.82033e-09	-0.805243	-0.999002
125837421	chr11:125837421:C:T	1.74965e-08	-1.8786e-10	-0.282578
125837748	chr11:125837748:T:C	5.52042e-09	-1.8786e-10	-1.43613
125837777	chr11:125837777:C:T	2.5481e-09	-0.784553	-1.42468
125838303	chr11:125838303:C:T	6.04323e-08	2.39408	-1.43714
125838890	chr11:125838890:T:C	1.49475e-08	0.283322	-0.723361
125838942	chr11:125838942:T:C	1.702e-08	0.0417103	-0.351906
125839115	chr11:125839115:C:T	6.16146e-08	2.41322	-1.43691
125839332	chr11:125839332:A:G	5.37879e-08	2.27761	-1.43715
125839529	chr11:125839529:T:C	5.76264e-08	2.34655	-1.43715
125839671	chr11:125839671:C:T	2.5762e-09	-0.832824	-1.36544
125839834	chr11:125839834:G:C	3.21351e-08	1.67552	-1.35016
125840209	chr11:125840209:T:C	8.25477e-09	-1.8786e-10	-1.03379
125840214	chr11:125840214:C:T	5.52456e-09	-1.8786e-10	-1.43538
125840724	chr11:125840724:A:G	4.38336e-08	2.06961	-1.43379
125840787	chr11:125840787:T:C	2.21899e-09	-0.940874	-1.40666
125841837	chr11:125841837:G:A	6.24853e-09	-1.8786e-10	-1.31224
125842115	chr11:125842115:T:C	3.76291e-09	-0.818887	-1.0005
125842138	chr11:125842138:CACA:C	2.12029e-08	-1.8786e-10	-0.0904442
125842189	chr11:125842189:T:C	1.76859e-08	-1.8786e-10	-0.271817
125842490	chr11:125842490:G:T	5.61495e-08	2.3205	-1.43706
125843032	chr11:125843032:T:G	6.21489e-08	2.42163	-1.43668
125843198	chr11:125843198:C:T	5.52851e-08	2.30506	-1.43713
125843346	chr11:125843346:A:G	2.68606e-08	1.5143	-1.36822
125843616	chr11:125843616:A:G	5.60147e-09	-1.8786e-10	-1.42155
125843767	chr11:125843767:C:A	5.60635e-08	2.31905	-1.43715
125844140	chr11:125844140:A:G	8.9797e-09	-1.10733	0.157713
125844163	chr11:125844163:C:G	2.62539e-08	1.4688	-1.34557
125844164	chr11:125844164:CAAG:C	1.28745e-09	-1.51205	-1.37987
125844179	chr11:125844179:A:G	4.34008e-09	-1.67669	-4.18622e-10
125844193	chr11:125844193:A:G	2.6399e-08	1.47935	-1.35061
125844589	chr11:125844589:G:C	5.52049e-09	-1.8786e-10	-1.43612
125844981	chr11:125844981:T:C	6.38428e-09	-1.8786e-10	-1.29074
125845166	chr11:125845166:C:T	1.57104e-08	-1.8786e-10	-0.390261
125845599	chr11:125845599:C:G	5.52041e-09	-1.8786e-10	-1.43613
125846119	chr11:125846119:C:T	1.76992e-08	-1.8786e-10	-0.271064
125846132	chr11:125846132:G:A	6.27798e-08	2.43196	-1.43691
125846163	chr11:125846163:A:G	6.0035e-08	2.38717	-1.43683
125846182	chr11:125846182:C:T	1.07676e-08	-0.529969	-0.238068
125846450	chr11:125846450:G:C	6.30662e-09	-1.8786e-10	-1.30298
125846731	chr11:125846731:A:G	1.45951e-08	-1.8786e-10	-0.463895
125847087	chr11:125847087:A:T	8.19089e-09	-1.8786e-10	-1.04156
125847108	chr11:125847108:GGATCCCTCCCACAACA:G	1.23441e-08	0.239447	-0.870849
125847350	chr11:125847350:C:T	1.8872e-08	-1.8786e-10	-0.206901
125847426	chr11:125847426:G:C	3.71393e-09	-0.842607	-0.989885
125847783	chr11:125847783:C:A	7.5556e-08	2.19453	-1.01424
125848263	chr11:125848263:A:G	3.33289e-09	-0.921928	-1.01882
125849077	chr11:125849077:G:C	1.44097e-08	-1.8786e-10	-0.476679
125849182	chr11:125849182:A:G	6.20479e-08	2.42048	-1.43715
125850351	chr11:125850351:T:A	1.40802e-08	0.386712	-0.886522
125850600	chr11:125850600:T:C	8.58946e-09	0.188976	-1.18302
125850617	chr11:125850617:A:G	9.73832e-09	-1.07493	0.206415
125850629	chr11:125850629:G:A	5.26353e-08	2.25562	-1.43682
125850869	chr11:125850869:CA:C	1.01671e-08	-0.825427	-4.18622e-10
125850985	chr11:125850985:G:C	8.29122e-09	0.165126	-1.19451
125851406	chr11:125851406:G:A	7.57168e-08	2.50389	-1.32147
125851422	chr11:125851422:C:T	9.42683e-09	-1.8786e-10	-0.901022
125851447	chr11:125851447:TA:T	6.20238e-08	-1.18026	2.16319
125852007	chr11:125852007:T:A	6.20194e-09	-1.8786e-10	-1.31972
125852076	chr11:125852076:C:T	3.79339e-09	-0.805895	-1.00543
125852407	chr11:125852407:G:A	5.52973e-08	2.30506	-1.43692
125852468	chr11:125852468:G:A	1.64778e-07	-1.49427	3.45429
125852696	chr11:125852696:T:G	5.88289e-08	2.36708	-1.43703
125852829	chr11:125852829:T:C	5.73965e-08	2.34255	-1.43715
125852947	chr11:125852947:G:A	8.09808e-09	-1.05296	-4.18622e-10
125853210	chr11:125853210:T:C	5.51547e-09	-1.8786e-10	-1.43703
125853613	chr11:125853613:C:A	4.46498e-09	-1.64832	-4.18622e-10
125853684	chr11:125853684:A:T	2.13867e-08	1.26879	-1.35061
125853735	chr11:125853735:G:C	9.29955e-09	0.24796	-1.16258
125853830	chr11:125853830:G:A	8.33099e-09	-1.8786e-10	-1.0246
125854108	chr11:125854108:A:G	4.50516e-08	2.09948	-1.43625
125855179	chr11:125855179:G:A	3.90506e-09	-1.35164	-0.430666
125855198	chr11:125855198:T:C	6.28924e-09	-1.30574	-4.18622e-10
125855313	chr11:125855313:T:C	5.09973e-08	2.2243	-1.43711
125855370	chr11:125855370:G:A	5.62027e-08	2.32139	-1.43701
125855499	chr11:125855499:G:A	2.86768e-08	-1.8786e-10	0.211505
125855780	chr11:125855780:C:T	5.64023e-09	-1.8786e-10	-1.41466
125856458	chr11:125856458:G:A	3.68171e-09	-0.838413	-1.00279
125856530	chr11:125856530:G:A	3.82312e-09	-1.80352	-4.18622e-10
125856741	chr11:125856741:T:C	5.75008e-08	2.34413	-1.43691
125857541	chr11:125857541:A:C	7.58762e-09	-1.8786e-10	-1.11806
125857577	chr11:125857577:C:T	5.11733e-09	-1.44721	-0.0647409
125857591	chr11:125857591:C:G	5.12282e-08	2.22867	-1.43696
125857694	chr11:125857694:C:T	3.37075e-09	-0.946024	-0.983424
125857902	chr11:125857902:C:T	2.2492e-09	-0.929658	-1.40435
125857964	chr11:125857964:CT:C	5.10166e-08	1.76541	-0.977844
125857997	chr11:125857997:C:T	3.40434e-09	-0.917511	-1.00202
125858025	chr11:125858025:G:A	7.94448e-09	-1.8786e-10	-1.0721
125858130	chr11:125858130:A:G	1.24652e-09	-1.75092	-1.17331
125858147	chr11:125858147:A:G	2.51027e-08	1.43276	-1.35436
125858167	chr11:125858167:C:A	1.44704e-08	-1.8786e-10	-0.472474
125858456	chr11:125858456:C:T	6.33468e-09	-1.8786e-10	-1.29854
125858590	chr11:125858590:C:A	1.89372e-08	-1.8786e-10	-0.203453
125858686	chr11:125858686:C:T	5.03636e-08	2.21149	-1.43681
125858724	chr11:125858724:A:G	7.84695e-09	-1.8786e-10	-1.08446
125858937	chr11:125858937:T:C	1.43635e-08	-1.8786e-10	-0.479892
125859133	chr11:125859133:A:G	6.49588e-09	-1.8786e-10	-1.27341
125859187	chr11:125859187:T:C	8.18457e-09	0.162436	-1.20477
125859236	chr11:125859236:C:G	3.00847e-09	-1.03824	-1.00491
125859385	chr11:125859385:T:G	8.20943e-09	-1.8786e-10	-1.0393
125860286	chr11:125860286:A:G	7.89637e-09	-1.8786e-10	-1.07818
125860454	chr11:125860454:A:G	5.24956e-08	2.25319	-1.43704
125860517	chr11:125860517:T:C	6.24803e-09	-1.8786e-10	-1.31232
125860590	chr11:125860590:T:A	7.75414e-09	-1.8786e-10	-1.09636
125860852	chr11:125860852:C:T	8.02992e-09	0.0988048	-1.16021
125860875	chr11:125860875:C:A	2.52317e-08	0.0835178	-4.18622e-10
125860953	chr11:125860953:C:A	3.28358e-08	1.76908	-1.42214
125861051	chr11:125861051:C:G	1.32021e-09	-1.48135	-1.38544
125861553	chr11:125861553:G:A	5.14331e-08	2.23241	-1.43671
125861559	chr11:125861559:T:C	5.22818e-08	2.2491	-1.43703
125861730	chr11:125861730:GAATAA:G	5.26511e-08	2.2562	-1.4371
125861750	chr11:125861750:C:T	2.94398e-09	-0.788962	-1.27586
125861769	chr11:125861769:A:G	9.32307e-09	-1.05086	0.138768
125861922	chr11:125861922:T:C	4.25214e-08	2.03801	-1.43258
125862048	chr11:125862048:C:T	2.50559e-09	-1.79732	-0.428737
125862863	chr11:125862863:C:T	7.29495e-09	-0.736224	-0.421176
125862950	chr11:125862950:T:G	2.98986e-08	1.56683	-1.3136
125863048	chr11:125863048:C:T	1.30938e-09	-1.65871	-1.21631
125865008	chr11:125865008:C:G	8.14713e-09	-1.8786e-10	-1.04692
125865204	chr11:125865204:C:A	2.94246e-08	1.53806	-1.30081
125865240	chr11:125865240:C:T	6.52459e-09	-1.8786e-10	-1.269
125865268	chr11:125865268:G:A	1.08065e-08	-1.8786e-10	-0.764432
125865316	chr11:125865316:A:G	2.30437e-08	1.29005	-1.29724
125865613	chr11:125865613:T:C	1.0631e-07	1.52178	-4.18622e-10
125865661	chr11:125865661:A:G	6.43541e-09	-1.8786e-10	-1.28277
125865672	chr11:125865672:C:T	5.92157e-09	-1.8786e-10	-1.36598
125865866	chr11:125865866:A:C	8.13584e-09	-1.8786e-10	-1.0483
125865873	chr11:125865873:C:T	3.98775e-09	-1.29899	-0.462368
125866047	chr11:125866047:A:G	1.03834e-09	-1.76001	-1.34695
125866381	chr11:125866381:C:T	1.07441e-07	1.53236	-4.18622e-10
125866423	chr11:125866423:G:T	1.77496e-08	-1.8786e-10	-0.26822
125866613	chr11:125866613:T:G	5.17441e-09	-1.10135	-0.399504
125866616	chr11:125866616:T:G	8.49441e-09	-0.0270751	-0.978099
125866686	chr11:125866686:C:T	1.24497e-08	-1.8786e-10	-0.622883
125866803	chr11:125866803:A:G	2.9302e-08	1.4977	-1.26462
125866822	chr11:125866822:C:T	2.35197e-08	1.30717	-1.29392
125866856	chr11:125866856:T:C	2.33027e-08	1.33075	-1.32677
125866884	chr11:125866884:A:T	9.07491e-08	1.36352	-4.18622e-10
125866902	chr11:125866902:A:G	1.06649e-08	0.370144	-1.14776
125867011	chr11:125867011:T:C	2.16842e-08	-0.0680004	-4.18622e-10
125867261	chr11:125867261:C:A	1.83212e-08	-1.8786e-10	-0.236525
125867345	chr11:125867345:T:C	5.16869e-08	-1.8786e-10	0.800623
125867566	chr11:125867566:C:T	6.55452e-09	-1.8786e-10	-1.26443
125867840	chr11:125867840:C:T	7.79089e-09	-1.8786e-10	-1.09163
125867881	chr11:125867881:G:A	3.29258e-09	-0.952966	-0.999944
125868128	chr11:125868128:G:A	1.09059e-08	-1.8786e-10	-0.755281
125868496	chr11:125868496:A:C	1.81152e-08	-1.8786e-10	-0.247834
125868723	chr11:125868723:T:G	2.9001e-08	1.5144	-1.29165
125869004	chr11:125869004:G:A	1.00188e-09	-1.70878	-1.43393
125869491	chr11:125869491:C:T	2.67131e-08	1.50255	-1.36198
125869502	chr11:125869502:C:T	2.69429e-08	1.50908	-1.35994
125870096	chr11:125870096:G:C	1.56691e-08	0.612361	-1.00525
125870118	chr11:125870118:G:A	2.16563e-08	-1.8786e-10	-0.0692838
125870186	chr11:125870186:T:C	4.01775e-08	0.548726	-4.18622e-10
125870358	chr11:125870358:A:G	1.43737e-08	-0.479185	-4.18622e-10
125870368	chr11:125870368:A:C	4.01154e-09	-0.752374	-1.00303
125870570	chr11:125870570:G:T	2.19617e-09	-0.960156	-1.39771
125870921	chr11:125870921:T:C	1.4354e-09	-1.44766	-1.33548
125870965	chr11:125870965:T:C	1.44396e-08	-1.8786e-10	-0.474607
125871028	chr11:125871028:C:T	5.21588e-08	2.24677	-1.43705
125871174	chr11:125871174:C:G	7.7046e-09	-1.8786e-10	-1.10276
125871724	chr11:125871724:A:G	9.58101e-09	-1.8786e-10	-0.884799
125871842	chr11:125871842:T:C	1.12585e-07	1.57912	-4.18622e-10
125872152	chr11:125872152:C:A	5.70768e-08	2.33696	-1.43715
125872328	chr11:125872328:G:A	6.84965e-09	-1.8786e-10	-1.22039
125872451	chr11:125872451:C:T	1.86976e-08	-1.8786e-10	-0.216188
125872816	chr11:125872816:C:T	5.52036e-09	-1.8786e-10	-1.43614
125873344	chr11:125873344:C:G	8.85954e-09	0.0349162	-0.998004
125873693	chr11:125873693:A:G	5.40625e-08	2.2827	-1.43714
125873717	chr11:125873717:A:C	1.51361e-08	-1.8786e-10	-0.427497
125873830	chr11:125873830:C:T	6.80376e-09	-1.8786e-10	-1.22711
125874188	chr11:125874188:G:A	8.1533e-09	-1.8786e-10	-1.04616
125874399	chr11:125874399:A:G	5.1989e-08	2.2436	-1.43715
125875037	chr11:125875037:A:C	8.16458e-09	-1.8786e-10	-1.04478
125875058	chr11:125875058:G:A	1.41056e-08	-1.8786e-10	-0.498007
125875103	chr11:125875103:C:T	5.77606e-08	2.34888	-1.43715
125875206	chr11:125875206:A:G	2.73949e-08	0.165776	-4.18622e-10
125875446	chr11:125875446:C:T	7.97081e-09	-1.8786e-10	-1.0688
125875466	chr11:125875466:AAT:A	6.0277e-09	-1.8786e-10	-1.34822
125875519	chr11:125875519:G:T	5.37165e-08	2.27628	-1.43714
125875652	chr11:125875652:A:G	1.58277e-08	0.250956	-0.633774
125876402	chr11:125876402:G:A	6.21438e-09	-1.8786e-10	-1.31772
125876448	chr11:125876448:A:C	1.40355e-09	-1.45776	-1.34782
125876671	chr11:125876671:C:T	2.27165e-09	-0.940604	-1.38347
125876870	chr11:125876870:C:T	1.08633e-07	1.5434	-4.18622e-10
125877539	chr11:125877539:G:A	2.3684e-08	1.38755	-1.36734
125877574	chr11:125877574:A:C	1.53937e-08	0.191555	-0.602177
125877642	chr11:125877642:T:G	2.35741e-08	1.36617	-1.35061
125877722	chr11:125877722:G:A	6.01152e-09	-1.22251	-0.128394
125878055	chr11:125878055:G:A	5.54316e-09	-1.8786e-10	-1.43202
125878826	chr11:125878826:C:T	7.15583e-09	-1.8786e-10	-1.17665
125878982	chr11:125878982:T:C	1.46959e-08	-1.8786e-10	-0.457014
125879003	chr11:125879003:G:T	5.34994e-09	-1.40565	-0.0618433
125879004	chr11:125879004:A:G	9.85965e-10	-1.7501	-1.40861
125879094	chr11:125879094:T:C	2.75815e-08	1.42459	-1.25202
125879749	chr11:125879749:T:C	2.96648e-08	1.59599	-1.35061
125879866	chr11:125879866:G:T	1.37372e-08	-1.8786e-10	-0.524471
125880287	chr11:125880287:G:A	4.22152e-09	-0.707835	-0.996551
125880319	chr11:125880319:CCT:C	8.26798e-09	-1.8786e-10	-1.03219
125880451	chr11:125880451:T:C	5.63633e-09	-1.8786e-10	-1.41535
125880951	chr11:125880951:G:A	7.54909e-07	-1.39268	4.87469
125881000	chr11:125881000:C:T	3.15911e-09	-0.981709	-1.01258
125881964	chr11:125881964:C:T	2.54991e-09	-0.777008	-1.43152
125882266	chr11:125882266:A:G	1.1109e-09	-1.81814	-1.22127
125882734	chr11:125882734:G:A	9.15015e-09	-1.8786e-10	-0.930812
125883150	chr11:125883150:C:T	3.63266e-08	0.447967	-4.18622e-10
125883239	chr11:125883239:A:G	6.21347e-09	-1.8786e-10	-1.31786
125883330	chr11:125883330:G:T	1.42228e-08	0.122929	-0.612667
125883406	chr11:125883406:T:C	8.13725e-09	-1.8786e-10	-1.04813
125883465	chr11:125883465:T:C	1.35902e-09	-1.65961	-1.17821
125883862	chr11:125883862:G:A	8.21342e-09	-1.8786e-10	-1.03881
125884385	chr11:125884385:G:A	6.29144e-09	-0.902718	-0.402675
125884415	chr11:125884415:C:G	6.54702e-09	-1.8786e-10	-1.26557
125885337	chr11:125885337:G:A	1.80577e-08	-1.8786e-10	-0.251011
125885375	chr11:125885375:T:C	9.30383e-09	0.0992415	-1.0134
125885623	chr11:125885623:T:C	2.35275e-09	-0.894983	-1.39401
125885753	chr11:125885753:C:G	1.0814e-07	1.53884	-4.18622e-10
125886033	chr11:125886033:TAATAGA:T	6.80056e-09	-1.8786e-10	-1.22758
125886479	chr11:125886479:A:G	1.49748e-08	0.863941	-1.30215
125886499	chr11:125886499:C:G	1.57019e-08	0.953891	-1.34469
125886663	chr11:125886663:A:G	1.75088e-08	0.938013	-1.21989
125887118	chr11:125887118:G:A	7.46495e-09	-1.8786e-10	-1.13436
125888022	chr11:125888022:C:T	2.4147e-09	-1.70689	-0.556116
125888391	chr11:125888391:G:A	1.30691e-09	-1.52509	-1.35182
125888857	chr11:125888857:G:A	3.33097e-09	-0.563493	-1.37783
125888940	chr11:125888940:G:A	3.33896e-09	-0.550391	-1.38853
125889707	chr11:125889707:C:T	3.11729e-09	-1.57475	-0.43287
125889752	chr11:125889752:T:C	1.99438e-09	-1.01858	-1.43567
125890303	chr11:125890303:TA:T	5.03543e-09	-0.124757	-1.40333
125890402	chr11:125890402:A:T	5.48086e-09	-0.203761	-1.23956
125890522	chr11:125890522:C:T	3.78577e-09	-1.81333	-4.18622e-10
125890563	chr11:125890563:G:A	5.71913e-09	-0.150973	-1.24979
125890771	chr11:125890771:G:C	8.01921e-09	-1.8786e-10	-1.06274
125891100	chr11:125891100:C:T	2.3153e-09	-0.887057	-1.41799
125891563	chr11:125891563:G:T	1.43207e-08	-0.223749	-0.259131
125891964	chr11:125891964:C:T	1.03284e-08	-1.8786e-10	-0.809688
125892490	chr11:125892490:T:C	2.60465e-09	-0.752499	-1.43479
125892719	chr11:125892719:A:G	9.96029e-09	-1.8786e-10	-0.845976
125892904	chr11:125892904:T:C	5.54922e-09	-1.8786e-10	-1.43093
125892965	chr11:125892965:C:T	5.57495e-09	-1.8786e-10	-1.4263
125893096	chr11:125893096:T:C	1.09567e-08	-1.8786e-10	-0.750634
125893287	chr11:125893287:A:ATT	5.54768e-09	-1.8786e-10	-1.4312
125893289	chr11:125893289:A:AT	5.54768e-09	-1.8786e-10	-1.4312
125893671	chr11:125893671:TC:T	6.08161e-09	-1.74344	0.404128
125893686	chr11:125893686:T:C	2.00644e-09	-1.02604	-1.42218
125893851	chr11:125893851:C:G	6.66149e-09	-1.48052	0.232278
125894142	chr11:125894142:A:G	6.80997e-09	-1.8786e-10	-1.2262
125895165	chr11:125895165:A:C	6.18147e-09	-1.8786e-10	-1.32303
125896149	chr11:125896149:C:A	1.98055e-08	1.2514	-1.41002
125896278	chr11:125896278:A:C	5.15324e-09	-0.0881329	-1.41682
125896312	chr11:125896312:C:T	5.60419e-09	-0.142413	-1.27866
125896444	chr11:125896444:A:G	5.82794e-09	-0.113362	-1.26856
125896646	chr11:125896646:C:G	2.29552e-09	-0.891804	-1.42182
125897924	chr11:125897924:T:A	7.2174e-09	-1.8786e-10	-1.16809
125898452	chr11:125898452:G:A	1.78259e-08	-0.0451513	-0.218777
125899031	chr11:125899031:G:A	4.59377e-09	-0.192812	-1.42707
125899641	chr11:125899641:G:T	7.07541e-09	-1.8786e-10	-1.18796
125900348	chr11:125900348:C:G	5.81484e-09	-1.8786e-10	-1.38417
125900375	chr11:125900375:G:A	4.09937e-09	-1.73375	-4.18622e-10
125900530	chr11:125900530:A:C	1.68563e-08	-1.57826	1.2584
125900710	chr11:125900710:G:C	2.89606e-09	-1.62449	-0.456736
125900723	chr11:125900723:G:A	2.84476e-09	-1.61388	-0.48523
125900776	chr11:125900776:T:C	4.47544e-09	-0.261312	-1.38467
125900829	chr11:125900829:C:T	2.90526e-09	-1.62124	-0.456824
125901003	chr11:125901003:C:T	1.99173e-08	-1.8786e-10	-0.152992
125901130	chr11:125901130:TA:T	1.89898e-07	-1.57821	3.68012
125901141	chr11:125901141:C:T	1.10222e-08	-0.758679	0.0140045
125901237	chr11:125901237:T:C	1.81513e-07	-1.5713	3.62805
125901445	chr11:125901445:T:C	3.76439e-09	-1.819	-4.18622e-10
125901524	chr11:125901524:T:C	4.38782e-09	-0.23741	-1.42834
125901696	chr11:125901696:T:A	1.45801e-09	-1.50237	-1.26514
125902081	chr11:125902081:T:C	2.8451e-09	-1.64533	-0.453658
125902149	chr11:125902149:A:G	4.92341e-09	-0.223273	-1.32731
125902687	chr11:125902687:A:G	6.56799e-09	-1.8786e-10	-1.26237
125902982	chr11:125902982:A:G	3.82323e-09	-1.80349	-4.18622e-10
125903104	chr11:125903104:T:C	2.67651e-09	-1.69927	-0.460802
125903377	chr11:125903377:G:A	4.11355e-09	-0.302487	-1.42781
125903665	chr11:125903665:G:C	2.41411e-09	-1.66305	-0.600203
125903873	chr11:125903873:T:C	9.3573e-09	-0.908426	-4.18622e-10
125903973	chr11:125903973:T:TA	6.82385e-09	-1.8786e-10	-1.22416
125904191	chr11:125904191:G:T	6.39846e-08	-1.64232	2.65638
125905411	chr11:125905411:A:G	1.46543e-08	-1.8786e-10	-0.459849
125905663	chr11:125905663:T:C	1.0002e-08	-1.8786e-10	-0.841801
125906071	chr11:125906071:T:C	9.18819e-09	-1.8786e-10	-0.926663
125906343	chr11:125906343:A:G	9.27206e-09	-1.8786e-10	-0.917576
125906580	chr11:125906580:A:G	1.09839e-09	-1.61361	-1.43712
125906657	chr11:125906657:C:T	1.03568e-09	-1.74157	-1.36796
125906787	chr11:125906787:C:T	8.61681e-09	-1.8786e-10	-0.990867
125906909	chr11:125906909:G:C	5.54173e-09	-1.8786e-10	-1.43228
125907161	chr11:125907161:G:A	1.30538e-09	-1.81658	-1.0615
125907355	chr11:125907355:T:G	7.73255e-09	-1.1842	0.0850532
125907515	chr11:125907515:G:A	5.51527e-09	-1.8786e-10	-1.43706
125908055	chr11:125908055:G:T	5.64642e-09	-1.8786e-10	-1.41356
125908324	chr11:125908324:T:C	5.55281e-09	-1.8786e-10	-1.43028
125908410	chr11:125908410:C:T	8.73434e-09	-1.8786e-10	-0.97732
125908556	chr11:125908556:T:A	1.56737e-09	-1.36693	-1.32825
125908558	chr11:125908558:G:T	1.55327e-09	-1.37347	-1.33075
125909201	chr11:125909201:G:A	1.25814e-08	-1.8786e-10	-0.612366
125909456	chr11:125909456:A:T	7.10787e-09	-1.8786e-10	-1.18338
125909775	chr11:125909775:A:G	2.19306e-08	-1.46089	1.40418
125909843	chr11:125909843:T:G	2.58207e-09	-1.52116	-0.674832
125910021	chr11:125910021:G:A	1.83605e-08	-1.53377	1.29939
125910083	chr11:125910083:CA:C	6.15314e-09	-1.8786e-10	-1.32762
125910299	chr11:125910299:C:T	2.38512e-09	-1.61303	-0.662301
125910358	chr11:125910358:C:T	5.86421e-09	-1.8786e-10	-1.37571
125910642	chr11:125910642:G:T	4.30327e-09	-1.68521	-4.18622e-10
125910770	chr11:125910770:G:T	9.22482e-09	-1.8786e-10	-0.922684
125910791	chr11:125910791:T:C	1.12733e-09	-1.79753	-1.2272
125911079	chr11:125911079:T:C	5.97025e-09	-1.8786e-10	-1.35779
125911949	chr11:125911949:A:T	5.85349e-09	-1.8786e-10	-1.37754
125912819	chr11:125912819:A:G	5.81055e-09	-1.8786e-10	-1.38491
125912980	chr11:125912980:A:T	1.93904e-07	-0.986223	3.10901
125913212	chr11:125913212:C:T	3.29532e-09	-1.37695	-0.575131
125913501	chr11:125913501:G:A	3.54728e-09	-1.46534	-0.413056
125913642	chr11:125913642:G:A	6.05927e-08	0.959592	-4.18622e-10
125913876	chr11:125913876:A:G	6.69006e-09	-1.8786e-10	-1.24396
125913958	chr11:125913958:T:C	5.72035e-09	-1.8786e-10	-1.40055
125914266	chr11:125914266:C:T	8.94674e-09	-1.8786e-10	-0.953293
125914584	chr11:125914584:C:T	1.49955e-08	-1.8786e-10	-0.436832
125914870	chr11:125914870:G:A	1.52775e-08	-1.8786e-10	-0.4182
125914891	chr11:125914891:T:C	1.57312e-09	-1.47773	-1.21379
125915000	chr11:125915000:G:T	2.86355e-08	0.210064	-4.18622e-10
125915102	chr11:125915102:C:T	2.42998e-09	-1.78462	-0.472078
125915612	chr11:125915612:A:G	1.89958e-08	-1.8786e-10	-0.200365
125915783	chr11:125915783:C:T	5.67397e-09	-1.8786e-10	-1.40869
125915870	chr11:125915870:T:C	1.30834e-09	-1.48471	-1.39111
125915904	chr11:125915904:A:G	3.02408e-09	-1.54952	-0.48846
125915942	chr11:125915942:A:G	1.7353e-09	-1.50349	-1.08991
125916268	chr11:125916268:C:T	5.44198e-09	-1.45044	-4.18622e-10
125916406	chr11:125916406:T:G	5.76201e-09	-1.8786e-10	-1.3933
125916632	chr11:125916632:T:A	6.16418e-09	-1.8786e-10	-1.32583
125917017	chr11:125917017:T:G	1.43653e-08	-1.8786e-10	-0.479767
125917566	chr11:125917566:G:A	1.7967e-07	-0.827834	2.87437
125917584	chr11:125917584:A:C	1.49849e-09	-1.57486	-1.16526
125917675	chr11:125917675:C:T	1.40621e-09	-1.45863	-1.34506
125917733	chr11:125917733:C:G	5.88218e-09	-1.8786e-10	-1.37265
125917782	chr11:125917782:A:G	6.40997e-08	1.01586	-4.18622e-10
125918057	chr11:125918057:T:G	7.0351e-09	-1.8786e-10	-1.19367
125918087	chr11:125918087:G:A	1.41046e-09	-1.46233	-1.33834
125918109	chr11:125918109:G:A	1.71839e-08	-1.8786e-10	-0.300612
125918299	chr11:125918299:A:G	9.36057e-09	-1.8786e-10	-0.908076
125918360	chr11:125918360:C:A	2.18936e-09	-1.44568	-0.915291
125918783	chr11:125918783:T:C	1.64772e-09	-1.46185	-1.18334
125918865	chr11:125918865:G:A	6.98837e-09	-1.8786e-10	-1.20034
125919043	chr11:125919043:T:C	5.91175e-09	-1.8786e-10	-1.36764
125919090	chr11:125919090:G:A	2.64356e-09	-1.47387	-0.698583
125919409	chr11:125919409:G:A	1.39029e-08	-1.8786e-10	-0.512487
125919425	chr11:125919425:A:G	6.1392e-09	-1.8786e-10	-1.32989
125919639	chr11:125919639:AT:A	2.53221e-07	-0.841129	3.23081
125919752	chr11:125919752:C:T	5.82003e-09	-1.8786e-10	-1.38328
125920208	chr11:125920208:G:A	9.14468e-09	-1.8786e-10	-0.93141
125920689	chr11:125920689:A:G	1.14357e-09	-1.79918	-1.21125
125920827	chr11:125920827:T:C	2.00292e-09	-1.49225	-0.957722
125920986	chr11:125920986:T:C	4.42344e-09	-1.65766	-4.18622e-10
125921122	chr11:125921122:C:T	4.95091e-09	-1.44823	-0.0967837
125921621	chr11:125921621:C:T	2.02311e-09	-1.2314	-1.20855
125922122	chr11:125922122:C:T	5.60765e-09	-1.8786e-10	-1.42045
125922521	chr11:125922521:T:C	2.78086e-09	-0.860371	-1.26145
125923161	chr11:125923161:T:G	3.69441e-09	-1.65263	-0.185136
125923185	chr11:125923185:G:A	1.57875e-08	-1.8786e-10	-0.385365
125923702	chr11:125923702:ACT:A	6.81752e-09	-1.8786e-10	-1.22509
125923794	chr11:125923794:G:A	3.09979e-09	-1.81829	-0.194957
125923892	chr11:125923892:C:T	5.43508e-09	-0.825498	-0.62621
125923994	chr11:125923994:A:G	1.23061e-08	-1.774	1.13952
125924017	chr11:125924017:T:C	2.6263e-08	-1.69159	1.81517
125924076	chr11:125924076:C:T	5.98152e-09	-1.35591	-4.18622e-10
125924129	chr11:125924129:G:C	7.0604e-09	-1.8786e-10	-1.19008
125924147	chr11:125924147:A:G	2.54463e-09	-1.14544	-1.06516
125924210	chr11:125924210:T:C	5.53364e-09	-1.8786e-10	-1.43374
125924233	chr11:125924233:T:C	3.41394e-09	-0.895866	-1.02085
125924853	chr11:125924853:C:T	2.98173e-08	0.250508	-4.18622e-10
125925091	chr11:125925091:A:G	2.1031e-09	-1.36764	-1.03353
125925238	chr11:125925238:C:T	5.61279e-09	-1.8786e-10	-1.41953
125925483	chr11:125925483:AT:A	4.59105e-08	-1.8786e-10	0.682112
125925556	chr11:125925556:G:A	1.78895e-09	-1.69707	-0.865879
125925730	chr11:125925730:A:G	4.77411e-09	-1.70189	0.120515
125925807	chr11:125925807:G:A	1.15926e-09	-1.77788	-1.21892
125925964	chr11:125925964:T:C	1.08126e-09	-1.81524	-1.25122
125926192	chr11:125926192:A:G	5.52406e-09	-1.8786e-10	-1.43547
125926463	chr11:125926463:A:C	5.84424e-09	-1.8786e-10	-1.37913
125926616	chr11:125926616:C:T	5.72031e-09	-1.8786e-10	-1.40056
125927188	chr11:125927188:G:A	2.24144e-08	-1.8786e-10	-0.0348789
125927238	chr11:125927238:G:T	2.36485e-09	-1.80301	-0.480856
125927495	chr11:125927495:T:A	3.86206e-09	-1.79338	-4.18622e-10
125928072	chr11:125928072:C:T	2.81075e-09	-1.61077	-0.50036
125928237	chr11:125928237:A:G	5.67188e-09	-1.8786e-10	-1.40906
125928290	chr11:125928290:A:C	8.96569e-10	-1.81663	-1.43713
125928553	chr11:125928553:C:T	5.72354e-09	-1.8786e-10	-1.39999
125928662	chr11:125928662:C:T	3.86664e-08	-1.8786e-10	0.510388
125928886	chr11:125928886:T:C	7.40194e-09	-1.8786e-10	-1.14284
125929024	chr11:125929024:A:T	2.25019e-09	-1.80418	-0.529382
125929509	chr11:125929509:C:T	9.72928e-10	-1.81935	-1.35268
125929672	chr11:125929672:C:T	1.77037e-09	-1.69835	-0.875038
125930077	chr11:125930077:T:C	1.41291e-08	-0.496345	-4.18622e-10
125930167	chr11:125930167:G:A	6.19651e-09	-1.8786e-10	-1.3206
125930363	chr11:125930363:C:G	6.48619e-09	-1.8786e-10	-1.27491
125930573	chr11:125930573:T:C	5.67577e-09	-1.8786e-10	-1.40838
125930724	chr11:125930724:G:T	1.00635e-09	-1.81661	-1.32164
125930888	chr11:125930888:T:A	1.00356e-08	-1.8786e-10	-0.838444
125931067	chr11:125931067:T:G	1.40212e-09	-1.73184	-1.07476
125931388	chr11:125931388:CA:C	5.6087e-09	-1.8786e-10	-1.42026
125932034	chr11:125932034:T:A	2.04034e-09	-1.77004	-0.661423
125932170	chr11:125932170:A:T	5.69392e-09	-1.8786e-10	-1.40518
125932407	chr11:125932407:C:T	2.88584e-09	-1.81483	-0.269938
125932607	chr11:125932607:T:A	1.06678e-08	-0.777356	-4.18622e-10
125932753	chr11:125932753:G:T	5.55585e-09	-1.8786e-10	-1.42973
125933391	chr11:125933391:GT:G	2.00912e-09	-1.76974	-0.677143
125933739	chr11:125933739:G:T	2.43051e-06	-1.67631	6.32758
125934281	chr11:125934281:C:T	2.57887e-08	-1.8786e-10	0.105353
125934332	chr11:125934332:T:C	1.199e-09	-1.73377	-1.22932
125935136	chr11:125935136:A:T	1.14967e-09	-1.64472	-1.36039
125935514	chr11:125935514:G:A	5.67406e-09	-1.40868	-4.18622e-10
125935526	chr11:125935526:G:A	5.94265e-09	-1.8786e-10	-1.36243
125935735	chr11:125935735:A:G	2.32383e-06	-1.67416	6.28055
125935967	chr11:125935967:C:T	5.56601e-09	-1.8786e-10	-1.4279
125936055	chr11:125936055:G:A	2.97065e-09	-1.67832	-0.377481
125936202	chr11:125936202:T:A	5.74911e-09	-1.8786e-10	-1.39554
125936206	chr11:125936206:C:G	1.79131e-09	-1.74232	-0.819312
125936292	chr11:125936292:T:G	5.141e-07	-1.17991	4.27774
125937003	chr11:125937003:C:T	2.22099e-08	-1.8786e-10	-0.0440427
125937004	chr11:125937004:G:A	2.19173e-09	-1.79477	-0.565119
125937269	chr11:125937269:A:G	9.13378e-10	-1.79913	-1.43605
125937491	chr11:125937491:T:C	9.60177e-09	-0.151813	-0.730821
125937508	chr11:125937508:C:T	3.85031e-09	-1.79643	-4.18622e-10
125937556	chr11:125937556:G:A	3.47738e-09	-1.66772	-0.230579
125937570	chr11:125937570:G:A	1.14897e-09	-1.81987	-1.18584
125937962	chr11:125937962:C:T	2.93144e-09	-1.0484	-1.02068
125938459	chr11:125938459:A:G	2.53631e-08	-1.8786e-10	0.0887148
125938562	chr11:125938562:C:A	1.23924e-09	-1.49299	-1.43709
125938627	chr11:125938627:G:T	2.16997e-08	-1.8786e-10	-0.0672856
125938767	chr11:125938767:C:G	6.08334e-09	-1.8786e-10	-1.33903
125938826	chr11:125938826:C:T	2.82833e-08	-1.8786e-10	0.197691
125939239	chr11:125939239:C:G	6.33079e-09	-1.8786e-10	-1.29916
125939732	chr11:125939732:T:C	2.20043e-09	-1.19907	-1.15686
125939768	chr11:125939768:T:C	1.92258e-08	-1.8786e-10	-0.188327
125940272	chr11:125940272:T:C	9.22357e-10	-1.79285	-1.43255
125940615	chr11:125940615:C:A	9.20658e-09	-1.8786e-10	-0.924664
125940676	chr11:125940676:T:C	7.36703e-07	-1.06659	4.5242
125940826	chr11:125940826:G:A	3.18122e-09	-1.81954	-0.167773
125941784	chr11:125941784:A:G	3.78349e-09	-1.81499	0.00105163
125942103	chr11:125942103:G:A	1.50939e-08	-1.8786e-10	-0.430294
125942105	chr11:125942105:T:A	6.22313e-09	-1.8786e-10	-1.31631
125942158	chr11:125942158:C:T	5.5149e-09	-1.8786e-10	-1.43713
125942176	chr11:125942176:G:A	2.6772e-09	-1.79197	-0.36784
125942252	chr11:125942252:AGGATAAACGTTAGCTGAG:A	9.50955e-10	-1.81484	-1.38004
125942394	chr11:125942394:G:A	3.01903e-09	-0.890519	-1.14913
125942421	chr11:125942421:C:T	1.65814e-09	-1.21791	-1.42097
125942455	chr11:125942455:T:C	9.0263e-09	-0.737864	-0.206575
125942980	chr11:125942980:G:A	2.37758e-09	-1.76633	-0.512176
125943335	chr11:125943335:G:T	1.36461e-08	-1.8786e-10	-0.53113
125943391	chr11:125943391:A:C	2.7493e-09	-1.05746	-1.07577
125943617	chr11:125943617:A:G	5.57866e-09	-1.8786e-10	-1.42563
125943632	chr11:125943632:G:A	2.00701e-09	-1.80231	-0.64562
125943799	chr11:125943799:G:A	1.55081e-08	-1.8786e-10	-0.40322
125944088	chr11:125944088:C:T	1.74893e-09	-1.81434	-0.771236
125944303	chr11:125944303:A:G	2.69288e-09	-0.782407	-1.37156
125944310	chr11:125944310:C:T	7.06053e-09	-1.8786e-10	-1.19006
125944909	chr11:125944909:GT:G	2.29669e-09	-1.4985	-0.814611
125944924	chr11:125944924:C:G	6.87963e-09	-1.8786e-10	-1.21602
125945048	chr11:125945048:G:A	6.86605e-09	-1.8786e-10	-1.21799
125945192	chr11:125945192:C:T	5.94475e-09	-1.8786e-10	-1.36207
125945464	chr11:125945464:G:A	2.22164e-09	-1.81415	-0.532191
125945485	chr11:125945485:C:T	3.62211e-09	-1.81477	-0.0427532
125945536	chr11:125945536:A:G	4.56103e-09	-1.81921	0.192177
125945579	chr11:125945579:TC:T	1.682e-08	-1.03656	0.714547
125945974	chr11:125945974:A:G	1.77755e-09	-1.79325	-0.776098
125946016	chr11:125946016:G:T	1.39845e-08	-1.16931	0.662682
125946737	chr11:125946737:C:T	5.64685e-09	-1.8786e-10	-1.41348
125947504	chr11:125947504:A:G	1.74585e-09	-1.64862	-0.938721
125947699	chr11:125947699:G:A	4.8882e-09	-1.55776	-4.18622e-10
125947733	chr11:125947733:G:A	4.28349e-09	-1.79759	0.107772
125947990	chr11:125947990:C:T	2.90268e-09	-1.80638	-0.272568
125948342	chr11:125948342:G:A	1.51539e-09	-1.29209	-1.43682
125948402	chr11:125948402:C:T	2.26726e-09	-1.16821	-1.1578
125948510	chr11:125948510:G:A	1.51714e-09	-1.31625	-1.41151
125948513	chr11:125948513:G:A	1.29909e-09	-1.57965	-1.30327
125948788	chr11:125948788:A:G	1.7248e-09	-1.22952	-1.36995
125948804	chr11:125948804:A:G	2.22667e-09	-1.38796	-0.956116
125948859	chr11:125948859:C:G	7.42199e-09	-1.8044	0.66427
125949008	chr11:125949008:G:A	6.22365e-09	-1.8786e-10	-1.31622
125949083	chr11:125949083:G:A	1.40524e-09	-1.43414	-1.37023
125949163	chr11:125949163:C:T	1.91635e-09	-1.27249	-1.22168
125949330	chr11:125949330:G:C	5.71461e-09	-1.8786e-10	-1.40156
125949349	chr11:125949349:T:C	8.22917e-09	-1.8786e-10	-1.0369
125949382	chr11:125949382:G:A	4.99145e-09	-1.53685	-4.18622e-10
125949544	chr11:125949544:C:A	5.74212e-09	-1.8786e-10	-1.39675
125949573	chr11:125949573:C:T	5.57539e-09	-1.42622	-4.18622e-10
125949677	chr11:125949677:C:T	6.23354e-09	-1.8786e-10	-1.31464
125949924	chr11:125949924:C:T	3.32146e-09	-1.79481	-0.149371
125950236	chr11:125950236:G:A	1.41158e-09	-1.7497	-1.05017
125950339	chr11:125950339:C:T	1.85717e-09	-1.14545	-1.38008
125950951	chr11:125950951:C:T	9.63858e-10	-1.81627	-1.36512
125951318	chr11:125951318:C:T	1.721e-09	-1.65209	-0.949589
125951567	chr11:125951567:G:A	2.85311e-09	-1.8122	-0.283976
125951805	chr11:125951805:C:T	5.54828e-09	-1.8786e-10	-1.43109
125951868	chr11:125951868:C:T	1.26513e-08	-1.76797	1.16115
125951989	chr11:125951989:CAAG:C	4.80863e-09	-1.57417	-4.18622e-10
125952134	chr11:125952134:C:A	7.61814e-09	-1.8786e-10	-1.11405
125952530	chr11:125952530:T:C	1.63062e-09	-1.5373	-1.11833
125952812	chr11:125952812:C:T	2.30503e-09	-1.81788	-0.49161
125952868	chr11:125952868:C:T	1.06278e-08	-1.8786e-10	-0.781106
125952904	chr11:125952904:A:G	2.42544e-09	-1.81528	-0.443292
125952924	chr11:125952924:T:C	5.76863e-09	-1.2996	-0.0925496
125953191	chr11:125953191:C:T	2.26462e-09	-1.81985	-0.507332
125953458	chr11:125953458:C:T	3.24642e-09	-0.62693	-1.3401
125953513	chr11:125953513:G:C	1.14214e-09	-1.79614	-1.21554
125953596	chr11:125953596:C:T	7.10509e-09	-1.8786e-10	-1.18377
125953802	chr11:125953802:G:A	5.55963e-09	-1.8786e-10	-1.42905
125953833	chr11:125953833:A:G	9.36332e-09	-1.8786e-10	-0.907782
125953857	chr11:125953857:G:A	1.35061e-09	-1.65224	-1.19178
125954326	chr11:125954326:C:T	1.05055e-08	-0.792679	-4.18622e-10
125954555	chr11:125954555:C:T	3.14416e-09	-1.79572	-0.203321
125954719	chr11:125954719:T:C	5.68303e-09	-1.8786e-10	-1.4071
125954963	chr11:125954963:C:T	8.27069e-09	-0.0607971	-0.971067
125955000	chr11:125955000:T:C	6.60697e-09	-0.118186	-1.13827
125955280	chr11:125955280:T:C	1.19192e-09	-1.54229	-1.42673
125955329	chr11:125955329:G:T	1.12473e-09	-1.76066	-1.26638
125955517	chr11:125955517:A:C	1.73814e-09	-1.80734	-0.784427
125955567	chr11:125955567:C:T	3.92387e-09	-0.52576	-1.25174
125955807	chr11:125955807:C:T	5.95398e-09	-1.8786e-10	-1.36052
125955813	chr11:125955813:A:G	1.89768e-09	-1.55856	-0.945386
125956477	chr11:125956477:C:T	1.23836e-09	-1.51694	-1.41385
125956807	chr11:125956807:G:A	1.2117e-09	-1.52222	-1.43034
125956862	chr11:125956862:C:T	5.5862e-09	-1.8786e-10	-1.42428
125957058	chr11:125957058:A:C	9.8951e-10	-1.73017	-1.42495
125957165	chr11:125957165:C:T	6.34606e-09	-1.8786e-10	-1.29675
125957177	chr11:125957177:G:A	2.66872e-09	-0.778035	-1.38495
125957314	chr11:125957314:G:C	4.33411e-09	-1.67807	-4.18622e-10
125957452	chr11:125957452:A:G	2.38672e-09	-0.850458	-1.42421
125957856	chr11:125957856:TGAAA:T	6.00893e-09	-1.8786e-10	-1.35134
125957866	chr11:125957866:A:T	4.6055e-09	-0.467546	-1.14979
125957950	chr11:125957950:A:G	6.44992e-09	-1.8786e-10	-1.28051
125958112	chr11:125958112:T:C	1.28719e-09	-1.45573	-1.43639
125958193	chr11:125958193:G:C	8.426e-09	-1.8786e-10	-1.01326
125958202	chr11:125958202:A:G	1.49321e-09	-1.49896	-1.24469
125958208	chr11:125958208:C:T	8.97395e-09	-1.8786e-10	-0.950256
125958225	chr11:125958225:G:A	5.61752e-09	-1.8786e-10	-1.41869
125958845	chr11:125958845:C:T	5.60841e-09	-1.8786e-10	-1.42032
125959271	chr11:125959271:C:T	5.99796e-09	-1.8786e-10	-1.35316
125959505	chr11:125959505:G:A	6.51669e-09	-1.8786e-10	-1.27022
125959610	chr11:125959610:A:C	2.02978e-09	-1.76141	-0.675241
125959881	chr11:125959881:A:G	5.57169e-09	-1.8786e-10	-1.42688
125960664	chr11:125960664:A:G	2.1109e-09	-1.60232	-0.795147
125960802	chr11:125960802:T:C	2.03437e-09	-1.81296	-0.621438
125961075	chr11:125961075:A:T	2.15424e-09	-0.976176	-1.40097
125961255	chr11:125961255:G:A	5.77615e-09	-1.8786e-10	-1.39084
125961512	chr11:125961512:T:C	1.19436e-09	-1.78187	-1.1851
125961767	chr11:125961767:G:A	5.56698e-09	-1.8786e-10	-1.42773
125961796	chr11:125961796:G:A	6.31372e-09	-1.8786e-10	-1.30186
125961829	chr11:125961829:C:T	6.00487e-09	-1.8786e-10	-1.35201
125962764	chr11:125962764:C:T	2.16258e-09	-0.936145	-1.43713
125962819	chr11:125962819:C:T	2.1716e-09	-1.80505	-0.564072
125963059	chr11:125963059:C:T	2.54366e-09	-0.78011	-1.43087
125963568	chr11:125963568:T:A	5.94265e-09	-1.8786e-10	-1.36243
125963913	chr11:125963913:A:G	6.12038e-09	-1.8786e-10	-1.33296
125964069	chr11:125964069:T:C	7.65866e-09	-1.8786e-10	-1.10875
125964178	chr11:125964178:G:A	3.16115e-09	-1.74908	-0.244572
125964732	chr11:125964732:T:C	6.23961e-09	-1.8786e-10	-1.31366
125965156	chr11:125965156:C:A	6.76849e-09	-1.8121	0.579798
125965197	chr11:125965197:C:T	6.02455e-09	-1.8786e-10	-1.34874
125965765	chr11:125965765:A:C	5.61062e-09	-1.8786e-10	-1.41992
125965996	chr11:125965996:G:A	6.27998e-09	-1.8786e-10	-1.30722
125966435	chr11:125966435:G:A	1.16892e-09	-1.65429	-1.33421
125966479	chr11:125966479:G:A	8.4982e-09	-1.8786e-10	-1.00473
125966533	chr11:125966533:G:A	2.82396e-09	-0.76717	-1.33927
125966644	chr11:125966644:C:T	8.45789e-09	-1.8786e-10	-1.00948
125967159	chr11:125967159:A:G	2.0309e-09	-1.81609	-0.62002
125967274	chr11:125967274:T:C	2.43751e-08	0.620519	-0.57154
125967330	chr11:125967330:A:C	8.07843e-09	-1.8786e-10	-1.05538
125967365	chr11:125967365:ACT:A	6.27034e-09	-1.8786e-10	-1.30875
125967435	chr11:125967435:T:TCTA	1.42227e-08	-0.489743	-4.18622e-10
125967443	chr11:125967443:C:T	5.05432e-09	-1.52434	-4.18622e-10
125967776	chr11:125967776:A:G	8.08843e-09	-1.8786e-10	-1.05415
125968295	chr11:125968295:C:CT	5.76619e-09	-1.8786e-10	-1.39257
125969085	chr11:125969085:G:A	1.24278e-08	-1.8786e-10	-0.624643
125969182	chr11:125969182:G:C	6.6211e-09	-1.8786e-10	-1.25432
125969398	chr11:125969398:A:G	9.03639e-09	-1.8786e-10	-0.943322
125969404	chr11:125969404:A:C	5.52717e-09	-1.8786e-10	-1.43491
125969523	chr11:125969523:A:T	1.2538e-09	-1.81155	-1.10686
125969837	chr11:125969837:ACT:A	5.75727e-09	-1.8786e-10	-1.39412
125969869	chr11:125969869:G:A	1.25557e-09	-1.73135	-1.18564
125969982	chr11:125969982:A:G	2.19917e-08	-0.198534	0.144618
125970002	chr11:125970002:T:C	2.30506e-09	-1.78427	-0.525201
125970031	chr11:125970031:T:C	9.26867e-10	-1.79784	-1.42268
125970175	chr11:125970175:T:TG	8.18153e-09	-1.8786e-10	-1.0427
125970923	chr11:125970923:A:G	1.23667e-09	-1.7286	-1.20356
125971104	chr11:125971104:C:T	3.68181e-09	-0.994265	-0.846912
125971183	chr11:125971183:A:T	5.93024e-09	-1.8786e-10	-1.36452
125971256	chr11:125971256:A:G	1.62113e-09	-1.67752	-0.983938
125971258	chr11:125971258:T:C	1.63594e-09	-1.68151	-0.970855
125971662	chr11:125971662:A:G	3.89472e-08	-1.8786e-10	0.517625
125971736	chr11:125971736:A:C	6.24865e-09	-1.8786e-10	-1.31222
125971934	chr11:125971934:T:C	5.55775e-09	-1.8786e-10	-1.42939
125972301	chr11:125972301:G:A	1.9685e-09	-1.81869	-0.648615
125972457	chr11:125972457:A:G	4.30391e-09	-1.48394	-0.201118
125972494	chr11:125972494:C:T	1.83068e-09	-1.78646	-0.753434
125972846	chr11:125972846:A:G	1.26834e-09	-1.71245	-1.19442
125973120	chr11:125973120:A:G	5.8665e-09	-1.8786e-10	-1.37532
125973136	chr11:125973136:G:C	2.05944e-09	-1.79421	-0.627938
125973245	chr11:125973245:A:G	3.2025e-09	-1.58638	-0.394266
125973348	chr11:125973348:T:C	6.04466e-09	-1.8786e-10	-1.34541
125973414	chr11:125973414:C:G	1.00145e-08	-1.48709	0.646543
125973456	chr11:125973456:G:A	1.42184e-09	-1.35876	-1.43387
125973934	chr11:125973934:T:C	9.42603e-09	-1.60556	0.704455
125974154	chr11:125974154:C:T	5.71037e-09	-1.8786e-10	-1.4023
125974321	chr11:125974321:G:C	1.23519e-08	-1.38846	0.757685
125974629	chr11:125974629:C:T	9.53434e-10	-1.81505	-1.37722
125974818	chr11:125974818:T:C	7.51165e-09	-1.50889	0.38076
125974824	chr11:125974824:G:A	1.1015e-08	-1.81973	1.07441
125974886	chr11:125974886:T:G	8.70827e-09	-1.50504	0.52473
125974908	chr11:125974908:G:A	5.53029e-09	-1.8786e-10	-1.43434
125974951	chr11:125974951:T:TC	1.08198e-08	-1.48259	0.719384
125975071	chr11:125975071:G:C	1.33107e-09	-1.54405	-1.31455
125975254	chr11:125975254:C:T	8.18759e-09	-1.49909	0.457124
125975374	chr11:125975374:T:G	6.83952e-09	-1.8786e-10	-1.22186
125975481	chr11:125975481:C:T	1.53401e-09	-1.65382	-1.06288
125975482	chr11:125975482:A:G	1.55086e-09	-1.66184	-1.04393
125975564	chr11:125975564:A:G	8.30108e-09	0.347463	-1.37566
125975754	chr11:125975754:A:C	2.20516e-09	-1.29201	-1.06178
125975781	chr11:125975781:C:T	2.06521e-08	-1.8786e-10	-0.116765
125976057	chr11:125976057:A:G	8.49181e-09	-1.4997	0.49422
125976103	chr11:125976103:C:T	1.81736e-08	-1.8786e-10	-0.244612
125976503	chr11:125976503:A:G	8.52874e-09	-1.8786e-10	-1.00114
125976716	chr11:125976716:CA:C	7.25385e-09	-1.8786e-10	-1.16305
125976755	chr11:125976755:G:A	8.83664e-09	-1.8786e-10	-0.965675
125977013	chr11:125977013:A:C	3.45779e-08	-1.78597	2.1846
125977136	chr11:125977136:A:T	8.52184e-09	-1.8786e-10	-1.00195
125977150	chr11:125977150:T:C	6.97898e-09	-1.8786e-10	-1.20168
125977177	chr11:125977177:G:C	6.55171e-09	-1.8786e-10	-1.26486
125978094	chr11:125978094:G:T	8.10553e-09	-1.8786e-10	-1.05204
125978141	chr11:125978141:G:A	8.50073e-09	-1.8786e-10	-1.00443
125978366	chr11:125978366:C:T	7.31676e-09	-1.49436	0.33995
125978587	chr11:125978587:T:C	2.78269e-09	-1.79378	-0.32738
125978611	chr11:125978611:C:T	8.45694e-09	-1.8786e-10	-1.00959
125978626	chr11:125978626:T:A	1.33705e-09	-1.76154	-1.09257
125978696	chr11:125978696:C:T	6.02262e-09	-1.8786e-10	-1.34906
125978862	chr11:125978862:T:G	1.45662e-09	-1.47064	-1.29783
125978982	chr11:125978982:G:A	1.36987e-09	-1.51272	-1.31714
125979009	chr11:125979009:G:A	3.54966e-09	-1.75657	-0.121165
125979023	chr11:125979023:A:T	6.71604e-09	-1.8786e-10	-1.24008
125979032	chr11:125979032:T:G	8.3723e-09	-1.01965	-4.18622e-10
125979163	chr11:125979163:A:G	1.12281e-09	-1.73476	-1.29399
125979481	chr11:125979481:T:C	9.11054e-10	-1.80849	-1.42925
125979561	chr11:125979561:C:T	5.51548e-09	-1.8786e-10	-1.43702
125979626	chr11:125979626:T:C	5.69527e-09	-1.8786e-10	-1.40495
125980208	chr11:125980208:C:G	1.8104e-08	-1.8786e-10	-0.248448
125980870	chr11:125980870:A:C	6.57139e-09	-1.8786e-10	-1.26186
125980986	chr11:125980986:C:G	2.79222e-09	-1.80081	-0.316937
125981022	chr11:125981022:G:A	6.78331e-09	-1.8786e-10	-1.23012
125981160	chr11:125981160:A:G	2.91795e-09	-1.65713	-0.416568
125981453	chr11:125981453:C:CTTT	6.50213e-09	-1.8786e-10	-1.27245
125981516	chr11:125981516:A:G	3.18335e-09	-1.65541	-0.331239
125981744	chr11:125981744:A:C	1.38273e-08	-0.517939	-4.18622e-10
125982144	chr11:125982144:CTTTGTATTTT:C	1.3055e-09	-1.75064	-1.12736
125982308	chr11:125982308:T:C	3.13105e-09	-1.7993	-0.203919
125982378	chr11:125982378:C:T	2.42352e-08	-1.80468	1.8479
125982385	chr11:125982385:G:C	6.55569e-09	-1.8786e-10	-1.26425
125982488	chr11:125982488:A:G	1.48474e-09	-1.3203	-1.42904
125982638	chr11:125982638:C:T	5.99362e-09	-1.8786e-10	-1.35389
125983323	chr11:125983323:C:T	9.8815e-10	-1.77559	-1.38091
125983421	chr11:125983421:T:C	1.49198e-09	-1.30764	-1.43683
125983628	chr11:125983628:A:T	6.48184e-09	-1.8786e-10	-1.27558
125983802	chr11:125983802:A:G	6.45705e-09	-1.8786e-10	-1.27941
125984497	chr11:125984497:G:A	1.86142e-09	-1.71127	-0.811971
125984622	chr11:125984622:G:A	6.75881e-09	-1.8786e-10	-1.23374
125985237	chr11:125985237:T:A	6.51042e-09	-1.8786e-10	-1.27118
125985320	chr11:125985320:T:C	1.31884e-09	-1.57179	-1.29604
125985437	chr11:125985437:C:T	1.8143e-08	-1.8786e-10	-0.246298
125985571	chr11:125985571:C:T	2.15096e-09	-1.71412	-0.664552
125985650	chr11:125985650:C:T	1.3384e-09	-1.55113	-1.30197
125985810	chr11:125985810:C:G	1.59747e-09	-1.68316	-0.993001
125985849	chr11:125985849:T:C	1.5685e-09	-1.71747	-0.976993
125985850	chr11:125985850:G:A	1.6125e-09	-1.70774	-0.959055
125985869	chr11:125985869:A:G	5.55586e-09	-1.32285	-0.106874
125985892	chr11:125985892:C:A	1.47545e-09	-1.67499	-1.08063
125986216	chr11:125986216:A:G	6.85068e-09	-1.8786e-10	-1.22023
125986704	chr11:125986704:G:A	8.65963e-09	-1.8786e-10	-0.98591
125986930	chr11:125986930:C:T	1.68894e-09	-1.55144	-1.06904
125987475	chr11:125987475:G:C	2.65234e-09	-1.55442	-0.614722
125987600	chr11:125987600:C:A	5.67881e-09	-1.8786e-10	-1.40784
125987850	chr11:125987850:A:G	1.17641e-09	-1.74984	-1.23227
125988090	chr11:125988090:G:A	3.8436e-08	0.746239	-0.241828
125988124	chr11:125988124:C:T	9.31281e-09	-1.8786e-10	-0.913192
125988402	chr11:125988402:G:A	1.52617e-09	-1.57818	-1.14364
125988528	chr11:125988528:T:C	6.37581e-09	-1.8786e-10	-1.29207
125988659	chr11:125988659:G:T	1.40758e-09	-1.53026	-1.27245
125988804	chr11:125988804:A:T	1.71166e-08	-1.8786e-10	-0.304531
125988950	chr11:125988950:T:C	1.33142e-09	-1.61165	-1.24669
125989888	chr11:125989888:T:C	2.15302e-08	0.933106	-1.00823
125989895	chr11:125989895:A:C	6.78431e-09	-1.8786e-10	-1.22997
125990077	chr11:125990077:GGAAA:G	6.02566e-09	-1.8786e-10	-1.34856
125990266	chr11:125990266:G:T	1.85196e-09	-1.37708	-1.15126
125990270	chr11:125990270:G:A	8.72679e-09	-1.8786e-10	-0.978184
125990848	chr11:125990848:CTTGT:C	6.48184e-09	-1.8786e-10	-1.27558
125990966	chr11:125990966:T:A	5.91584e-09	-1.8786e-10	-1.36695
125991022	chr11:125991022:C:T	1.17383e-09	-1.55146	-1.43285
125991211	chr11:125991211:A:C	1.1765e-09	-1.68201	-1.30003
125991324	chr11:125991324:C:A	1.19659e-09	-1.67969	-1.28542
125992038	chr11:125992038:G:C	5.84029e-09	-1.8786e-10	-1.3798
125992287	chr11:125992287:G:A	6.83452e-09	-1.8786e-10	-1.2226
125992297	chr11:125992297:G:A	1.36599e-09	-1.57865	-1.25405
125992760	chr11:125992760:T:C	1.00814e-08	-1.8786e-10	-0.833893
125992811	chr11:125992811:T:G	6.97308e-09	-1.20253	-4.18622e-10
125992943	chr11:125992943:C:T	1.5927e-09	-1.52231	-1.15684
125993126	chr11:125993126:C:T	1.9095e-09	-1.46625	-1.03149
125993157	chr11:125993157:T:C	5.56891e-09	-1.8786e-10	-1.42738
125993390	chr11:125993390:T:C	6.4564e-09	0.135545	-1.41506
125993540	chr11:125993540:T:C	2.91048e-09	-1.78233	-0.293936
125993890	chr11:125993890:G:A	1.54495e-09	-1.50166	-1.20793
125994099	chr11:125994099:C:A	1.41446e-09	-1.44718	-1.35066
125994311	chr11:125994311:T:C	1.21224e-09	-1.52447	-1.42764
125994642	chr11:125994642:C:T	1.7064e-09	-1.43025	-1.17994
125995023	chr11:125995023:T:C	7.66175e-09	-1.8786e-10	-1.10834
125995104	chr11:125995104:G:A	4.89058e-08	-1.8786e-10	0.745314
125995118	chr11:125995118:A:G	1.14088e-09	-1.67321	-1.33957
125995129	chr11:125995129:G:C	1.1848e-08	-1.8786e-10	-0.672426
125995261	chr11:125995261:T:C	9.95888e-09	-1.8786e-10	-0.846117
125995312	chr11:125995312:A:G	4.62655e-08	-1.8786e-10	0.689815
125995371	chr11:125995371:T:C	1.81982e-09	-1.58334	-0.962505
125995519	chr11:125995519:C:T	1.0025e-08	-1.8786e-10	-0.8395
125995524	chr11:125995524:G:A	5.85804e-09	-1.8786e-10	-1.37677
125995630	chr11:125995630:T:C	9.87609e-09	-1.8786e-10	-0.854466
125996059	chr11:125996059:C:T	1.6335e-09	-1.58383	-1.07003
125996085	chr11:125996085:C:T	8.94979e-09	-1.8786e-10	-0.952952
125996594	chr11:125996594:G:A	9.78647e-09	0.232581	-1.09616
125996756	chr11:125996756:T:C	5.56222e-09	-1.8786e-10	-1.42858
125996890	chr11:125996890:T:A	6.0917e-09	-1.8786e-10	-1.33766
125996901	chr11:125996901:C:T	1.13304e-09	-1.71246	-1.30721
125996931	chr11:125996931:T:C	1.13018e-09	-1.70321	-1.319
125996949	chr11:125996949:G:A	4.10359e-08	-1.8786e-10	0.569866
125997144	chr11:125997144:TATATAA:T	1.11095e-09	-1.71366	-1.32571
125997760	chr11:125997760:C:T	9.96838e-10	-1.71072	-1.43703
125997767	chr11:125997767:A:G	8.0799e-09	-1.8786e-10	-1.0552
125997826	chr11:125997826:T:C	6.74111e-09	-1.8786e-10	-1.23636
125997916	chr11:125997916:A:G	2.07819e-09	-1.11058	-1.30251
125998001	chr11:125998001:G:A	1.0003e-08	0.267304	-1.109
125998030	chr11:125998030:G:A	6.25517e-09	-1.75234	0.441168
125998071	chr11:125998071:G:A	1.4005e-09	-1.50773	-1.30002
125998122	chr11:125998122:G:A	5.51769e-09	-1.8786e-10	-1.43662
125998358	chr11:125998358:C:T	1.57334e-09	-1.73144	-0.959942
125998366	chr11:125998366:A:G	9.09875e-10	-1.803	-1.43604
125998489	chr11:125998489:A:G	2.54281e-09	-1.38795	-0.823362
125998738	chr11:125998738:T:C	2.71883e-09	-0.880477	-1.2639
125998820	chr11:125998820:T:C	1.93709e-09	-1.62613	-0.857265
125999483	chr11:125999483:G:C	5.24068e-09	-1.72498	0.236845
125999583	chr11:125999583:A:C	6.48902e-09	-1.72467	0.450203
125999644	chr11:125999644:T:C	2.94089e-09	-0.640255	-1.42561
126000014	chr11:126000014:A:G	3.27693e-09	-0.591293	-1.36638
126000062	chr11:126000062:C:T	2.00514e-09	-1.27218	-1.17669
126000071	chr11:126000071:T:C	2.1001e-09	-1.21103	-1.19156
126000087	chr11:126000087:C:T	9.00252e-10	-1.81764	-1.43202
126000100	chr11:126000100:C:T	7.76024e-09	-1.8786e-10	-1.09557
126000321	chr11:126000321:C:T	6.00382e-09	-1.8786e-10	-1.35219
126000379	chr11:126000379:A:T	2.11821e-09	-1.23628	-1.15773
126000397	chr11:126000397:T:TG	1.0297e-09	-1.68565	-1.42967
126000502	chr11:126000502:A:G	4.19541e-09	-1.71059	-4.18622e-10
126000617	chr11:126000617:T:TTTTG	3.05016e-09	-0.606479	-1.42291
126000626	chr11:126000626:A:G	7.39221e-09	-1.8786e-10	-1.14416
126000925	chr11:126000925:A:G	1.62347e-09	-1.71971	-0.940303
126001008	chr11:126001008:A:G	6.43805e-09	-1.28236	-4.18622e-10
126001279	chr11:126001279:T:C	3.35082e-09	-0.509171	-1.42621
126001406	chr11:126001406:A:G	2.85254e-08	-1.78604	1.99226
126001485	chr11:126001485:T:C	5.86194e-09	-1.8786e-10	-1.3761
126001593	chr11:126001593:T:C	3.94168e-09	-1.77985	0.00687793
126001659	chr11:126001659:C:A	1.68145e-09	-1.19375	-1.43118
126001820	chr11:126001820:G:A	1.75239e-09	-1.15458	-1.42902
126001840	chr11:126001840:C:T	2.95435e-09	-0.627785	-1.43352
126002060	chr11:126002060:A:G	2.35227e-09	-1.14253	-1.14667
126002065	chr11:126002065:G:C	1.61841e-09	-1.72561	-0.937528
126002067	chr11:126002067:TA:T	1.68855e-09	-1.70631	-0.914401
126002153	chr11:126002153:T:C	5.48425e-08	-1.8786e-10	0.859884
126002209	chr11:126002209:G:C	2.97627e-09	-0.61705	-1.43686
126002243	chr11:126002243:C:A	7.51819e-09	-1.8786e-10	-1.12726
126002487	chr11:126002487:G:A	7.38281e-09	-1.8786e-10	-1.14543
126002634	chr11:126002634:C:T	3.16444e-09	-0.556643	-1.43596
126002734	chr11:126002734:C:G	5.26223e-09	-1.48403	-4.18622e-10
126002976	chr11:126002976:G:A	4.1849e-09	-0.876871	-0.836228
126003207	chr11:126003207:G:A	3.27881e-09	-0.547053	-1.41005
126003329	chr11:126003329:G:A	5.77099e-09	-1.8786e-10	-1.39174
126003420	chr11:126003420:A:G	5.22512e-09	-1.78579	0.294687
126003448	chr11:126003448:G:A	1.41449e-09	-1.44513	-1.35268
126003727	chr11:126003727:G:A	2.68111e-09	-1.80322	-0.355137
126003822	chr11:126003822:A:AAAAAATAAATTAT	3.78206e-09	-1.81431	-4.18622e-10
126004433	chr11:126004433:C:A	5.79765e-09	-1.8786e-10	-1.38713
126004481	chr11:126004481:AATATT:A	1.58066e-09	-1.74213	-0.944613
126004518	chr11:126004518:TTATG:T	5.69161e-09	-1.8786e-10	-1.40559
126004612	chr11:126004612:A:C	5.51478e-09	-1.8786e-10	-1.43715
126005152	chr11:126005152:A:G	1.03387e-09	-1.72945	-1.38182
126005215	chr11:126005215:C:T	4.05542e-09	-1.23782	-0.506711
126005225	chr11:126005225:C:T	5.51479e-09	-1.8786e-10	-1.43715
126005229	chr11:126005229:G:A	6.09511e-09	-1.8786e-10	-1.3371
126005304	chr11:126005304:AAAAAAAAAAAAAAACAAACAAACAAAC:A	3.89156e-09	-1.78577	-4.18622e-10
126005403	chr11:126005403:T:C	6.06437e-09	-1.8786e-10	-1.34215
126005410	chr11:126005410:C:T	3.78717e-09	-1.81296	-4.18622e-10
126005503	chr11:126005503:C:T	1.01797e-08	-1.8786e-10	-0.824183
126005619	chr11:126005619:G:A	2.85725e-09	-0.958238	-1.13648
126005745	chr11:126005745:C:T	5.59033e-09	-1.8786e-10	-1.42354
126005939	chr11:126005939:C:T	8.30696e-09	-1.02749	-4.18622e-10
126006007	chr11:126006007:C:T	5.62786e-09	-1.8786e-10	-1.41685
126006450	chr11:126006450:T:A	5.92616e-09	-1.36521	-4.18622e-10
126006990	chr11:126006990:T:C	9.54845e-10	-1.78366	-1.40713
126007180	chr11:126007180:G:T	4.53781e-09	-0.933246	-0.698893
126007277	chr11:126007277:G:A	8.89517e-09	-1.8786e-10	-0.959073
126007981	chr11:126007981:C:T	1.21338e-09	-1.69723	-1.25394
126008749	chr11:126008749:T:C	9.76493e-10	-1.79911	-1.36926
126008755	chr11:126008755:T:C	5.58056e-09	-1.8786e-10	-1.42529
126008988	chr11:126008988:C:T	2.0466e-08	0.0907243	-0.216543
126009340	chr11:126009340:G:A	7.0438e-09	-1.8786e-10	-1.19243
126009446	chr11:126009446:T:G	2.49918e-09	-1.66852	-0.560097
126009547	chr11:126009547:T:C	7.9345e-09	-1.8786e-10	-1.07336
126009999	chr11:126009999:T:C	4.70074e-09	-0.935898	-0.660964
126010000	chr11:126010000:G:A	1.28749e-08	-1.8786e-10	-0.589304
126010168	chr11:126010168:C:T	4.42703e-09	-1.81952	0.162668
126010597	chr11:126010597:C:T	7.11981e-09	-1.8786e-10	-1.1817
126011040	chr11:126011040:A:G	5.66443e-09	-1.8786e-10	-1.41038
126011656	chr11:126011656:C:T	1.33465e-08	-1.8786e-10	-0.553326
126011760	chr11:126011760:T:C	6.67322e-09	-1.8786e-10	-1.24648
126011858	chr11:126011858:A:T	6.54415e-09	-1.8786e-10	-1.26601
126011947	chr11:126011947:G:T	6.80579e-09	-1.8786e-10	-1.22681
126012057	chr11:126012057:T:C	7.66668e-09	-1.8786e-10	-1.1077
126012202	chr11:126012202:T:C	1.17031e-07	0.380943	1.23691
126012278	chr11:126012278:C:T	7.86214e-09	-1.8153	0.732781
126012855	chr11:126012855:A:G	1.14188e-08	-1.81694	1.10762
126013079	chr11:126013079:T:C	8.1758e-09	-1.8786e-10	-1.0434
126013282	chr11:126013282:G:C	4.9785e-09	-1.8133	0.273845
126013536	chr11:126013536:A:AT	1.19105e-09	-1.71166	-1.25808
126013556	chr11:126013556:C:T	8.21385e-09	-1.8786e-10	-1.03876
126013620	chr11:126013620:C:T	5.63356e-09	-1.8786e-10	-1.41584
126013687	chr11:126013687:G:C	2.54537e-08	-1.8786e-10	0.0922808
126013813	chr11:126013813:CT:C	1.10795e-09	-1.74878	-1.29329
126013967	chr11:126013967:T:C	4.55839e-09	-1.81212	0.184506
126014055	chr11:126014055:T:C	4.97111e-09	-1.81983	0.278891
126014116	chr11:126014116:A:G	9.3295e-09	-1.8786e-10	-0.911401
126014117	chr11:126014117:G:C	9.32792e-10	-1.80621	-1.40795
126014336	chr11:126014336:T:C	4.36377e-09	-1.81922	0.147971
126014479	chr11:126014479:A:G	4.34359e-09	-1.81956	0.143677
126014833	chr11:126014833:A:C	4.41349e-09	-1.81957	0.159651
126015009	chr11:126015009:G:A	4.50727e-09	-1.8198	0.180911
126015106	chr11:126015106:C:A	3.9789e-09	-1.8195	0.0559208
126015388	chr11:126015388:G:C	5.76651e-09	-1.8786e-10	-1.39251
126015696	chr11:126015696:C:T	1.63035e-07	0.618837	1.33055
126015836	chr11:126015836:C:T	4.43201e-09	-1.81939	0.163664
126015896	chr11:126015896:C:T	4.61073e-09	-1.8197	0.203507
126015958	chr11:126015958:G:A	4.52799e-09	-1.81878	0.184471
126016217	chr11:126016217:A:C	4.71529e-09	-1.7107	0.116927
126016267	chr11:126016267:A:G	4.59985e-09	-1.81972	0.201162
126016519	chr11:126016519:A:G	4.64051e-09	-1.81965	0.209889
126016630	chr11:126016630:G:A	5.51516e-09	-1.8786e-10	-1.43708
126016694	chr11:126016694:A:G	5.6665e-09	-1.8786e-10	-1.41001
126016845	chr11:126016845:T:C	4.32549e-09	-0.641858	-1.0382
126017416	chr11:126017416:C:T	4.57259e-09	-1.81943	0.194927
126018028	chr11:126018028:T:C	6.27634e-09	-1.8786e-10	-1.3078
126018082	chr11:126018082:T:C	1.2198e-09	-1.566	-1.37989
126018318	chr11:126018318:C:T	4.49656e-09	-1.81602	0.174746
126018717	chr11:126018717:T:C	4.48801e-09	-1.81722	0.174046
126018883	chr11:126018883:C:T	2.64278e-08	-1.8786e-10	0.129835
126019001	chr11:126019001:A:C	4.50442e-09	-1.81831	0.178792
126019219	chr11:126019219:G:A	8.9657e-10	-1.81982	-1.43394
126019569	chr11:126019569:A:G	1.07026e-09	-1.72136	-1.35531
126019574	chr11:126019574:G:A	4.55419e-09	-1.80957	0.181031
126019631	chr11:126019631:C:T	4.51567e-09	-1.81799	0.18096
126019778	chr11:126019778:A:G	4.44939e-09	-1.81984	0.168026
126019860	chr11:126019860:C:T	3.86986e-09	-1.81959	0.0282271
126019925	chr11:126019925:TG:T	1.22033e-09	-1.50834	-1.43713
126019998	chr11:126019998:GC:G	4.05682e-09	-1.81894	0.0747608
126020000	chr11:126020000:A:ATT	4.16777e-09	-1.81794	0.100741
126020095	chr11:126020095:C:G	2.35573e-09	-1.81986	-0.467874
126020525	chr11:126020525:C:A	1.01601e-08	-1.8786e-10	-0.826112
126020939	chr11:126020939:G:A	9.1007e-10	-1.80262	-1.4362
126021008	chr11:126021008:C:T	2.62056e-09	-1.62088	-0.560317
126021374	chr11:126021374:C:T	1.91147e-08	1.09197	-1.28609
126021400	chr11:126021400:T:C	7.89541e-09	-1.8786e-10	-1.0783
126021550	chr11:126021550:A:T	7.67002e-09	-1.8786e-10	-1.10726
126021587	chr11:126021587:C:T	7.32733e-09	-1.8786e-10	-1.15297
126021811	chr11:126021811:T:C	1.82012e-09	-1.81699	-0.728689
126022057	chr11:126022057:G:A	8.03711e-09	-1.8786e-10	-1.06051
126022174	chr11:126022174:A:C	1.12458e-09	-1.59038	-1.43679
126022312	chr11:126022312:T:C	1.28287e-09	-1.46047	-1.43501
126022388	chr11:126022388:T:A	1.84876e-09	-1.7903	-0.739761
126022671	chr11:126022671:A:G	8.94347e-09	-1.8786e-10	-0.953659
126022962	chr11:126022962:C:T	6.01843e-09	-1.8786e-10	-1.34976
126023033	chr11:126023033:C:T	9.12922e-09	-1.8786e-10	-0.933101
126023092	chr11:126023092:G:A	9.0953e-09	-1.8786e-10	-0.936824
126023181	chr11:126023181:T:C	9.18714e-09	-1.8786e-10	-0.926777
126023190	chr11:126023190:G:A	1.70864e-09	-1.81296	-0.795928
126023316	chr11:126023316:C:G	9.03743e-09	-1.8786e-10	-0.943207
126023468	chr11:126023468:C:T	1.04696e-08	-1.8786e-10	-0.796108
126023527	chr11:126023527:T:G	9.29404e-09	-1.8786e-10	-0.915208
126023533	chr11:126023533:G:A	9.28988e-09	-1.8786e-10	-0.915657
126023603	chr11:126023603:G:A	9.08024e-09	-1.8786e-10	-0.938482
126024170	chr11:126024170:C:A	1.31228e-09	-1.51162	-1.3612
126024259	chr11:126024259:C:T	9.9222e-09	-1.8786e-10	-0.849807
126024277	chr11:126024277:T:C	3.62924e-08	0.447027	-4.18622e-10
126024383	chr11:126024383:A:G	9.02782e-09	-1.8786e-10	-0.944271
126024444	chr11:126024444:G:A	6.52422e-09	-1.8786e-10	-1.26906
126024582	chr11:126024582:AGAGG:A	1.62476e-09	-1.81727	-0.841948
126024645	chr11:126024645:C:G	4.40693e-09	-1.67003	0.0086311
126024689	chr11:126024689:T:C	5.76378e-09	-1.8786e-10	-1.39299
126024980	chr11:126024980:G:A	9.22191e-09	-1.8786e-10	-0.923
126025062	chr11:126025062:G:A	3.1107e-07	0.911122	1.68431
126025144	chr11:126025144:G:A	1.88152e-09	-1.07537	-1.43713
126025189	chr11:126025189:A:T	1.76151e-08	-1.8786e-10	-0.275826
126025502	chr11:126025502:G:A	1.11232e-09	-1.60554	-1.43259
126025533	chr11:126025533:T:G	8.39633e-09	-1.8786e-10	-1.01679
126025756	chr11:126025756:G:C	5.78052e-09	-1.8786e-10	-1.39009
126025829	chr11:126025829:A:G	8.22613e-09	-1.8786e-10	-1.03727
126025906	chr11:126025906:C:T	8.48158e-09	-1.8786e-10	-1.00669
126025960	chr11:126025960:C:T	1.89344e-09	-1.60519	-0.901002
126026206	chr11:126026206:T:C	1.64348e-09	-1.81985	-0.827915
126026337	chr11:126026337:T:C	9.0588e-09	-1.8786e-10	-0.940845
126026400	chr11:126026400:T:A	6.72312e-09	0.16842	-1.40745
126026470	chr11:126026470:T:C	1.00594e-09	-1.77009	-1.36857
126026513	chr11:126026513:C:T	9.06625e-09	-1.8786e-10	-0.940023
126026712	chr11:126026712:C:T	1.92559e-09	-1.63167	-0.857683
126026789	chr11:126026789:C:T	6.13114e-09	-1.8786e-10	-1.3312
126027020	chr11:126027020:T:C	5.76118e-09	-1.8786e-10	-1.39344
126027058	chr11:126027058:T:A	9.0651e-09	-1.8786e-10	-0.94015
126027214	chr11:126027214:GACA:G	7.90603e-09	-1.8786e-10	-1.07696
126027222	chr11:126027222:G:C	5.55545e-09	-1.8786e-10	-1.4298
126027313	chr11:126027313:A:T	1.03182e-09	-1.74892	-1.36434
126027528	chr11:126027528:A:G	1.01616e-09	-1.75986	-1.36869
126027609	chr11:126027609:G:C	8.3746e-09	-1.8786e-10	-1.01938
126027718	chr11:126027718:A:G	1.03377e-08	-1.8786e-10	-0.808784
126027806	chr11:126027806:T:A	5.58481e-09	-1.8786e-10	-1.42453
126028239	chr11:126028239:C:CA	4.07201e-09	-1.74044	-4.18622e-10
126028402	chr11:126028402:CACCCAGGCTGG:C	8.57366e-09	-1.8786e-10	-0.995887
126028425	chr11:126028425:A:G	9.41903e-10	-1.76732	-1.43711
126028606	chr11:126028606:A:G	6.98678e-09	0.235146	-1.43571
126028835	chr11:126028835:A:G	1.90568e-08	0.910474	-1.10763
126029057	chr11:126029057:T:C	1.47924e-09	-1.62882	-1.12424
126029451	chr11:126029451:T:C	3.26398e-09	-0.791993	-1.16964
126030363	chr11:126030363:C:T	5.63781e-09	-1.8786e-10	-1.41509
126030401	chr11:126030401:T:C	5.65239e-09	-1.8786e-10	-1.4125
126030622	chr11:126030622:A:G	5.63572e-09	-1.8786e-10	-1.41546
126031038	chr11:126031038:C:T	1.25746e-08	-1.8786e-10	-0.612902
126031040	chr11:126031040:C:T	8.5732e-09	-1.8786e-10	-0.995941
126031340	chr11:126031340:T:C	9.85294e-10	-1.76223	-1.39717
126031353	chr11:126031353:T:C	9.87691e-10	-1.76299	-1.39398
126031680	chr11:126031680:C:T	8.4303e-09	-1.8786e-10	-1.01275
126032252	chr11:126032252:A:G	5.60865e-09	-1.8786e-10	-1.42027
126032258	chr11:126032258:CAACT:C	6.83377e-09	-1.8786e-10	-1.22271
126032328	chr11:126032328:G:A	1.85318e-09	-1.81891	-0.708775
126033596	chr11:126033596:T:C	7.40406e-09	-1.8786e-10	-1.14255
126034348	chr11:126034348:T:A	1.27003e-08	0.699352	-1.30231
126034665	chr11:126034665:A:G	7.53358e-09	-1.8786e-10	-1.12521
126034685	chr11:126034685:T:C	1.82218e-09	-1.62122	-0.923331
126034765	chr11:126034765:G:C	9.93825e-10	-1.78326	-1.36751
126034932	chr11:126034932:T:C	1.16774e-08	0.630141	-1.31706
126035363	chr11:126035363:C:T	2.92236e-09	-0.698395	-1.3738
126035612	chr11:126035612:A:T	1.17803e-08	-1.8786e-10	-0.678157
126035900	chr11:126035900:G:A	6.87678e-09	-1.8786e-10	-1.21643
126036225	chr11:126036225:T:G	1.65143e-09	-1.3863	-1.25664
126036984	chr11:126036984:C:G	7.28802e-08	1.42286	-0.278621
126037302	chr11:126037302:G:A	5.70087e-09	-1.8786e-10	-1.40396
126037565	chr11:126037565:AAC:A	5.90628e-09	-1.8786e-10	-1.36857
126038322	chr11:126038322:T:G	9.19605e-09	-1.8786e-10	-0.925809
126038450	chr11:126038450:G:A	1.03778e-09	-1.79919	-1.30831
126038521	chr11:126038521:G:A	1.64433e-08	-1.8786e-10	-0.344665
126038524	chr11:126038524:C:G	9.43523e-10	-1.77616	-1.42656
126038567	chr11:126038567:G:A	7.87885e-08	1.8917	-0.66952
126038750	chr11:126038750:A:C	7.27561e-09	-1.8786e-10	-1.16005
126039144	chr11:126039144:T:C	3.78696e-09	-1.81302	-4.18622e-10
126039150	chr11:126039150:A:G	1.31877e-09	-1.43573	-1.43216
126039176	chr11:126039176:A:T	7.49201e-09	-1.8786e-10	-1.13075
126039686	chr11:126039686:C:A	1.46046e-09	-1.53904	-1.22679
126040479	chr11:126040479:T:C	8.47023e-09	-1.8786e-10	-1.00802
126041170	chr11:126041170:C:T	5.62194e-09	-1.8786e-10	-1.41791
126042416	chr11:126042416:C:T	7.27945e-09	-1.8786e-10	-1.15953
126042707	chr11:126042707:C:T	1.20658e-09	-1.63409	-1.3227
126042812	chr11:126042812:C:T	5.78272e-09	-1.8786e-10	-1.38971
126042857	chr11:126042857:G:A	9.27969e-09	-1.8786e-10	-0.916754
126042923	chr11:126042923:G:A	1.098e-09	-1.6299	-1.4212
126043257	chr11:126043257:C:T	1.0984e-08	-1.8786e-10	-0.748146
126043544	chr11:126043544:C:T	9.06857e-09	-1.8786e-10	-0.939768
126043762	chr11:126043762:C:T	7.27665e-09	-1.8786e-10	-1.15991
126043773	chr11:126043773:G:A	9.84923e-09	-1.8786e-10	-0.857189
126044442	chr11:126044442:G:A	6.38775e-09	-1.8786e-10	-1.2902
126044614	chr11:126044614:T:C	9.4289e-09	-1.8786e-10	-0.900803
126044750	chr11:126044750:G:T	1.17185e-08	-1.8786e-10	-0.683413
126044751	chr11:126044751:C:T	1.15376e-08	-1.8786e-10	-0.698967
126044786	chr11:126044786:G:A	1.25138e-08	-1.8786e-10	-0.61775
126045201	chr11:126045201:T:G	9.07238e-09	-1.8786e-10	-0.939347
126045230	chr11:126045230:G:T	7.14471e-09	-1.8786e-10	-1.17821
126045675	chr11:126045675:A:T	7.16113e-09	-1.8786e-10	-1.17591
126045800	chr11:126045800:A:G	9.50426e-09	-1.8786e-10	-0.892842
126045814	chr11:126045814:T:C	7.56476e-09	-1.12108	-4.18622e-10
126045906	chr11:126045906:A:G	1.71665e-08	0.978813	-1.28043
126045966	chr11:126045966:G:A	6.85416e-09	-1.8786e-10	-1.21973
126045969	chr11:126045969:C:T	1.07356e-09	-1.69986	-1.37374
126046157	chr11:126046157:T:C	1.47955e-09	-1.65476	-1.09808
126046428	chr11:126046428:A:C	7.16546e-09	-1.8786e-10	-1.17531
126046985	chr11:126046985:T:A	5.55804e-09	-1.8786e-10	-1.42934
126046992	chr11:126046992:T:C	4.46235e-09	-1.64891	-4.18622e-10
126047005	chr11:126047005:T:A	6.95987e-09	-1.8786e-10	-1.20442
126047165	chr11:126047165:T:C	1.76385e-09	-1.14132	-1.43576
126048092	chr11:126048092:C:A	4.15038e-09	-1.72138	-4.18622e-10
126048517	chr11:126048517:G:A	7.93067e-09	-1.07385	-4.18622e-10
126048999	chr11:126048999:G:A	6.50366e-09	-1.8786e-10	-1.27222
126049522	chr11:126049522:A:G	1.20865e-09	-1.52643	-1.42865
126049536	chr11:126049536:T:A	1.05997e-09	-1.71659	-1.36974
126050115	chr11:126050115:G:A	6.20894e-09	-1.8786e-10	-1.31859
126050220	chr11:126050220:C:CA	7.25468e-09	-1.8786e-10	-1.16294
126050255	chr11:126050255:C:T	7.27725e-09	-1.8786e-10	-1.15983
126050341	chr11:126050341:A:G	1.81683e-08	1.11235	-1.35726
126051391	chr11:126051391:G:A	1.78092e-08	-1.8786e-10	-0.264868
126051461	chr11:126051461:T:C	3.85429e-09	-1.7954	-4.18622e-10
126051821	chr11:126051821:G:C	6.82314e-09	-1.8786e-10	-1.22426
126052030	chr11:126052030:A:G	1.6851e-08	1.016	-1.33617
126052208	chr11:126052208:G:T	1.62694e-09	-1.3304	-1.32748
126052232	chr11:126052232:A:C	1.59489e-09	-1.35234	-1.32543
126052358	chr11:126052358:A:T	2.67973e-09	-0.732646	-1.42622
126052735	chr11:126052735:A:T	1.55846e-09	-1.35227	-1.34861
126052919	chr11:126052919:G:T	7.53943e-09	-1.8786e-10	-1.12444
126053048	chr11:126053048:G:A	5.51738e-09	-1.8786e-10	-1.43668
126053369	chr11:126053369:C:T	6.28229e-08	1.44797	-0.452238
126053500	chr11:126053500:C:A	6.70651e-09	-1.8786e-10	-1.2415
126054022	chr11:126054022:T:A	2.29492e-09	-0.916079	-1.3978
126054242	chr11:126054242:G:A	5.52337e-09	-1.8786e-10	-1.43559
126054558	chr11:126054558:G:A	1.17355e-08	-1.8786e-10	-0.681963
126054764	chr11:126054764:G:C	6.79215e-09	-1.8786e-10	-1.22881
126054774	chr11:126054774:T:C	2.33442e-09	-0.932836	-1.36398
126055174	chr11:126055174:G:A	6.23739e-09	-1.8786e-10	-1.31402
126055540	chr11:126055540:A:G	4.92346e-09	-1.55057	-4.18622e-10
126056104	chr11:126056104:T:C	1.21085e-08	-1.8786e-10	-0.650672
126056115	chr11:126056115:A:G	7.63961e-09	-1.8786e-10	-1.11124
126056504	chr11:126056504:G:C	7.27945e-09	-1.8786e-10	-1.15953
126056589	chr11:126056589:A:G	2.05358e-08	1.25358	-1.37599
126057154	chr11:126057154:T:C	8.87443e-08	1.72305	-0.381871
126057277	chr11:126057277:A:G	1.16361e-08	-1.8786e-10	-0.690473
126057419	chr11:126057419:T:C	2.13214e-09	-0.989642	-1.39781
126057572	chr11:126057572:G:A	5.84369e-09	-1.8786e-10	-1.37922
126059026	chr11:126059026:CAG:C	9.26212e-09	-0.918649	-4.18622e-10
126059071	chr11:126059071:TAAAAC:T	6.94536e-09	-1.8786e-10	-1.20651
126059159	chr11:126059159:C:T	1.09532e-09	-1.6164	-1.43713
126059688	chr11:126059688:A:G	1.05564e-08	-1.8786e-10	-0.787852
126060510	chr11:126060510:T:C	1.90632e-09	-1.10137	-1.39804
126061579	chr11:126061579:T:C	5.23936e-08	1.20862	-0.39442
126062569	chr11:126062569:A:G	1.71519e-09	-1.21126	-1.3938
126062727	chr11:126062727:G:A	6.06373e-09	-1.8786e-10	-1.34226
126062743	chr11:126062743:C:A	1.04891e-08	-1.8786e-10	-0.794246
126062859	chr11:126062859:G:A	6.03269e-09	-1.8786e-10	-1.34739
126062996	chr11:126062996:G:A	5.55087e-09	-1.8786e-10	-1.43063
126063121	chr11:126063121:C:A	7.14994e-09	-1.8786e-10	-1.17748
126063897	chr11:126063897:C:T	1.3339e-08	-1.8786e-10	-0.553891
126064412	chr11:126064412:G:A	1.28365e-08	-1.8786e-10	-0.592292
126064445	chr11:126064445:G:A	1.12128e-08	-1.8786e-10	-0.727525
126064563	chr11:126064563:T:G	1.24663e-08	-1.8786e-10	-0.621551
126064568	chr11:126064568:A:G	5.55288e-09	-1.8786e-10	-1.43027
126064573	chr11:126064573:G:T	8.56135e-09	-0.997324	-4.18622e-10
126065116	chr11:126065116:A:G	5.75867e-09	-1.8786e-10	-1.39388
126065196	chr11:126065196:A:G	5.52209e-09	-1.8786e-10	-1.43583
126065284	chr11:126065284:G:A	5.65338e-08	-1.8786e-10	0.890256
126065301	chr11:126065301:G:A	5.58385e-09	-1.8786e-10	-1.4247
126065729	chr11:126065729:A:G	3.88382e-08	-1.8786e-10	0.514823
126065930	chr11:126065930:G:A	1.04221e-08	-1.8786e-10	-0.800656
126066304	chr11:126066304:C:T	8.89935e-09	-1.8786e-10	-0.958604
126066941	chr11:126066941:T:A	1.91041e-09	-1.5347	-0.962565
126067059	chr11:126067059:A:G	8.11213e-09	-1.8786e-10	-1.05122
126067305	chr11:126067305:T:G	4.40069e-09	-0.457999	-1.20482
126067383	chr11:126067383:C:T	6.39601e-09	-0.688504	-0.600404
126067421	chr11:126067421:C:T	1.29246e-08	-1.8786e-10	-0.585446
126067477	chr11:126067477:G:C	8.77444e-09	-1.8786e-10	-0.972739
126067488	chr11:126067488:T:C	2.23679e-09	-1.53988	-0.799663
126067846	chr11:126067846:C:T	5.83469e-09	-1.8786e-10	-1.38076
126067863	chr11:126067863:A:G	1.06155e-08	-1.8786e-10	-0.782269
126068268	chr11:126068268:C:T	7.93157e-09	-1.47227	0.398542
126068321	chr11:126068321:G:A	6.00199e-09	-1.8786e-10	-1.35249
126068345	chr11:126068345:A:C	5.99117e-09	-1.8786e-10	-1.3543
126068502	chr11:126068502:C:T	6.12127e-09	-1.8786e-10	-1.33281
126068511	chr11:126068511:A:G	8.39039e-09	-1.8786e-10	-1.0175
126068706	chr11:126068706:A:T	6.28237e-09	-1.8786e-10	-1.30683
126068933	chr11:126068933:G:A	6.0703e-09	-1.60754	0.266367
126069517	chr11:126069517:G:A	8.49869e-09	-1.8786e-10	-1.00467
126069614	chr11:126069614:G:A	5.92494e-09	-1.8786e-10	-1.36541
126069693	chr11:126069693:G:T	8.87831e-09	-1.8786e-10	-0.960971
126069705	chr11:126069705:G:T	8.47977e-09	-1.8786e-10	-1.0069
126069802	chr11:126069802:G:A	6.27309e-09	-1.8786e-10	-1.30831
126069977	chr11:126069977:T:C	3.80955e-09	-0.650872	-1.1562
126070006	chr11:126070006:A:G	5.7508e-09	-1.8786e-10	-1.39524
126070017	chr11:126070017:G:A	5.74295e-09	-1.8786e-10	-1.39661
126070019	chr11:126070019:T:C	9.74109e-09	-1.8786e-10	-0.868229
126070029	chr11:126070029:G:A	5.52861e-09	-1.8786e-10	-1.43464
126070456	chr11:126070456:G:A	1.30073e-08	-1.8786e-10	-0.57907
126070831	chr11:126070831:G:T	5.71631e-09	-1.8786e-10	-1.40126
126070905	chr11:126070905:A:T	1.17084e-09	-1.55217	-1.43469
126070961	chr11:126070961:A:G	6.14623e-09	-1.8786e-10	-1.32874
126071095	chr11:126071095:G:A	4.29852e-08	0.392589	0.223686
126071559	chr11:126071559:C:T	1.55115e-09	-1.64198	-1.0636
126071880	chr11:126071880:G:A	7.50165e-09	-1.8786e-10	-1.12946
126072245	chr11:126072245:C:A	3.95075e-09	-0.358876	-1.4118
126072333	chr11:126072333:C:T	1.57903e-09	-1.65095	-1.03682
126072380	chr11:126072380:A:G	4.39943e-09	-1.66311	-4.18622e-10
126072743	chr11:126072743:G:A	5.54688e-09	-1.43135	-4.18622e-10
126072809	chr11:126072809:C:T	2.05575e-08	-0.121355	-4.18622e-10
126073094	chr11:126073094:C:T	6.53351e-09	-1.8786e-10	-1.26764
126074414	chr11:126074414:C:G	6.95829e-09	-1.8786e-10	-1.20465
126074590	chr11:126074590:TG:T	1.32541e-08	-1.8786e-10	-0.560273
126075349	chr11:126075349:T:C	5.67777e-09	-1.40802	-4.18622e-10
126075947	chr11:126075947:G:C	5.5335e-09	-1.8786e-10	-1.43376
126076295	chr11:126076295:A:G	7.89999e-09	-1.8786e-10	-1.07772
126076313	chr11:126076313:T:A	1.05201e-09	-1.69224	-1.40164
126076398	chr11:126076398:A:G	4.0123e-09	-1.75522	-4.18622e-10
126076451	chr11:126076451:A:G	5.51478e-09	-1.8786e-10	-1.43715
126076517	chr11:126076517:A:T	1.88181e-08	-1.8786e-10	-0.209766
126076677	chr11:126076677:T:C	6.59328e-09	-1.8786e-10	-1.25853
126076753	chr11:126076753:C:T	7.08416e-09	-1.8786e-10	-1.18672
126076784	chr11:126076784:C:T	5.9589e-09	-1.8786e-10	-1.3597
126077003	chr11:126077003:G:A	4.93822e-09	-0.709256	-0.838322
126077221	chr11:126077221:G:A	8.37817e-09	-1.8786e-10	-1.01895
126077257	chr11:126077257:T:C	3.19475e-09	-1.47635	-0.506722
126077263	chr11:126077263:C:T	1.73495e-08	-1.8786e-10	-0.291017
126077474	chr11:126077474:T:A	3.03792e-09	-0.600217	-1.43319
126077541	chr11:126077541:G:C	9.25961e-10	-1.81678	-1.40472
126077843	chr11:126077843:C:G	2.71722e-09	-0.70788	-1.43709
126077858	chr11:126077858:G:C	1.49479e-08	-1.8786e-10	-0.44001
126077887	chr11:126077887:T:C	1.26771e-09	-1.47897	-1.42839
126077895	chr11:126077895:A:T	1.20588e-08	0.28481	-0.939594
126077990	chr11:126077990:G:A	1.13657e-09	-1.69798	-1.31859
126078041	chr11:126078041:C:T	1.42317e-09	-1.61444	-1.17726
126078059	chr11:126078059:C:T	4.06439e-09	-0.307339	-1.43498
126078244	chr11:126078244:G:A	2.38718e-08	0.944747	-0.916632
126078245	chr11:126078245:C:T	1.14493e-08	-1.8786e-10	-0.706657
126078378	chr11:126078378:G:A	2.07818e-08	0.78895	-0.899452
126078633	chr11:126078633:G:T	7.97817e-09	-0.0165971	-1.05128
126078640	chr11:126078640:A:G	8.04736e-09	-1.8786e-10	-1.05924
126078680	chr11:126078680:A:G	1.45782e-08	-1.8786e-10	-0.465057
126078789	chr11:126078789:C:T	9.82445e-09	0.0691016	-0.92881
126078813	chr11:126078813:G:A	7.73837e-09	-1.09839	-4.18622e-10
126078942	chr11:126078942:G:T	1.76792e-08	-1.8786e-10	-0.272196
126078951	chr11:126078951:G:A	1.1711e-09	-1.65153	-1.33511
126079234	chr11:126079234:C:T	6.95808e-09	-1.8786e-10	-1.20468
126079548	chr11:126079548:T:C	3.90426e-08	-1.8786e-10	0.52007
126079663	chr11:126079663:A:G	6.15007e-09	-1.8786e-10	-1.32812
126080287	chr11:126080287:G:A	5.01209e-09	-0.535179	-0.99755
126080646	chr11:126080646:G:A	2.54342e-08	-1.8786e-10	0.0915122
126080970	chr11:126080970:A:G	7.64728e-09	-1.8786e-10	-1.11023
126081187	chr11:126081187:T:TG	7.05787e-09	-1.8786e-10	-1.19044
126081405	chr11:126081405:G:A	4.30072e-09	-1.0342	-0.651602
126081422	chr11:126081422:G:C	1.56496e-09	-1.75499	-0.941729
126081500	chr11:126081500:C:T	5.65743e-09	-1.8786e-10	-1.41161
126081614	chr11:126081614:G:A	6.29747e-09	-1.8786e-10	-1.30443
126081893	chr11:126081893:A:G	9.95226e-10	-1.8133	-1.33607
126081915	chr11:126081915:A:G	2.02557e-09	-1.81961	-0.619121
126081992	chr11:126081992:A:C	1.75794e-09	-1.80165	-0.778789
126082178	chr11:126082178:T:C	1.97125e-09	-1.73744	-0.728476
126082180	chr11:126082180:T:G	7.29476e-09	-1.8786e-10	-1.15743
126082259	chr11:126082259:T:C	1.12358e-09	-1.80893	-1.21913
126082296	chr11:126082296:T:G	3.76977e-09	-1.81757	-4.18622e-10
126082407	chr11:126082407:G:A	1.063e-09	-1.79484	-1.28865
126082421	chr11:126082421:C:T	5.75314e-09	-1.8786e-10	-1.39484
126082751	chr11:126082751:G:A	2.64484e-08	-1.8786e-10	0.130614
126083090	chr11:126083090:C:T	5.65929e-09	-0.462424	-0.94886
126083146	chr11:126083146:A:C	1.59572e-09	-1.78092	-0.896334
126083238	chr11:126083238:T:C	5.52079e-09	-1.8786e-10	-1.43606
126083519	chr11:126083519:G:C	5.94821e-09	-1.8786e-10	-1.36149
126083769	chr11:126083769:G:T	1.30902e-09	-1.47544	-1.39987
126084125	chr11:126084125:A:G	9.33706e-09	-1.8786e-10	-0.91059
126084527	chr11:126084527:C:T	1.18948e-09	-1.56282	-1.40825
126084547	chr11:126084547:C:T	1.39342e-09	-1.49423	-1.31859
126084668	chr11:126084668:C:T	5.77639e-09	-1.8786e-10	-1.3908
126084701	chr11:126084701:G:A	1.49018e-09	-1.45745	-1.28823
126084881	chr11:126084881:T:C	1.50586e-09	-1.41445	-1.32077
126084921	chr11:126084921:T:C	1.40325e-09	-1.4512	-1.35459
126085065	chr11:126085065:G:A	1.91786e-09	-1.32132	-1.17205
126085432	chr11:126085432:A:G	1.62384e-09	-1.37108	-1.28871
126085675	chr11:126085675:C:T	1.83881e-09	-1.31508	-1.22038
126085699	chr11:126085699:T:A	7.28354e-09	-1.15896	-4.18622e-10
126085872	chr11:126085872:G:A	6.86509e-09	-1.8786e-10	-1.21813
126086174	chr11:126086174:A:C	7.13525e-09	-1.8786e-10	-1.17953
126086225	chr11:126086225:C:A	1.17012e-09	-1.55068	-1.4368
126086238	chr11:126086238:C:T	2.14294e-09	-1.24756	-1.13484
126086431	chr11:126086431:C:T	3.27672e-09	-1.39583	-0.56191
126086475	chr11:126086475:C:T	2.17046e-09	-1.1878	-1.18185
126086481	chr11:126086481:G:A	1.33872e-09	-1.41595	-1.43691
126086539	chr11:126086539:G:A	3.84336e-09	-0.91565	-0.882584
126086540	chr11:126086540:C:A	3.76898e-09	-0.934624	-0.883154
126086561	chr11:126086561:G:A	3.7803e-09	-0.960484	-0.854295
126086662	chr11:126086662:T:C	1.01968e-08	-1.8786e-10	-0.822509
126086702	chr11:126086702:A:C	8.68728e-09	-1.8786e-10	-0.982723
126086731	chr11:126086731:C:T	3.0125e-09	-0.89463	-1.14718
126086806	chr11:126086806:T:C	3.88123e-09	-1.78843	-4.18622e-10
126086867	chr11:126086867:G:A	1.03018e-09	-1.81987	-1.29497
126087006	chr11:126087006:G:T	1.19603e-09	-1.52955	-1.43602
126087085	chr11:126087085:C:T	6.36076e-09	-1.8786e-10	-1.29443
126087152	chr11:126087152:G:T	9.33144e-09	-1.8786e-10	-0.911193
126087203	chr11:126087203:A:G	1.71828e-09	-1.23948	-1.36378
126087444	chr11:126087444:C:T	5.31827e-08	-1.22584	2.05499
126087580	chr11:126087580:C:CT	1.60069e-09	-1.28153	-1.39262
126087824	chr11:126087824:C:T	7.9491e-09	-1.8786e-10	-1.07152
126088071	chr11:126088071:C:T	3.04872e-09	-0.95672	-1.07314
126088455	chr11:126088455:T:C	4.91339e-09	-1.46195	-0.0906664
126088837	chr11:126088837:G:A	8.42918e-09	-1.8786e-10	-1.01288
126088902	chr11:126088902:C:T	1.35095e-09	-1.41436	-1.42942
126089106	chr11:126089106:T:C	9.28599e-09	-1.8786e-10	-0.916076
126089354	chr11:126089354:C:T	1.77773e-09	-1.26016	-1.30909
126089843	chr11:126089843:C:G	1.52275e-09	-1.35177	-1.37229
126089978	chr11:126089978:A:G	1.33945e-08	-1.43614	0.886396
126090026	chr11:126090026:G:A	7.82059e-09	-1.8786e-10	-1.08782
126090121	chr11:126090121:T:A	2.47115e-08	-1.8786e-10	0.0626845
126090361	chr11:126090361:C:T	2.56001e-09	-0.83493	-1.36964
126090838	chr11:126090838:A:T	3.15754e-08	-1.6588	1.9666
126091112	chr11:126091112:T:C	7.58263e-09	-1.8786e-10	-1.11872
126092387	chr11:126092387:A:T	5.52956e-09	-1.8786e-10	-1.43447
126092585	chr11:126092585:A:G	1.82152e-08	-1.66534	1.42302
126092639	chr11:126092639:C:T	2.11358e-09	-1.75088	-0.645316
126092750	chr11:126092750:C:T	1.16823e-08	-0.651074	-0.0354372
126092892	chr11:126092892:C:T	1.73308e-09	-1.72687	-0.867815
126093166	chr11:126093166:T:C	1.01675e-08	-1.8786e-10	-0.825385
126093304	chr11:126093304:T:C	5.94327e-09	-1.8786e-10	-1.36232
126094264	chr11:126094264:C:G	3.34675e-09	-0.588032	-1.34856
126094708	chr11:126094708:T:C	5.57788e-09	-1.8786e-10	-1.42577
126094926	chr11:126094926:T:C	1.98532e-09	-1.12855	-1.33025
126095073	chr11:126095073:A:G	5.91569e-09	-1.8786e-10	-1.36697
126095074	chr11:126095074:T:C	1.58686e-08	-1.8786e-10	-0.380242
126095078	chr11:126095078:A:G	6.9519e-09	-1.8786e-10	-1.20557
126095437	chr11:126095437:T:C	9.63094e-10	-1.81022	-1.37196
126095730	chr11:126095730:A:G	2.09454e-09	-1.03339	-1.37185
126096246	chr11:126096246:T:C	8.02981e-09	-1.8786e-10	-1.06142
126096759	chr11:126096759:G:T	3.64224e-09	-1.22153	-0.630452
126096766	chr11:126096766:G:A	1.93077e-09	-1.74701	-0.739653
126096980	chr11:126096980:C:G	1.499e-09	-1.30608	-1.4337
126098014	chr11:126098014:C:T	1.57825e-09	-1.81072	-0.877544
126098050	chr11:126098050:A:G	7.50504e-09	-1.8786e-10	-1.12901
126098054	chr11:126098054:C:G	5.35162e-09	-0.609875	-0.857309
126098369	chr11:126098369:G:T	8.04474e-09	-1.39932	0.33976
126098372	chr11:126098372:C:T	5.58845e-09	-1.40814	-0.0157353
126098654	chr11:126098654:T:C	1.25277e-09	-1.58356	-1.33567
126099063	chr11:126099063:T:C	9.93432e-10	-1.74526	-1.40591
126099803	chr11:126099803:C:G	1.20585e-09	-1.54584	-1.41156
126100429	chr11:126100429:A:T	4.23134e-09	-1.70206	-4.18622e-10
126100471	chr11:126100471:G:A	1.6896e-09	-1.23015	-1.38994
126100957	chr11:126100957:A:C	1.60055e-09	-1.30385	-1.37038
126101052	chr11:126101052:G:A	1.23159e-08	-1.8786e-10	-0.633692
126101061	chr11:126101061:G:A	5.51482e-09	-1.8786e-10	-1.43714
126101274	chr11:126101274:G:A	1.5847e-09	-1.2882	-1.39599
126101599	chr11:126101599:A:G	2.1922e-08	-1.76599	1.7089
126101738	chr11:126101738:G:C	5.69918e-09	-1.8786e-10	-1.40426
126102067	chr11:126102067:C:T	1.63415e-09	-1.35215	-1.30131
126102545	chr11:126102545:A:G	1.12175e-09	-1.59335	-1.43634
126102600	chr11:126102600:C:T	1.3288e-09	-1.63455	-1.22575
126102811	chr11:126102811:G:A	1.01861e-09	-1.72696	-1.39918
126102891	chr11:126102891:G:A	1.03629e-09	-1.69829	-1.41064
126102899	chr11:126102899:G:A	5.00044e-09	-1.53506	-4.18622e-10
126103065	chr11:126103065:C:T	6.16521e-08	-1.8786e-10	0.976925
126103379	chr11:126103379:G:A	3.02756e-09	-0.757154	-1.27967
126103407	chr11:126103407:G:A	6.7554e-09	-1.8786e-10	-1.23424
126103607	chr11:126103607:G:A	6.69234e-09	-1.8786e-10	-1.24362
126103953	chr11:126103953:C:T	6.12733e-09	-1.8786e-10	-1.33182
126103984	chr11:126103984:C:T	7.67029e-09	-1.8786e-10	-1.10723
126104176	chr11:126104176:C:T	1.97558e-09	-1.59061	-0.873107
126104485	chr11:126104485:C:T	1.7188e-08	-0.30037	-4.18622e-10
126104570	chr11:126104570:G:A	5.68654e-09	-1.8786e-10	-1.40648
126104681	chr11:126104681:C:G	1.18057e-09	-1.72194	-1.25665
126104737	chr11:126104737:C:T	1.15849e-09	-1.74614	-1.25133
126105313	chr11:126105313:CTCTGGGGTAGGGAGCG:C	7.01052e-09	-1.8786e-10	-1.19717
126105376	chr11:126105376:G:A	4.582e-09	-1.62245	-4.18622e-10
126105565	chr11:126105565:A:C	1.03771e-09	-1.76582	-1.34174
126105719	chr11:126105719:C:T	9.45302e-10	-1.79132	-1.40951
126105959	chr11:126105959:G:A	4.17247e-08	-1.46823	2.05474
126106033	chr11:126106033:G:A	1.15678e-09	-1.74466	-1.25428
126106631	chr11:126106631:C:T	1.80607e-09	-1.39661	-1.15682
126107072	chr11:126107072:G:A	1.14447e-09	-1.68857	-1.32107
126107125	chr11:126107125:A:G	4.9794e-09	-1.53927	-4.18622e-10
126107417	chr11:126107417:A:G	6.63977e-09	-1.8786e-10	-1.2515
126107547	chr11:126107547:A:G	2.41297e-08	-1.8786e-10	0.0388621
126107894	chr11:126107894:A:G	1.04116e-09	-1.68292	-1.42133
126107918	chr11:126107918:A:G	1.03889e-09	-1.68273	-1.4237
126108043	chr11:126108043:A:G	9.88065e-10	-1.80731	-1.34928
126108189	chr11:126108189:A:G	1.08552e-09	-1.63591	-1.42662
126108329	chr11:126108329:T:C	1.10479e-09	-1.62909	-1.41583
126108374	chr11:126108374:T:A	1.17468e-08	-1.8786e-10	-0.681003
126108384	chr11:126108384:AAAAG:A	1.10781e-09	-1.6725	-1.3697
126109018	chr11:126109018:G:A	1.13726e-09	-1.68955	-1.32641
126109214	chr11:126109214:C:T	5.53738e-09	-1.8786e-10	-1.43306
126109338	chr11:126109338:G:A	9.62651e-09	-1.8786e-10	-0.880062
126109680	chr11:126109680:C:T	6.24768e-09	-1.31237	-4.18622e-10
126109940	chr11:126109940:T:C	1.2762e-09	-1.67855	-1.22215
126110013	chr11:126110013:A:G	1.43759e-09	-1.67933	-1.10228
126110088	chr11:126110088:G:C	6.85906e-09	-1.8786e-10	-1.21901
126110473	chr11:126110473:T:C	3.90658e-09	-1.78192	-4.18622e-10
126110487	chr11:126110487:G:A	8.36853e-09	-1.8786e-10	-1.0201
126110680	chr11:126110680:T:C	7.90416e-09	-1.8786e-10	-1.07719
126111030	chr11:126111030:G:A	1.85565e-09	-1.26146	-1.26489
126111115	chr11:126111115:C:T	6.96247e-09	-1.20405	-4.18622e-10
126111217	chr11:126111217:A:G	6.7017e-09	-1.24222	-4.18622e-10
126111724	chr11:126111724:GC:G	2.32374e-09	-0.889009	-1.41239
126111872	chr11:126111872:C:T	9.86147e-09	-1.8786e-10	-0.855946
126111873	chr11:126111873:G:A	5.54215e-09	-1.8786e-10	-1.4322
126111875	chr11:126111875:G:A	8.04111e-09	-1.8786e-10	-1.06002
126112184	chr11:126112184:A:C	2.29305e-09	-1.57024	-0.744465
126112247	chr11:126112247:T:C	1.29886e-09	-1.6877	-1.1954
126112324	chr11:126112324:C:T	6.69018e-08	-1.8786e-10	1.05864
126112416	chr11:126112416:AT:A	8.6242e-09	-0.990011	-4.18622e-10
126112810	chr11:126112810:C:T	2.35873e-09	-1.41078	-0.875684
126112910	chr11:126112910:C:T	1.42521e-08	-1.8786e-10	-0.487675
126113259	chr11:126113259:G:A	9.93206e-10	-1.76954	-1.38186
126113372	chr11:126113372:TTCACACAGAAAAGTGA:T	3.46442e-09	-1.46306	-0.438982
126113390	chr11:126113390:TCC:T	3.1393e-09	-1.51992	-0.480658
126113438	chr11:126113438:G:T	1.83452e-09	-1.56101	-0.976789
126113465	chr11:126113465:T:C	2.34142e-09	-1.34196	-0.951861
126113569	chr11:126113569:C:T	1.48624e-09	-1.63435	-1.11399
126114531	chr11:126114531:A:G	1.28221e-09	-1.48296	-1.41304
126114980	chr11:126114980:G:A	9.95109e-09	-1.8786e-10	-0.8469
126115749	chr11:126115749:C:T	6.9064e-09	-1.8786e-10	-1.21213
126116224	chr11:126116224:G:A	1.1005e-09	-1.8194	-1.22942
126116322	chr11:126116322:GCA:G	6.48224e-09	-1.8786e-10	-1.27552
126116342	chr11:126116342:G:A	8.31574e-09	-1.8786e-10	-1.02643
126116370	chr11:126116370:G:A	5.14782e-09	-1.50601	-4.18622e-10
126116412	chr11:126116412:C:G	5.27038e-09	-0.666134	-0.816345
126116520	chr11:126116520:C:A	9.38926e-10	-1.77103	-1.43657
126116745	chr11:126116745:T:C	5.51502e-09	-1.8786e-10	-1.43711
126116767	chr11:126116767:T:C	1.35053e-09	-1.80311	-1.04097
126116786	chr11:126116786:T:A	7.27217e-09	-1.8786e-10	-1.16053
126116858	chr11:126116858:G:A	9.20839e-10	-1.81942	-1.40763
126116887	chr11:126116887:A:G	7.60633e-08	-1.8786e-10	1.18698
126117576	chr11:126117576:A:G	1.94715e-08	-1.8786e-10	-0.175631
126117616	chr11:126117616:A:G	1.11153e-09	-1.70512	-1.33372
126117730	chr11:126117730:C:T	1.1385e-09	-1.81319	-1.20168
126117844	chr11:126117844:C:T	6.1562e-09	-1.36739	0.040271
126118169	chr11:126118169:G:T	6.11401e-09	-1.8786e-10	-1.334
126118561	chr11:126118561:G:A	6.49999e-09	-1.8786e-10	-1.27278
126118572	chr11:126118572:G:A	5.75025e-09	-1.8786e-10	-1.39534
126118589	chr11:126118589:A:G	6.65194e-08	-1.8786e-10	1.05291
126118590	chr11:126118590:T:A	1.2576e-09	-1.81397	-1.1014
126118666	chr11:126118666:T:C	2.07417e-09	-1.62541	-0.789614
126118805	chr11:126118805:C:T	6.30201e-09	-1.8786e-10	-1.30371
126118850	chr11:126118850:A:G	1.50982e-09	-1.45573	-1.27686
126118912	chr11:126118912:C:T	2.72158e-09	-1.22562	-0.917754
126119213	chr11:126119213:G:A	6.42297e-09	-1.8786e-10	-1.2847
126119426	chr11:126119426:C:T	5.51479e-09	-1.8786e-10	-1.43715
126120035	chr11:126120035:C:A	2.23769e-09	-1.81903	-0.520103
126120854	chr11:126120854:G:C	1.39759e-09	-1.75188	-1.05795
126120855	chr11:126120855:G:T	1.4088e-09	-1.75112	-1.05073
126120922	chr11:126120922:A:G	3.60937e-09	-1.66233	-0.198722
126120931	chr11:126120931:A:G	1.33299e-08	-1.8786e-10	-0.554575
126121003	chr11:126121003:T:C	3.1722e-09	-1.8189	-0.171255
126121009	chr11:126121009:G:C	2.59438e-09	-1.7284	-0.462836
126121113	chr11:126121113:G:A	7.07047e-09	-1.18866	-4.18622e-10
126121403	chr11:126121403:G:A	1.16516e-09	-1.80495	-1.18677
126121764	chr11:126121764:G:A	7.87487e-09	-1.8786e-10	-1.08091
126122203	chr11:126122203:C:A	5.53645e-09	-1.8786e-10	-1.43323
126122443	chr11:126122443:G:A	6.01702e-09	-1.8786e-10	-1.34999
126122478	chr11:126122478:T:C	7.30455e-09	-1.8786e-10	-1.15609
126122502	chr11:126122502:C:T	5.57165e-09	-1.8786e-10	-1.42689
126122600	chr11:126122600:G:A	7.87913e-09	-1.8786e-10	-1.08037
126122958	chr11:126122958:T:C	7.32201e-09	-1.8786e-10	-1.1537
126123596	chr11:126123596:T:C	1.64684e-09	-1.81932	-0.826398
126124056	chr11:126124056:C:T	2.33497e-08	0.00600062	-4.18622e-10
126124195	chr11:126124195:A:G	1.50757e-09	-1.81459	-0.919494
126124737	chr11:126124737:C:T	3.21177e-08	-1.8786e-10	0.324825
126125225	chr11:126125225:T:C	5.75266e-09	-1.8786e-10	-1.39492
126125793	chr11:126125793:G:A	1.46575e-09	-1.8196	-0.942613
126125926	chr11:126125926:G:A	5.69022e-09	-1.8786e-10	-1.40583
126125978	chr11:126125978:G:A	5.73598e-09	-1.8786e-10	-1.39782
126126009	chr11:126126009:C:T	1.16617e-09	-1.80984	-1.18102
126126319	chr11:126126319:G:A	1.09464e-09	-1.81454	-1.23961
126126383	chr11:126126383:C:T	2.10192e-09	-1.81794	-0.583788
126126485	chr11:126126485:A:G	7.4249e-09	-1.8786e-10	-1.13974
126126915	chr11:126126915:C:G	1.07071e-09	-1.81594	-1.26032
126127154	chr11:126127154:G:A	5.74617e-09	-1.8786e-10	-1.39605
126127170	chr11:126127170:C:T	5.9165e-09	-1.8786e-10	-1.36684
126127464	chr11:126127464:TGTAA:T	9.11163e-09	-1.8786e-10	-0.93503
126127886	chr11:126127886:C:A	5.4413e-09	-1.45057	-4.18622e-10
126128038	chr11:126128038:A:G	5.72434e-09	-1.8786e-10	-1.39985
126128134	chr11:126128134:G:A	3.82246e-09	-1.80369	-4.18622e-10
126128200	chr11:126128200:A:T	1.12817e-09	-1.80956	-1.21442
126128309	chr11:126128309:A:G	1.02912e-08	-1.8786e-10	-0.81329
126128338	chr11:126128338:AC:A	5.71463e-09	-1.8786e-10	-1.40155
126128471	chr11:126128471:G:A	5.67999e-09	-1.8786e-10	-1.40763
126128483	chr11:126128483:G:A	5.66733e-09	-1.8786e-10	-1.40986
126128593	chr11:126128593:C:G	5.97865e-09	-1.35639	-4.18622e-10
126128663	chr11:126128663:T:C	1.70683e-09	-1.81381	-0.796129
126128699	chr11:126128699:A:C	2.84316e-09	-1.45275	-0.646919
126128946	chr11:126128946:T:C	1.12961e-09	-1.80686	-1.21585
126129086	chr11:126129086:G:A	6.18802e-09	-1.8786e-10	-1.32197
126129310	chr11:126129310:T:C	2.45979e-09	-1.47655	-0.767953
126129362	chr11:126129362:G:A	3.17997e-09	-1.77671	-0.211006
126129588	chr11:126129588:TC:T	1.30864e-09	-1.76937	-1.10623
126129607	chr11:126129607:T:C	2.37826e-09	-1.43331	-0.844902
126129612	chr11:126129612:C:CA	2.10167e-09	-1.70502	-0.696833
126129636	chr11:126129636:A:G	1.27121e-09	-1.77186	-1.13276
126129961	chr11:126129961:A:AC	1.21089e-09	-1.76168	-1.19155
126130188	chr11:126130188:T:C	6.88885e-09	-1.8786e-10	-1.21468
126130520	chr11:126130520:C:T	3.76336e-09	-1.81927	-4.18622e-10
126130533	chr11:126130533:T:A	1.37504e-09	-1.4799	-1.34619
126130590	chr11:126130590:A:G	6.71322e-09	-1.8786e-10	-1.2405
126130815	chr11:126130815:G:A	1.15775e-09	-1.56209	-1.43601
126130927	chr11:126130927:A:G	1.45053e-09	-1.37724	-1.39541
126131404	chr11:126131404:C:T	5.06261e-09	-1.5227	-4.18622e-10
126131422	chr11:126131422:T:C	1.43092e-08	-1.8786e-10	-0.483679
126131589	chr11:126131589:T:C	5.69029e-09	-1.8786e-10	-1.40582
126131891	chr11:126131891:T:C	5.56723e-09	-1.8786e-10	-1.42769
126132291	chr11:126132291:C:T	1.838e-08	-1.8786e-10	-0.233319
126132434	chr11:126132434:A:AC	2.85168e-09	-1.42708	-0.669599
126132558	chr11:126132558:C:T	3.81834e-09	-1.80477	-4.18622e-10
126132788	chr11:126132788:G:A	1.63762e-08	-1.8786e-10	-0.34875
126133290	chr11:126133290:G:C	7.73256e-09	-1.8786e-10	-1.09914
126133431	chr11:126133431:C:T	9.36427e-09	-0.794075	-0.113606
126133687	chr11:126133687:T:C	1.74078e-09	-1.2048	-1.38544
126133847	chr11:126133847:T:C	1.81251e-09	-1.62448	-0.925396
126133859	chr11:126133859:T:G	1.1336e-09	-1.58778	-1.4314
126133950	chr11:126133950:A:G	8.03492e-09	-1.8786e-10	-1.06079
126134180	chr11:126134180:G:A	8.84569e-09	-1.8786e-10	-0.964652
126134292	chr11:126134292:C:T	5.85825e-09	-1.8786e-10	-1.37673
126134428	chr11:126134428:C:T	5.99097e-09	-1.8786e-10	-1.35433
126134636	chr11:126134636:C:G	1.41661e-09	-1.74867	-1.04765
126134774	chr11:126134774:T:G	6.77933e-09	-1.8786e-10	-1.2307
126134818	chr11:126134818:C:T	1.08999e-08	-1.8786e-10	-0.755833
126134888	chr11:126134888:A:G	1.25142e-08	-1.8786e-10	-0.61772
126135083	chr11:126135083:C:T	5.43565e-09	-1.4516	-4.18622e-10
126135147	chr11:126135147:G:T	2.07085e-08	-1.8786e-10	-0.114038
126135571	chr11:126135571:C:T	1.214e-08	-1.8786e-10	-0.648076
126135916	chr11:126135916:C:T	1.39286e-08	-1.8786e-10	-0.510639
126135963	chr11:126135963:G:A	1.43943e-08	-1.8786e-10	-0.477746
126136722	chr11:126136722:A:G	1.24813e-08	-1.8786e-10	-0.620351
126136916	chr11:126136916:A:G	3.48226e-09	-1.56291	-0.333988
126137014	chr11:126137014:G:A	1.81793e-08	-1.8786e-10	-0.2443
126137494	chr11:126137494:T:TG	2.49309e-08	-1.8786e-10	0.0715252
126138385	chr11:126138385:T:C	1.1458e-09	-1.77855	-1.22994
126138508	chr11:126138508:T:C	1.10191e-08	-1.8786e-10	-0.744951
126138935	chr11:126138935:C:A	1.15722e-09	-1.68198	-1.31658
126139015	chr11:126139015:G:A	1.07982e-09	-1.78859	-1.2792
126139247	chr11:126139247:T:C	1.0149e-09	-1.69517	-1.43463
126139263	chr11:126139263:G:T	5.65826e-09	-1.8786e-10	-1.41147
126139936	chr11:126139936:G:A	6.74247e-09	-1.8786e-10	-1.23616
126139941	chr11:126139941:C:T	8.66754e-09	-1.8786e-10	-0.984997
126139965	chr11:126139965:C:A	1.02595e-08	-0.816377	-4.18622e-10
126140408	chr11:126140408:A:G	1.50803e-09	-1.57435	-1.15943
126140475	chr11:126140475:G:GACAT	8.23655e-09	-1.8786e-10	-1.036
126141367	chr11:126141367:AG:A	1.24833e-08	-1.8786e-10	-0.620188
126141514	chr11:126141514:G:A	9.40644e-09	-1.8786e-10	-0.903188
126141678	chr11:126141678:A:G	5.6224e-09	-1.8786e-10	-1.41782
126141692	chr11:126141692:G:T	2.85582e-09	-0.73783	-1.35739
126141850	chr11:126141850:A:T	5.86936e-09	-1.8786e-10	-1.37484
126142891	chr11:126142891:G:T	3.11629e-09	-0.677064	-1.33087
126142972	chr11:126142972:T:C	2.53154e-08	-1.8786e-10	0.0868289
126143056	chr11:126143056:C:T	3.19284e-09	-1.56251	-0.421159
126143241	chr11:126143241:G:A	5.9414e-09	-1.8786e-10	-1.36264
126143391	chr11:126143391:A:G	1.25141e-09	-1.81751	-1.1028
126143408	chr11:126143408:G:C	1.30019e-08	-1.8786e-10	-0.57949
126143742	chr11:126143742:C:A	3.01335e-09	-0.710043	-1.33149
126143764	chr11:126143764:A:G	5.88986e-09	-1.8786e-10	-1.37135
126143886	chr11:126143886:A:G	1.20899e-09	-1.54509	-1.40971
126144811	chr11:126144811:C:T	1.22642e-09	-1.50573	-1.43475
126144896	chr11:126144896:A:G	2.21597e-09	-1.1702	-1.17869
126145173	chr11:126145173:G:A	8.0145e-09	-1.8786e-10	-1.06333
126145254	chr11:126145254:T:C	4.14112e-09	-1.72362	-4.18622e-10
126145294	chr11:126145294:A:C	8.2586e-09	-1.8786e-10	-1.03333
126145493	chr11:126145493:C:T	2.87864e-09	-1.20951	-0.87775
126145743	chr11:126145743:C:T	3.17981e-09	-1.37129	-0.616474
126145846	chr11:126145846:C:T	2.18095e-08	-1.8786e-10	-0.0622349
126146105	chr11:126146105:G:C	7.82298e-09	-1.8786e-10	-1.08752
126146165	chr11:126146165:C:T	9.38457e-08	0.100645	1.29642
126146199	chr11:126146199:G:A	7.15606e-09	-1.8786e-10	-1.17662
126146295	chr11:126146295:G:A	3.78132e-09	-0.557077	-1.25743
126146505	chr11:126146505:G:A	4.00821e-09	-1.75624	-4.18622e-10
126146517	chr11:126146517:C:A	1.64199e-09	-1.52498	-1.1237
126146817	chr11:126146817:T:C	1.65091e-09	-1.56736	-1.0759
126147499	chr11:126147499:G:A	2.21164e-08	-0.0482624	-4.18622e-10
126147572	chr11:126147572:G:A	1.19899e-08	-1.8786e-10	-0.660519
126147639	chr11:126147639:G:A	8.50548e-09	-0.268105	-0.735767
126147725	chr11:126147725:T:C	1.19624e-08	-1.8786e-10	-0.662815
126148125	chr11:126148125:T:G	7.44062e-09	-1.8786e-10	-1.13763
126148637	chr11:126148637:T:C	1.68782e-09	-1.21288	-1.40826
126150215	chr11:126150215:A:G	1.74961e-09	-1.27274	-1.31245
126150245	chr11:126150245:G:A	3.79908e-09	-1.80982	-4.18622e-10
126150628	chr11:126150628:C:A	1.57589e-08	-1.23818	0.851003
126150682	chr11:126150682:A:T	9.95205e-09	-1.8786e-10	-0.846804
126150685	chr11:126150685:C:T	9.31133e-09	-1.8786e-10	-0.91335
126150772	chr11:126150772:A:G	5.65644e-09	-1.8786e-10	-1.41179
126151108	chr11:126151108:T:C	1.61273e-08	-1.2725	0.908429
126151309	chr11:126151309:A:G	5.25738e-08	-0.0594265	0.877062
126151728	chr11:126151728:G:A	3.4645e-09	-1.80517	-0.096841
126151872	chr11:126151872:G:A	9.7099e-09	-1.8786e-10	-0.871436
126153033	chr11:126153033:T:A	1.49625e-09	-1.59754	-1.14408
126153592	chr11:126153592:T:C	1.21214e-08	-1.33227	0.682663
126154037	chr11:126154037:T:C	1.20627e-08	-1.26852	0.614055
126154140	chr11:126154140:C:A	6.25415e-09	-1.31134	-4.18622e-10
126154147	chr11:126154147:T:A	1.7918e-09	-1.61259	-0.948768
126154287	chr11:126154287:C:T	9.66261e-09	-1.8786e-10	-0.876318
126154417	chr11:126154417:C:T	1.45758e-08	-0.465222	-4.18622e-10
126154521	chr11:126154521:C:T	8.7142e-09	-1.57738	0.597754
126154547	chr11:126154547:C:T	7.47277e-09	-1.55712	0.423807
126154638	chr11:126154638:A:G	1.42342e-08	-1.24816	0.759227
126155048	chr11:126155048:G:T	9.52399e-10	-1.76877	-1.42458
126155094	chr11:126155094:G:A	1.59699e-09	-1.2398	-1.43666
126155134	chr11:126155134:G:T	2.67018e-08	-1.8786e-10	0.140149
126155207	chr11:126155207:C:T	2.93689e-08	-1.8786e-10	0.235355
126155287	chr11:126155287:G:A	5.55422e-09	-1.8786e-10	-1.43002
126155351	chr11:126155351:A:G	4.86994e-07	3.04367	-4.18622e-10
126155443	chr11:126155443:C:T	6.93423e-09	-1.8786e-10	-1.20811
126155503	chr11:126155503:G:A	1.282e-08	-1.8786e-10	-0.593573
126155722	chr11:126155722:A:G	1.5428e-08	-1.18622	0.777821
126155989	chr11:126155989:G:A	7.55628e-08	-1.78839	2.96877
126156011	chr11:126156011:C:T	1.04318e-09	-1.70854	-1.39377
126156129	chr11:126156129:C:T	3.95823e-09	-1.76879	-4.18622e-10
126156130	chr11:126156130:CCAAA:C	4.49223e-09	-1.64223	-4.18622e-10
126156427	chr11:126156427:T:C	1.82791e-09	-1.19453	-1.34687
126156530	chr11:126156530:A:T	8.98827e-10	-1.81742	-1.43383
126156750	chr11:126156750:C:T	2.00861e-09	-1.22165	-1.22549
126157017	chr11:126157017:G:A	2.85363e-09	-1.37231	-0.723677
126157065	chr11:126157065:C:T	5.87695e-08	0.168939	0.760103
126157306	chr11:126157306:C:A	6.49602e-09	-1.8786e-10	-1.27339
126157313	chr11:126157313:G:A	5.88791e-08	0.112271	0.818633
126157578	chr11:126157578:A:G	1.76133e-09	-1.36559	-1.21292
126157728	chr11:126157728:T:C	2.58079e-09	-1.21362	-0.982864
126157883	chr11:126157883:G:A	5.92057e-08	-1.8786e-10	0.936436
126157891	chr11:126157891:A:G	6.57891e-09	-1.8786e-10	-1.26071
126158558	chr11:126158558:T:C	3.84832e-08	0.221117	0.284524
126158561	chr11:126158561:C:T	9.52861e-08	0.698753	0.713548
126158684	chr11:126158684:C:T	5.53634e-09	-1.8786e-10	-1.43325
126158822	chr11:126158822:T:C	1.77197e-09	-1.13537	-1.43712
126159165	chr11:126159165:C:T	4.24161e-09	-1.69964	-4.18622e-10
126159717	chr11:126159717:T:C	1.34949e-09	-1.78822	-1.05664
126159760	chr11:126159760:C:G	1.79232e-07	0.458627	1.58547
126159764	chr11:126159764:T:C	4.85121e-09	-1.56535	-4.18622e-10
126159948	chr11:126159948:C:T	5.51881e-09	-1.8786e-10	-1.43642
126160022	chr11:126160022:T:C	5.81134e-08	-0.557695	1.47551
126160123	chr11:126160123:T:C	6.79412e-09	-1.8786e-10	-1.22853
126160164	chr11:126160164:G:A	6.31806e-09	-1.8786e-10	-1.30117
126160398	chr11:126160398:CTT:C	1.02428e-08	-1.8786e-10	-0.818011
126160686	chr11:126160686:GT:G	1.59359e-09	-1.77325	-0.905342
126161053	chr11:126161053:G:A	1.02978e-08	0.39452	-1.20717
126161129	chr11:126161129:C:A	3.97406e-09	-1.48218	-0.282614
126161462	chr11:126161462:C:T	5.55943e-09	-1.8786e-10	-1.42909
126161471	chr11:126161471:G:A	6.44426e-09	-1.8786e-10	-1.28139
126161479	chr11:126161479:T:G	2.01743e-09	-1.03325	-1.40951
126161555	chr11:126161555:A:G	9.84662e-10	-1.77294	-1.3871
126161585	chr11:126161585:G:A	1.99169e-09	-1.0821	-1.37349
126161599	chr11:126161599:A:G	1.92401e-09	-1.07769	-1.41248
126161691	chr11:126161691:GGTTT:G	8.22869e-09	-1.8786e-10	-1.03696
126161883	chr11:126161883:G:A	1.3653e-08	0.670476	-1.2011
126161897	chr11:126161897:T:C	1.60689e-08	0.664803	-1.0325
126161906	chr11:126161906:G:A	5.6476e-09	-1.8786e-10	-1.41335
126161907	chr11:126161907:A:G	1.6496e-08	0.746143	-1.08761
126162005	chr11:126162005:A:G	9.75987e-09	0.389823	-1.25613
126162026	chr11:126162026:C:T	7.86265e-09	-1.8786e-10	-1.08246
126162045	chr11:126162045:A:G	1.49268e-09	-1.5068	-1.23721
126162163	chr11:126162163:T:G	3.67616e-09	-1.43598	-0.406728
126162280	chr11:126162280:A:T	5.67405e-09	-1.8786e-10	-1.40868
126162514	chr11:126162514:G:A	5.59338e-09	-1.8786e-10	-1.423
126162526	chr11:126162526:G:A	5.55294e-09	-1.8786e-10	-1.43026
126162679	chr11:126162679:C:T	5.6326e-09	-1.8786e-10	-1.41601
126162743	chr11:126162743:A:G	9.17192e-09	-0.948984	0.0205482
126162844	chr11:126162844:G:A	8.14471e-08	0.37825	0.877123
126163314	chr11:126163314:A:G	6.03942e-09	-1.8786e-10	-1.34627
126163512	chr11:126163512:C:T	7.09252e-08	1.11704	-4.18622e-10
126163613	chr11:126163613:A:G	5.78455e-09	-1.8786e-10	-1.38939
126163730	chr11:126163730:A:G	1.21297e-09	-1.68422	-1.26728
126163897	chr11:126163897:C:T	9.77679e-10	-1.73059	-1.43656
126164137	chr11:126164137:T:C	2.18597e-07	0.208442	2.03421
126164322	chr11:126164322:G:A	8.69288e-09	-1.8786e-10	-0.982078
126164328	chr11:126164328:G:A	5.5959e-09	-1.8786e-10	-1.42255
126164500	chr11:126164500:T:C	6.4145e-08	1.01656	-4.18622e-10
126164644	chr11:126164644:C:T	7.56523e-09	-1.8786e-10	-1.12102
126164658	chr11:126164658:C:G	9.0904e-09	-1.8786e-10	-0.937363
126164754	chr11:126164754:A:G	6.79622e-09	-1.8786e-10	-1.22822
126164948	chr11:126164948:G:A	6.30989e-09	-0.0142564	-1.28821
126165014	chr11:126165014:TACAA:T	5.80959e-09	-1.8786e-10	-1.38507
126165345	chr11:126165345:A:G	3.87705e-09	-0.367193	-1.42231
126165516	chr11:126165516:A:G	2.26435e-09	-1.52355	-0.803745
126165654	chr11:126165654:G:A	5.98691e-09	-1.8786e-10	-1.35501
126165722	chr11:126165722:T:C	4.29704e-09	-1.18099	-0.505667
126166219	chr11:126166219:G:A	2.01512e-09	-1.37759	-1.06632
126166220	chr11:126166220:C:A	1.54609e-08	-1.8786e-10	-0.406268
126166465	chr11:126166465:G:A	1.54474e-08	-1.8786e-10	-0.407144
126166658	chr11:126166658:T:C	5.82771e-09	-1.8786e-10	-1.38196
126166916	chr11:126166916:G:A	7.35268e-09	-0.80144	-0.348078
126166980	chr11:126166980:T:C	2.80467e-07	0.334665	2.15721
126167005	chr11:126167005:C:T	7.25608e-09	-1.8786e-10	-1.16274
126167123	chr11:126167123:T:C	9.0995e-09	0.36692	-1.30328
126167192	chr11:126167192:T:C	5.8253e-09	-1.8786e-10	-1.38237
126167467	chr11:126167467:A:C	3.17313e-09	-1.50186	-0.488002
126168509	chr11:126168509:G:A	5.81504e-09	-1.8786e-10	-1.38413
126168569	chr11:126168569:T:C	1.89255e-09	-1.33795	-1.16871
126168574	chr11:126168574:C:G	4.16196e-09	-1.39716	-0.321438
126169528	chr11:126169528:C:G	1.54348e-09	-1.37612	-1.33442
126170247	chr11:126170247:T:C	1.53452e-08	-1.8786e-10	-0.413782
126170420	chr11:126170420:C:T	2.03361e-09	-1.13212	-1.30265
126170477	chr11:126170477:A:G	1.24829e-08	0.69718	-1.3174
126170929	chr11:126170929:A:G	1.83436e-09	-1.25809	-1.27979
126171120	chr11:126171120:G:A	1.38181e-09	-1.42742	-1.39377
126171215	chr11:126171215:C:T	5.63458e-09	-1.8786e-10	-1.41566
126171309	chr11:126171309:G:A	2.13576e-09	-1.04508	-1.34068
126171366	chr11:126171366:CT:C	4.24507e-09	-0.267443	-1.43138
126171408	chr11:126171408:C:G	1.01607e-09	-1.70624	-1.42239
126171495	chr11:126171495:G:A	5.59271e-09	-0.410227	-1.01289
126171620	chr11:126171620:C:T	4.53502e-09	-0.20127	-1.43148
126172053	chr11:126172053:C:T	5.63009e-09	-1.8786e-10	-1.41646
126172076	chr11:126172076:G:A	4.60812e-09	-1.61676	-4.18622e-10
126172391	chr11:126172391:T:C	5.73421e-09	-1.8786e-10	-1.39813
126172625	chr11:126172625:A:G	6.47164e-09	-1.8786e-10	-1.27715
126172948	chr11:126172948:A:G	6.63148e-09	-1.8786e-10	-1.25275
126173063	chr11:126173063:G:A	5.46378e-09	-0.825521	-0.620921
126173569	chr11:126173569:C:T	5.70773e-09	-1.8786e-10	-1.40276
126173775	chr11:126173775:C:T	3.65017e-09	-0.412991	-1.43682
126173938	chr11:126173938:C:T	5.66756e-09	-1.8786e-10	-1.40982
126173946	chr11:126173946:G:A	1.23793e-08	-1.8786e-10	-0.628555
126174082	chr11:126174082:C:A	1.44225e-09	-1.38973	-1.38865
126174261	chr11:126174261:T:A	6.65242e-09	-0.819401	-0.4302
126174315	chr11:126174315:T:A	5.7916e-09	-0.815522	-0.572651
126174900	chr11:126174900:C:G	1.96038e-09	-1.40652	-1.06493
126175125	chr11:126175125:T:C	2.15139e-09	-1.02418	-1.35429
126175135	chr11:126175135:G:A	1.89054e-09	-1.38934	-1.11838
126175139	chr11:126175139:A:G	1.77247e-09	-1.19468	-1.37753
126175742	chr11:126175742:G:T	1.20749e-08	-1.8786e-10	-0.653455
126175927	chr11:126175927:T:C	1.38236e-09	-1.59549	-1.2253
126175935	chr11:126175935:C:G	4.83549e-09	-0.295092	-1.27351
126175987	chr11:126175987:C:T	1.95188e-09	-1.36748	-1.10831
126176388	chr11:126176388:G:A	3.65248e-09	-0.416187	-1.43299
126176716	chr11:126176716:T:A	6.20844e-09	-1.8786e-10	-1.31867
126177359	chr11:126177359:G:C	6.25025e-09	-1.8786e-10	-1.31196
126177530	chr11:126177530:A:G	9.36371e-10	-1.77441	-1.43592
126177857	chr11:126177857:C:T	1.58113e-09	-1.27161	-1.41483
126178889	chr11:126178889:G:A	1.33289e-09	-1.81976	-1.03748
126179517	chr11:126179517:G:A	5.62057e-09	-1.8786e-10	-1.41815
126180146	chr11:126180146:G:A	2.39268e-09	-0.837888	-1.43428
126180162	chr11:126180162:T:C	7.39544e-09	-1.8786e-10	-1.14372
126180416	chr11:126180416:T:C	5.99463e-09	-1.8786e-10	-1.35372
126180486	chr11:126180486:C:G	1.1661e-09	-1.76752	-1.22339
126180545	chr11:126180545:C:T	2.44929e-09	-0.813491	-1.43529
126180585	chr11:126180585:T:C	1.16112e-09	-1.74213	-1.25307
126180685	chr11:126180685:A:C	2.0274e-09	-1.01063	-1.4272
126180903	chr11:126180903:T:C	6.79603e-09	-1.8786e-10	-1.22824
126180930	chr11:126180930:T:C	1.07783e-09	-1.63249	-1.43715
126181271	chr11:126181271:G:A	5.69073e-09	-1.8786e-10	-1.40574
126181399	chr11:126181399:AAGC:A	9.57225e-10	-1.76409	-1.42421
126181421	chr11:126181421:C:T	9.59452e-10	-1.77346	-1.41252
126181485	chr11:126181485:G:A	1.09109e-08	-0.75482	-4.18622e-10
126181897	chr11:126181897:C:T	2.06693e-09	-0.99217	-1.42635
126182150	chr11:126182150:C:A	2.06187e-09	-0.984442	-1.43653
126182199	chr11:126182199:TTCCCCGATTGCCCCCTCCCAGGCTGTCCC:T	6.62968e-09	-1.8786e-10	-1.25302
126182277	chr11:126182277:T:C	2.20365e-09	-0.93755	-1.41692
126182281	chr11:126182281:A:G	2.18157e-09	-0.94457	-1.41997
126182283	chr11:126182283:T:C	6.14769e-09	-1.8786e-10	-1.32851
126182328	chr11:126182328:A:G	2.19674e-09	-0.936419	-1.42119
126182402	chr11:126182402:A:G	2.10812e-09	-0.975475	-1.42331
126182411	chr11:126182411:C:T	1.0707e-08	-1.8786e-10	-0.773685
126182439	chr11:126182439:T:C	6.00243e-09	-1.8786e-10	-1.35242
126182533	chr11:126182533:C:T	1.06912e-09	-1.70479	-1.37295
126182597	chr11:126182597:G:T	2.1333e-09	-0.96077	-1.42614
126182602	chr11:126182602:A:G	1.12584e-09	-1.73181	-1.29424
126182615	chr11:126182615:C:T	4.02361e-09	-1.7524	-4.18622e-10
126183099	chr11:126183099:T:C	2.53901e-09	-0.812961	-1.39985
126183182	chr11:126183182:G:A	5.58848e-09	-1.8786e-10	-1.42388
126183264	chr11:126183264:T:C	1.27801e-09	-1.46348	-1.4358
126183362	chr11:126183362:G:GTGCAGTGATGCAATCTTGGCTTAC	6.0089e-09	-1.8786e-10	-1.35134
126183373	chr11:126183373:A:G	6.05352e-09	-1.8786e-10	-1.34394
126183394	chr11:126183394:A:C	6.14344e-09	-1.8786e-10	-1.3292
126183417	chr11:126183417:G:A	6.12916e-09	-1.8786e-10	-1.33152
126183430	chr11:126183430:C:G	6.10423e-09	-1.8786e-10	-1.3356
126183448	chr11:126183448:A:G	6.14036e-09	-1.8786e-10	-1.3297
126183449	chr11:126183449:A:G	6.12668e-09	-1.8786e-10	-1.33193
126183483	chr11:126183483:C:T	6.15436e-09	-1.8786e-10	-1.32742
126183536	chr11:126183536:C:G	2.10718e-09	-1.02332	-1.37591
126183549	chr11:126183549:A:G	2.15496e-09	-0.976796	-1.40001
126183658	chr11:126183658:T:C	5.7817e-09	-1.8786e-10	-1.38988
126183807	chr11:126183807:G:A	6.17089e-09	-1.8786e-10	-1.32474
126183868	chr11:126183868:G:A	6.00809e-09	-1.8786e-10	-1.35148
126183871	chr11:126183871:G:T	6.14309e-09	-1.8786e-10	-1.32925
126184116	chr11:126184116:G:A	2.03562e-09	-0.999727	-1.43405
126184123	chr11:126184123:G:A	2.09215e-09	-0.972525	-1.43387
126184128	chr11:126184128:C:T	2.16118e-09	-0.970301	-1.40363
126184390	chr11:126184390:C:T	1.24051e-09	-1.61947	-1.30959
126184483	chr11:126184483:C:T	2.08664e-09	-1.00895	-1.40008
126184494	chr11:126184494:A:G	2.14367e-09	-0.963947	-1.41812
126184528	chr11:126184528:G:T	5.60668e-09	-1.8786e-10	-1.42062
126184616	chr11:126184616:G:A	5.60532e-09	-1.8786e-10	-1.42087
126184713	chr11:126184713:T:C	2.13945e-09	-0.984009	-1.40003
126184716	chr11:126184716:A:G	2.16202e-09	-0.966714	-1.40683
126184741	chr11:126184741:A:C	2.17313e-09	-0.968333	-1.40008
126184908	chr11:126184908:G:C	2.00599e-09	-1.06653	-1.38192
126184928	chr11:126184928:T:C	2.16812e-09	-0.965053	-1.40567
126184959	chr11:126184959:C:T	1.05735e-09	-1.76135	-1.32747
126185129	chr11:126185129:G:A	2.09112e-09	-0.981439	-1.42545
126185277	chr11:126185277:A:G	2.07725e-09	-0.993198	-1.42034
126185317	chr11:126185317:A:G	2.02538e-09	-1.02201	-1.41681
126185363	chr11:126185363:A:G	5.51478e-09	-1.8786e-10	-1.43715
126185398	chr11:126185398:C:T	1.90608e-09	-1.07501	-1.42452
126185478	chr11:126185478:G:A	6.95542e-09	-1.8786e-10	-1.20506
126185961	chr11:126185961:C:T	5.69239e-09	-1.8786e-10	-1.40545
126185995	chr11:126185995:C:T	6.71103e-09	-1.8786e-10	-1.24083
126186022	chr11:126186022:C:G	2.13046e-09	-0.953626	-1.43462
126186380	chr11:126186380:A:T	1.27641e-09	-1.48978	-1.41075
126186472	chr11:126186472:G:A	5.87072e-09	-1.8786e-10	-1.3746
126186560	chr11:126186560:G:A	6.08842e-09	-1.8786e-10	-1.33819
126186619	chr11:126186619:G:A	1.36488e-08	0.848958	-1.37989
126186757	chr11:126186757:C:T	6.27139e-09	-1.8786e-10	-1.30858
126186930	chr11:126186930:G:A	2.56738e-09	-0.890717	-1.31098
126187023	chr11:126187023:C:T	1.16214e-08	-1.8786e-10	-0.691734
126187295	chr11:126187295:CAGA:C	7.17457e-08	-1.8786e-10	1.12855
126187300	chr11:126187300:G:A	9.55839e-09	-1.8786e-10	-0.887163
126187311	chr11:126187311:AG:A	6.57728e-09	-1.8786e-10	-1.26096
126187367	chr11:126187367:A:G	8.21563e-09	-1.8786e-10	-1.03854
126187415	chr11:126187415:A:G	5.74362e-09	-1.8786e-10	-1.39649
126187449	chr11:126187449:A:G	9.29358e-10	-1.78085	-1.437
126187479	chr11:126187479:C:G	5.30472e-09	-1.06908	-0.406908
126187499	chr11:126187499:C:T	1.19732e-09	-1.64766	-1.31684
126187674	chr11:126187674:A:T	3.59008e-08	-1.8786e-10	0.436178
126187693	chr11:126187693:C:T	6.05263e-09	-1.8786e-10	-1.34409
126187929	chr11:126187929:T:C	2.33158e-08	0.00454778	-4.18622e-10
126187952	chr11:126187952:C:T	5.51482e-09	-1.8786e-10	-1.43714
126188040	chr11:126188040:T:C	6.05163e-09	-1.8786e-10	-1.34425
126188428	chr11:126188428:C:G	6.24435e-09	-1.8786e-10	-1.31291
126188442	chr11:126188442:T:A	6.10226e-09	-1.8786e-10	-1.33592
126188474	chr11:126188474:A:C	1.2581e-09	-1.80343	-1.11156
126188715	chr11:126188715:T:G	6.1599e-09	-1.8786e-10	-1.32652
126188800	chr11:126188800:C:T	3.25982e-07	1.56157	1.08069
126188920	chr11:126188920:C:T	3.10727e-09	-1.79364	-0.217194
126188992	chr11:126188992:G:A	2.40479e-08	-1.8786e-10	0.0354638
126189082	chr11:126189082:C:T	1.25226e-09	-1.75833	-1.16131
126189253	chr11:126189253:T:C	6.25415e-09	-1.8786e-10	-1.31134
126189385	chr11:126189385:TG:T	4.48552e-08	-1.8786e-10	0.658858
126189471	chr11:126189471:C:T	6.22793e-09	-1.8786e-10	-1.31554
126189487	chr11:126189487:G:A	6.24077e-09	-1.8786e-10	-1.31348
126189859	chr11:126189859:T:G	6.24435e-09	-1.8786e-10	-1.31291
126190034	chr11:126190034:TC:T	6.25397e-09	-1.8786e-10	-1.31137
126190054	chr11:126190054:C:T	1.95577e-09	-1.81608	-0.657715
126190188	chr11:126190188:A:G	3.08775e-09	-1.73487	-0.282265
126190200	chr11:126190200:A:G	6.24435e-09	-1.8786e-10	-1.31291
126190296	chr11:126190296:C:T	1.07381e-08	-0.306759	-0.464028
126190338	chr11:126190338:A:G	6.31036e-08	0.783938	0.216257
126190471	chr11:126190471:C:T	6.24435e-09	-1.8786e-10	-1.31291
126190538	chr11:126190538:A:G	4.50196e-07	1.47764	1.48746
126190727	chr11:126190727:G:A	6.02082e-08	0.788036	0.165191
126190771	chr11:126190771:G:A	1.34575e-07	0.559616	1.19793
126190819	chr11:126190819:C:T	8.30956e-09	-1.8786e-10	-1.02718
126190868	chr11:126190868:T:C	5.80332e-08	0.706159	0.210274
126190883	chr11:126190883:C:T	1.16562e-08	-1.8786e-10	-0.688742
126190912	chr11:126190912:C:T	6.24435e-09	-1.8786e-10	-1.31291
126190943	chr11:126190943:C:T	1.1393e-08	-0.279392	-0.432189
126191023	chr11:126191023:C:T	7.87954e-09	-1.8786e-10	-1.08031
126191422	chr11:126191422:A:G	6.24949e-09	-1.8786e-10	-1.31208
126191538	chr11:126191538:T:C	6.295e-09	-1.8786e-10	-1.30483
126191545	chr11:126191545:C:A	6.26857e-09	-1.8786e-10	-1.30903
126191626	chr11:126191626:C:T	8.21305e-09	-1.8786e-10	-1.03886
126191662	chr11:126191662:A:AT	6.34226e-09	-1.8786e-10	-1.29735
126191677	chr11:126191677:T:C	6.2424e-09	-1.8786e-10	-1.31322
126191687	chr11:126191687:G:GT	6.2303e-09	-1.8786e-10	-1.31516
126191923	chr11:126191923:G:A	6.94246e-09	-1.20693	-4.18622e-10
126192241	chr11:126192241:C:T	6.70104e-09	-1.8786e-10	-1.24232
126192410	chr11:126192410:C:T	3.61085e-08	0.95034	-0.508395
126192512	chr11:126192512:T:C	1.29374e-06	2.35123	1.66948
126192547	chr11:126192547:C:T	1.22294e-09	-1.60989	-1.33343
126192980	chr11:126192980:G:A	5.94048e-09	-1.8786e-10	-1.36279
126193334	chr11:126193334:C:T	3.30985e-08	0.911476	-0.55657
126193402	chr11:126193402:C:T	6.29608e-09	-1.8786e-10	-1.30465
126193818	chr11:126193818:C:T	6.25397e-09	-1.8786e-10	-1.31137
126194007	chr11:126194007:C:T	4.17214e-09	-1.71615	-4.18622e-10
126194083	chr11:126194083:C:A	5.72572e-09	-1.8786e-10	-1.39961
126194153	chr11:126194153:G:A	2.6965e-09	-1.60485	-0.547775
126194268	chr11:126194268:A:C	7.1064e-09	-1.8786e-10	-1.18359
126194270	chr11:126194270:C:T	7.11982e-09	-1.8786e-10	-1.1817
126194347	chr11:126194347:G:A	6.39113e-09	-1.8786e-10	-1.28967
126194544	chr11:126194544:A:G	8.78687e-09	-1.61145	0.640126
126194631	chr11:126194631:A:T	5.52212e-09	-1.8786e-10	-1.43582
126194881	chr11:126194881:C:T	5.72132e-09	-1.8786e-10	-1.40038
126195127	chr11:126195127:T:C	1.16662e-08	-1.8786e-10	-0.687883
126195170	chr11:126195170:T:G	7.73585e-09	-1.8786e-10	-1.09872
126195323	chr11:126195323:T:C	1.17982e-08	-1.8786e-10	-0.676637
126195500	chr11:126195500:G:A	1.25524e-08	-1.8786e-10	-0.614673
126195711	chr11:126195711:C:T	1.7054e-08	-1.8786e-10	-0.3082
126195768	chr11:126195768:C:T	7.76115e-09	-1.8786e-10	-1.09545
126195966	chr11:126195966:G:A	9.20484e-10	-1.79085	-1.43659
126196059	chr11:126196059:G:A	3.87339e-09	-1.66985	-0.120601
126196145	chr11:126196145:C:T	1.46713e-07	2.48733	-0.64344
126196173	chr11:126196173:A:G	1.77335e-08	-1.8786e-10	-0.269126
126196299	chr11:126196299:T:C	2.88466e-08	-1.8786e-10	0.217411
126196318	chr11:126196318:T:C	1.90728e-08	-1.8786e-10	-0.196318
126196324	chr11:126196324:G:C	2.01856e-08	-1.8786e-10	-0.139613
126196329	chr11:126196329:G:A	5.74594e-09	-1.8786e-10	-1.39609
126196334	chr11:126196334:G:A	6.39567e-09	-1.8786e-10	-1.28896
126196453	chr11:126196453:C:CAGGTATT	5.5179e-09	-1.8786e-10	-1.43658
126196534	chr11:126196534:G:A	2.07493e-09	-1.81847	-0.596184
126196591	chr11:126196591:T:C	1.91422e-09	-1.60404	-0.891235
126196671	chr11:126196671:G:A	1.77926e-08	-1.8786e-10	-0.265802
126196696	chr11:126196696:G:A	1.0672e-09	-1.64479	-1.43475
126197055	chr11:126197055:C:A	1.7238e-08	-1.8786e-10	-0.297465
126197074	chr11:126197074:G:C	6.00759e-09	-1.8786e-10	-1.35156
126197096	chr11:126197096:T:C	1.12296e-08	-1.8786e-10	-0.726029
126197204	chr11:126197204:G:A	1.07239e-09	-1.64932	-1.42537
126197209	chr11:126197209:C:T	1.84175e-08	-1.8786e-10	-0.23128
126197232	chr11:126197232:G:A	5.79031e-09	-1.8786e-10	-1.3884
126197350	chr11:126197350:T:A	3.5943e-09	-1.63869	-0.226546
126197749	chr11:126197749:A:G	1.76712e-08	-1.8786e-10	-0.272644
126197852	chr11:126197852:A:C	5.75546e-09	-1.8786e-10	-1.39443
126197871	chr11:126197871:A:G	1.80769e-08	-1.8786e-10	-0.249949
126198060	chr11:126198060:G:A	1.6669e-07	1.46169	0.509862
126198391	chr11:126198391:A:G	2.37166e-08	-1.8786e-10	0.0215914
126198459	chr11:126198459:A:T	3.37982e-09	-1.61652	-0.31024
126198649	chr11:126198649:G:C	2.2283e-08	-1.8786e-10	-0.0407568
126198726	chr11:126198726:GC:G	8.46352e-09	-1.8786e-10	-1.00882
126198735	chr11:126198735:A:G	2.28364e-08	-1.8786e-10	-0.0162243
126198746	chr11:126198746:A:G	7.47123e-09	-1.8786e-10	-1.13352
126198747	chr11:126198747:G:A	1.26531e-08	-1.72445	1.11777
126198999	chr11:126198999:T:C	2.89062e-08	-1.8786e-10	0.219475
126199265	chr11:126199265:T:G	8.67396e-09	-1.8786e-10	-0.984256
126199692	chr11:126199692:C:T	2.86226e-09	-0.730403	-1.36257
126199737	chr11:126199737:G:A	1.91227e-09	-1.13551	-1.36078
126199901	chr11:126199901:C:T	3.14339e-08	-1.8786e-10	0.303306
126199946	chr11:126199946:T:C	2.05191e-09	-1.01436	-1.41145
126199977	chr11:126199977:T:G	7.22843e-09	-1.8786e-10	-1.16656
126200169	chr11:126200169:G:T	2.5393e-09	-1.00187	-1.21082
126200185	chr11:126200185:G:A	1.16581e-08	-1.8786e-10	-0.688585
126200305	chr11:126200305:TC:T	6.25896e-09	-1.8786e-10	-1.31057
126200326	chr11:126200326:G:A	5.83179e-09	-1.8786e-10	-1.38126
126200482	chr11:126200482:C:A	5.5819e-09	-1.8786e-10	-1.42505
126200698	chr11:126200698:T:A	1.03474e-09	-1.70103	-1.4094
126200766	chr11:126200766:A:G	1.55614e-08	-1.8786e-10	-0.399786
126200829	chr11:126200829:A:G	5.5311e-09	-1.8786e-10	-1.43419
126200900	chr11:126200900:C:T	5.64325e-09	-1.8786e-10	-1.41412
126200987	chr11:126200987:T:C	7.6647e-09	-1.8786e-10	-1.10796
126201064	chr11:126201064:G:A	4.10127e-08	-1.8786e-10	0.569299
126201249	chr11:126201249:T:C	5.57837e-09	-1.8786e-10	-1.42569
126201280	chr11:126201280:C:T	7.23826e-09	-1.8786e-10	-1.1652
126201318	chr11:126201318:G:A	5.82006e-09	-1.8786e-10	-1.38327
126201454	chr11:126201454:G:T	8.39513e-09	-1.01693	-4.18622e-10
126201899	chr11:126201899:T:C	3.08904e-08	-1.8786e-10	0.285862
126202399	chr11:126202399:C:T	4.68329e-09	-0.972316	-0.628265
126202410	chr11:126202410:C:T	3.08904e-08	-1.8786e-10	0.285862
126202793	chr11:126202793:C:T	1.56069e-09	-1.2661	-1.43336
126202798	chr11:126202798:C:T	1.18726e-08	-1.8786e-10	-0.67035
126202863	chr11:126202863:T:C	1.54557e-08	-1.8786e-10	-0.406603
126202957	chr11:126202957:G:T	3.08904e-08	-1.8786e-10	0.285862
126202989	chr11:126202989:T:A	7.23826e-09	-1.8786e-10	-1.1652
126203413	chr11:126203413:G:A	5.58016e-09	-1.8786e-10	-1.42537
126203554	chr11:126203554:C:A	5.8398e-09	-1.8786e-10	-1.37989
126203616	chr11:126203616:C:T	5.59733e-09	-1.8786e-10	-1.42229
126203815	chr11:126203815:T:C	8.24848e-09	-1.8786e-10	-1.03455
126203847	chr11:126203847:C:CA	2.91998e-08	-1.8786e-10	0.229579
126203860	chr11:126203860:T:C	2.91998e-08	-1.8786e-10	0.229579
126203929	chr11:126203929:T:C	1.87511e-09	-1.21195	-1.30396
126204000	chr11:126204000:A:C	4.10127e-08	-1.8786e-10	0.569299
126204106	chr11:126204106:AT:A	5.5959e-09	-1.8786e-10	-1.42255
126204297	chr11:126204297:A:G	6.03377e-09	-1.8786e-10	-1.34721
126204611	chr11:126204611:C:T	1.63876e-08	-1.8786e-10	-0.348057
126204947	chr11:126204947:A:G	2.91998e-08	-1.8786e-10	0.229579
126205107	chr11:126205107:C:T	6.94843e-09	-1.8786e-10	-1.20607
126205180	chr11:126205180:T:C	1.59175e-09	-1.53438	-1.14537
126205303	chr11:126205303:C:T	2.9248e-08	-1.8786e-10	0.23123
126205324	chr11:126205324:C:A	1.55848e-09	-1.2661	-1.43477
126205448	chr11:126205448:C:T	3.89226e-09	-1.78559	-4.18622e-10
126205684	chr11:126205684:T:C	2.65582e-08	-1.8786e-10	0.134756
126205713	chr11:126205713:G:A	2.77998e-08	-1.8786e-10	0.180446
126205906	chr11:126205906:C:T	2.88205e-08	-1.8786e-10	0.216506
126206055	chr11:126206055:T:C	2.91998e-08	-1.8786e-10	0.229579
126206067	chr11:126206067:G:T	2.97562e-08	-1.8786e-10	0.248456
126206199	chr11:126206199:C:A	6.84985e-09	-1.8786e-10	-1.22036
126206249	chr11:126206249:T:C	5.97705e-09	-1.8786e-10	-1.35666
126206279	chr11:126206279:T:C	1.45387e-08	-1.8786e-10	-0.467766
126206929	chr11:126206929:C:A	1.50039e-09	-1.30457	-1.43428
126206985	chr11:126206985:T:C	5.57314e-09	-1.8786e-10	-1.42662
126207095	chr11:126207095:T:C	4.10127e-08	-1.8786e-10	0.569299
126207149	chr11:126207149:A:G	1.51007e-08	-1.8786e-10	-0.429841
126207294	chr11:126207294:T:C	1.59304e-08	-1.8786e-10	-0.376353
126207414	chr11:126207414:AC:A	8.18283e-09	-1.8786e-10	-1.04254
126207442	chr11:126207442:T:G	1.41742e-08	-1.8786e-10	-0.493159
126207460	chr11:126207460:C:T	8.4805e-09	-1.8786e-10	-1.00681
126207568	chr11:126207568:A:C	1.68497e-09	-1.19601	-1.42683
126207613	chr11:126207613:A:C	1.173e-08	-1.8786e-10	-0.682433
126207619	chr11:126207619:A:G	1.53187e-08	-1.8786e-10	-0.415509
126207878	chr11:126207878:T:A	1.59971e-09	-1.25262	-1.42214
126207993	chr11:126207993:T:C	1.50793e-08	-1.8786e-10	-0.431262
126208606	chr11:126208606:G:T	1.60563e-09	-1.23755	-1.43351
126208614	chr11:126208614:A:G	1.50635e-08	-1.8786e-10	-0.432305
126208644	chr11:126208644:G:A	2.93853e-08	-1.8786e-10	0.235913
126208705	chr11:126208705:C:A	2.12596e-09	-1.25471	-1.13565
126208733	chr11:126208733:A:G	7.03254e-09	-1.8786e-10	-1.19403
126209424	chr11:126209424:G:A	4.10127e-08	-1.8786e-10	0.569299
126209438	chr11:126209438:G:A	8.93992e-10	-1.8195	-1.43714
126209490	chr11:126209490:C:A	7.38423e-09	-1.8786e-10	-1.14524
126209752	chr11:126209752:G:A	5.6444e-09	-1.8786e-10	-1.41392
126209864	chr11:126209864:C:T	6.34157e-09	-1.8786e-10	-1.29746
126210027	chr11:126210027:A:C	1.50683e-08	-1.8786e-10	-0.431986
126210044	chr11:126210044:C:T	1.41742e-09	-1.80906	-0.986688
126210326	chr11:126210326:C:T	7.03385e-09	-1.8786e-10	-1.19385
126210457	chr11:126210457:A:G	1.73647e-09	-1.18718	-1.40554
126210486	chr11:126210486:C:T	1.21753e-07	1.82295	-0.16553
126210533	chr11:126210533:ACACACACACACACACACC:A	1.91247e-08	-0.193599	-4.18622e-10
126210656	chr11:126210656:T:C	5.65661e-09	-1.8786e-10	-1.41176
126210839	chr11:126210839:T:C	2.72299e-08	-1.8786e-10	0.159735
126210862	chr11:126210862:T:C	1.60972e-09	-1.23228	-1.43624
126210879	chr11:126210879:G:C	2.73014e-08	-1.8786e-10	0.162357
126210881	chr11:126210881:G:A	1.36157e-07	1.76923	-4.18622e-10
126211235	chr11:126211235:G:T	5.97979e-09	-1.8786e-10	-1.3562
126211290	chr11:126211290:C:G	7.10403e-09	-1.8786e-10	-1.18392
126211441	chr11:126211441:T:C	2.45054e-09	-0.851079	-1.3972
126211466	chr11:126211466:T:C	2.76578e-08	-1.8786e-10	0.175326
126211508	chr11:126211508:T:C	1.81876e-09	-1.78495	-0.761474
126211657	chr11:126211657:G:A	5.62967e-09	-1.8786e-10	-1.41653
126211700	chr11:126211700:G:C	5.65328e-09	-1.8786e-10	-1.41235
126211960	chr11:126211960:C:T	4.38217e-08	-1.8786e-10	0.635548
126212258	chr11:126212258:C:A	6.3403e-09	-1.8786e-10	-1.29766
126212318	chr11:126212318:G:A	5.52403e-09	-1.8786e-10	-1.43547
126212365	chr11:126212365:A:T	4.17044e-08	-1.8786e-10	0.586025
126212798	chr11:126212798:C:A	4.16193e-08	-1.8786e-10	0.583982
126213092	chr11:126213092:C:CT	4.17044e-08	-1.8786e-10	0.586025
126213323	chr11:126213323:G:T	1.69207e-09	-1.79809	-0.820538
126213344	chr11:126213344:T:C	4.05592e-09	-0.829001	-0.915404
126213442	chr11:126213442:A:G	1.77665e-09	-1.13292	-1.43694
126213560	chr11:126213560:A:C	4.18155e-08	-1.8786e-10	0.588684
126214119	chr11:126214119:C:T	3.68482e-08	-1.8786e-10	0.462224
126214397	chr11:126214397:TTTTTTTTTTC:T	3.94164e-08	-1.8786e-10	0.529601
126214601	chr11:126214601:G:A	6.20368e-09	-1.8786e-10	-1.31944
126214699	chr11:126214699:C:G	1.23934e-08	-1.8786e-10	-0.627421
126215136	chr11:126215136:C:T	1.6828e-09	-1.18697	-1.43715
126215553	chr11:126215553:T:C	3.51148e-09	-0.922787	-0.965757
126216120	chr11:126216120:A:T	4.18032e-08	-1.8786e-10	0.588391
126216205	chr11:126216205:A:G	3.68111e-08	-1.8786e-10	0.461217
126216372	chr11:126216372:T:G	5.56817e-09	-1.8786e-10	-1.42752
126216806	chr11:126216806:A:G	1.78681e-09	-1.23442	-1.32973
126216873	chr11:126216873:T:C	2.90997e-09	-0.642318	-1.43412
126217143	chr11:126217143:A:G	1.97952e-09	-1.02911	-1.43262
126217345	chr11:126217345:C:G	5.69457e-09	-1.8786e-10	-1.40507
126217914	chr11:126217914:C:T	2.72072e-09	-1.5164	-0.627287
126218054	chr11:126218054:C:T	1.80091e-09	-1.20855	-1.34774
126218702	chr11:126218702:G:A	1.55353e-09	-1.52153	-1.18252
126218850	chr11:126218850:C:T	8.59194e-09	-1.8786e-10	-0.993758
126218929	chr11:126218929:T:C	5.52892e-09	-1.8786e-10	-1.43459
126219158	chr11:126219158:A:G	1.45145e-09	-1.79648	-0.97554
126219718	chr11:126219718:C:T	1.75072e-09	-1.24916	-1.3354
126220598	chr11:126220598:C:A	1.79477e-09	-1.4984	-1.06131
126220977	chr11:126220977:A:T	5.56692e-09	-1.8786e-10	-1.42774
126221624	chr11:126221624:G:A	4.81985e-09	-1.57184	-4.18622e-10
126221779	chr11:126221779:G:A	5.51481e-09	-1.8786e-10	-1.43715
126222037	chr11:126222037:C:T	8.181e-09	-1.8786e-10	-1.04277
126222046	chr11:126222046:C:T	1.77643e-09	-1.14394	-1.42604
126222369	chr11:126222369:G:C	1.6035e-09	-1.51239	-1.16
126222669	chr11:126222669:A:C	1.774e-09	-1.22525	-1.34609
126222786	chr11:126222786:A:G	1.16656e-08	-1.8786e-10	-0.687934
126223162	chr11:126223162:G:C	5.57135e-09	-1.8786e-10	-1.42694
126223322	chr11:126223322:C:T	2.71415e-09	-0.714141	-1.43196
126223415	chr11:126223415:G:A	6.4367e-09	-1.8786e-10	-1.28257
126224183	chr11:126224183:A:G	5.62946e-09	-1.8786e-10	-1.41657
126224400	chr11:126224400:G:A	4.47185e-09	-0.212862	-1.43392
126225320	chr11:126225320:A:G	1.94652e-09	-1.21836	-1.26018
126225397	chr11:126225397:A:G	7.09644e-09	-1.8786e-10	-1.18499
126225852	chr11:126225852:C:T	2.58034e-09	-0.759575	-1.43709
126226800	chr11:126226800:G:A	5.52034e-09	-1.8786e-10	-1.43614
126226814	chr11:126226814:C:G	5.57153e-09	-1.8786e-10	-1.42691
126226841	chr11:126226841:T:G	5.60932e-09	-1.8786e-10	-1.42015
126227346	chr11:126227346:G:A	2.86219e-09	-1.5821	-0.510892
126227588	chr11:126227588:T:G	1.39323e-08	-1.8786e-10	-0.510371
126227622	chr11:126227622:C:T	5.63271e-09	-1.8786e-10	-1.41599
126227824	chr11:126227824:G:T	5.57531e-09	-1.8786e-10	-1.42623
126228047	chr11:126228047:T:G	8.86322e-09	0.176411	-1.13908
126228063	chr11:126228063:A:G	3.33946e-09	-1.09953	-0.839237
126228649	chr11:126228649:C:T	8.55271e-09	-1.8786e-10	-0.998334
126228654	chr11:126228654:A:G	3.63872e-09	-1.23874	-0.614211
126228877	chr11:126228877:G:A	8.56679e-09	-1.8786e-10	-0.996689
126229154	chr11:126229154:T:TA	5.57518e-09	-1.8786e-10	-1.42626
126229197	chr11:126229197:A:C	3.23635e-09	-1.11835	-0.851781
126229231	chr11:126229231:C:A	5.93047e-09	-1.8786e-10	-1.36448
126229455	chr11:126229455:T:G	8.40151e-09	-1.01617	-4.18622e-10
126229494	chr11:126229494:G:A	5.51486e-09	-1.8786e-10	-1.43714
126229678	chr11:126229678:C:T	6.43747e-08	1.2869	-0.26676
126229706	chr11:126229706:G:A	8.11738e-09	-1.8786e-10	-1.05058
126229943	chr11:126229943:G:A	4.10955e-09	-1.73127	-4.18622e-10
126230000	chr11:126230000:C:G	5.53469e-09	-1.8786e-10	-1.43355
126231037	chr11:126231037:C:T	1.70975e-09	-1.32047	-1.28777
126232853	chr11:126232853:A:C	1.73719e-09	-1.56791	-1.0244
126233344	chr11:126233344:G:A	9.24327e-10	-1.79542	-1.42785
126233433	chr11:126233433:C:T	2.30776e-09	-1.52495	-0.783357
126233473	chr11:126233473:A:G	2.48875e-09	-0.79834	-1.43446
126233484	chr11:126233484:TCAAAAACAAAA:T	1.25221e-09	-1.48493	-1.43474
126233770	chr11:126233770:T:A	6.65679e-09	-1.24894	-4.18622e-10
126234009	chr11:126234009:G:T	6.10676e-09	-1.8786e-10	-1.33519
126234664	chr11:126234664:T:G	5.51679e-09	-1.8786e-10	-1.43679
126234680	chr11:126234680:C:T	5.92533e-09	-1.36535	-4.18622e-10
126235337	chr11:126235337:C:A	5.52381e-09	-1.8786e-10	-1.43551
126235557	chr11:126235557:C:T	3.02001e-09	-1.1803	-0.859025
126235795	chr11:126235795:A:C	7.02373e-09	-1.8786e-10	-1.19529
126235952	chr11:126235952:T:C	8.91728e-09	-1.8786e-10	-0.956591
126236162	chr11:126236162:A:G	9.73626e-08	1.46916	-0.035299
126236586	chr11:126236586:G:A	5.77123e-08	1.15067	-0.239785
126236723	chr11:126236723:CT:C	3.68651e-08	-1.8786e-10	0.462682
126236727	chr11:126236727:T:A	3.68789e-08	-1.8786e-10	0.463057
126236773	chr11:126236773:C:G	3.69709e-08	-1.8786e-10	0.465548
126237633	chr11:126237633:G:A	1.58363e-09	-1.58554	-1.09932
126237726	chr11:126237726:G:A	1.28285e-08	-1.8786e-10	-0.592914
126237851	chr11:126237851:G:A	3.85694e-08	0.666866	-0.15899
126238376	chr11:126238376:T:G	5.5173e-09	-1.8786e-10	-1.43669
126238616	chr11:126238616:G:A	8.40727e-09	-1.8786e-10	-1.01548
126239165	chr11:126239165:G:A	9.29593e-10	-1.80069	-1.4169
126239568	chr11:126239568:T:G	1.78096e-09	-1.42658	-1.14085
126239653	chr11:126239653:A:G	1.35422e-09	-1.42258	-1.41877
126240077	chr11:126240077:AAG:A	1.20194e-08	-1.8786e-10	-0.658064
126240381	chr11:126240381:C:T	3.7617e-09	-1.81971	-4.18622e-10
126240420	chr11:126240420:C:T	8.03175e-09	-1.8786e-10	-1.06118
126240423	chr11:126240423:C:T	1.0545e-09	-1.75609	-1.33543
126240657	chr11:126240657:GGT:G	3.98524e-09	-1.76199	-4.18622e-10
126241038	chr11:126241038:C:T	6.42831e-09	-1.8786e-10	-1.28387
126241083	chr11:126241083:C:A	1.10074e-09	-1.72863	-1.31997
126241196	chr11:126241196:G:A	1.12557e-09	-1.79734	-1.22895
126241199	chr11:126241199:A:G	1.09854e-09	-1.70845	-1.34215
126241398	chr11:126241398:T:TA	1.31755e-09	-1.777	-1.09181
126241625	chr11:126241625:T:C	2.66413e-09	-0.727926	-1.43678
126241985	chr11:126241985:A:T	5.52187e-09	-1.8786e-10	-1.43587
126242165	chr11:126242165:T:C	9.24242e-10	-1.79842	-1.42494
126242305	chr11:126242305:G:A	5.63621e-09	-1.8786e-10	-1.41537
126242452	chr11:126242452:C:T	8.13297e-09	-1.8786e-10	-1.04866
126242879	chr11:126242879:C:T	2.40763e-09	-1.59309	-0.672853
126243883	chr11:126243883:G:A	1.6138e-09	-1.54118	-1.12481
126244130	chr11:126244130:A:G	1.06736e-09	-1.72623	-1.35316
126244735	chr11:126244735:A:G	2.40515e-09	-0.830857	-1.43611
126245689	chr11:126245689:C:T	7.8546e-09	-1.8786e-10	-1.08348
126245882	chr11:126245882:G:A	5.80477e-09	-1.8786e-10	-1.3859
126246064	chr11:126246064:A:G	9.2394e-10	-1.80072	-1.42297
126246324	chr11:126246324:T:C	1.17245e-09	-1.57044	-1.41505
126246757	chr11:126246757:A:C	1.00504e-09	-1.74335	-1.39621
126246957	chr11:126246957:T:G	8.10399e-09	-1.8786e-10	-1.05223
126247868	chr11:126247868:T:A	5.55676e-09	-1.8786e-10	-1.42957
126248771	chr11:126248771:G:A	1.30304e-08	-1.8786e-10	-0.5773
126249392	chr11:126249392:T:G	8.51963e-09	-1.8786e-10	-1.00221
126249479	chr11:126249479:TCC:T	1.82945e-09	-1.40586	-1.13471
126249485	chr11:126249485:CA:C	9.38549e-10	-1.78679	-1.42122
126250039	chr11:126250039:A:G	5.8472e-08	1.24078	-0.316814
126250126	chr11:126250126:C:T	5.5232e-09	-1.8786e-10	-1.43562
126250382	chr11:126250382:C:T	5.96383e-08	1.2114	-0.267688
126251377	chr11:126251377:G:A	5.57413e-08	1.21145	-0.335311
126251870	chr11:126251870:C:T	7.25315e-09	-1.8786e-10	-1.16315
126252709	chr11:126252709:C:T	1.73999e-09	-1.49909	-1.09162
126253306	chr11:126253306:C:T	8.90552e-09	-1.8786e-10	-0.957911
126253549	chr11:126253549:C:T	1.56435e-08	1.04085	-1.43538
126253963	chr11:126253963:A:G	1.76273e-08	0.94208	-1.21721
126254195	chr11:126254195:A:G	5.58007e-09	-1.8786e-10	-1.42538
126255199	chr11:126255199:G:A	5.57613e-09	-1.8786e-10	-1.42609
126255259	chr11:126255259:C:T	1.11275e-09	-1.7474	-1.29035
126255559	chr11:126255559:T:G	5.06742e-08	1.10658	-0.32575
126255674	chr11:126255674:T:G	5.5148e-09	-1.8786e-10	-1.43715
126256915	chr11:126256915:TTGTGA:T	1.16702e-08	-1.8786e-10	-0.687546
126257526	chr11:126257526:A:T	5.52659e-09	-1.8786e-10	-1.43501
126258867	chr11:126258867:A:G	4.82511e-08	1.0558	-0.323961
126258881	chr11:126258881:A:C	5.8372e-09	-1.8786e-10	-1.38033
126259176	chr11:126259176:A:G	6.70079e-09	-1.8786e-10	-1.24236
126259208	chr11:126259208:G:A	1.9988e-09	-1.01531	-1.43673
126259255	chr11:126259255:C:A	1.04735e-09	-1.70139	-1.39693
126259516	chr11:126259516:C:G	5.74158e-09	-1.8786e-10	-1.39685
126259632	chr11:126259632:G:A	2.89481e-09	-1.61868	-0.46298
126259870	chr11:126259870:G:A	5.64699e-09	-1.8786e-10	-1.41346
126260157	chr11:126260157:C:T	1.32944e-08	-1.8786e-10	-0.557239
126260337	chr11:126260337:C:T	2.78716e-09	-0.682739	-1.43682
126260369	chr11:126260369:T:A	1.59094e-07	2.26151	-0.336595
126260485	chr11:126260485:CTT:C	9.31151e-10	-1.78884	-1.42708
126261347	chr11:126261347:T:C	1.14159e-09	-1.57778	-1.43438
126261482	chr11:126261482:G:A	6.80917e-09	-1.8786e-10	-1.22631
126261718	chr11:126261718:G:T	7.02801e-09	-1.8786e-10	-1.19468
126261982	chr11:126261982:T:A	7.75866e-09	-1.8786e-10	-1.09577
126262218	chr11:126262218:C:T	1.80149e-08	-1.8786e-10	-0.253381
126263287	chr11:126263287:C:A	9.10334e-10	-1.80968	-1.42885
126263737	chr11:126263737:T:C	1.42713e-09	-1.78383	-1.00508
126263746	chr11:126263746:G:A	1.13506e-09	-1.79027	-1.22763
126263775	chr11:126263775:G:A	1.83056e-09	-1.42565	-1.11431
126264803	chr11:126264803:T:C	1.97862e-09	-1.02549	-1.43669
126265571	chr11:126265571:G:A	7.60369e-09	-1.8786e-10	-1.11595
126265816	chr11:126265816:G:A	5.58622e-09	-1.8786e-10	-1.42428
126265890	chr11:126265890:G:A	9.57121e-10	-1.76228	-1.42613
126266654	chr11:126266654:G:A	5.73143e-09	-1.8786e-10	-1.39862
126267056	chr11:126267056:G:C	5.0008e-09	-1.53499	-4.18622e-10
126267959	chr11:126267959:G:A	1.3892e-09	-1.76775	-1.0481
126268486	chr11:126268486:G:C	1.29941e-09	-1.74308	-1.13959
126268860	chr11:126268860:G:A	5.51604e-09	-1.8786e-10	-1.43692
126269114	chr11:126269114:C:G	1.28838e-08	-1.8786e-10	-0.588612
126269205	chr11:126269205:T:C	1.91003e-09	-1.06602	-1.43144
126269418	chr11:126269418:T:A	1.80546e-09	-1.11874	-1.43503
126269878	chr11:126269878:T:C	5.60995e-09	-1.8786e-10	-1.42004
126270041	chr11:126270041:C:G	4.54013e-09	-1.63163	-4.18622e-10
126270260	chr11:126270260:G:C	6.72347e-09	-1.23898	-4.18622e-10
126270459	chr11:126270459:G:A	1.91399e-09	-1.06003	-1.43536
126270473	chr11:126270473:A:G	6.69593e-09	-1.8786e-10	-1.24308
126270573	chr11:126270573:A:G	1.94625e-09	-1.04308	-1.43559
126271292	chr11:126271292:C:T	1.02584e-08	-1.8786e-10	-0.816486
126271728	chr11:126271728:G:A	7.61521e-09	-1.8786e-10	-1.11443
126272330	chr11:126272330:G:A	1.34593e-08	-1.8786e-10	-0.544911
126272560	chr11:126272560:G:A	5.53169e-09	-1.8786e-10	-1.43409
126273095	chr11:126273095:T:C	4.11294e-09	-1.73044	-4.18622e-10
126273351	chr11:126273351:G:A	6.69726e-09	-1.8786e-10	-1.24288
126273508	chr11:126273508:C:T	6.69157e-09	-1.8786e-10	-1.24373
126273804	chr11:126273804:A:G	1.66741e-08	1.10254	-1.43327
126273872	chr11:126273872:G:A	5.73532e-09	-1.8786e-10	-1.39794
126274331	chr11:126274331:C:T	5.72691e-09	-1.8786e-10	-1.39941
126274474	chr11:126274474:C:T	9.73802e-10	-1.7528	-1.41833
126274516	chr11:126274516:C:T	1.18175e-09	-1.81812	-1.15946
126276036	chr11:126276036:T:C	2.94653e-09	-0.682854	-1.3811
126276798	chr11:126276798:C:A	1.55721e-08	-0.3991	-4.18622e-10
126277108	chr11:126277108:A:G	5.83484e-09	-1.8786e-10	-1.38073
126277782	chr11:126277782:G:A	5.51797e-09	-1.8786e-10	-1.43657
126277802	chr11:126277802:G:A	1.03159e-09	-1.77209	-1.34139
126277818	chr11:126277818:C:G	2.24879e-08	1.39472	-1.42632
126277879	chr11:126277879:T:C	5.94689e-09	-1.8786e-10	-1.36171
126278297	chr11:126278297:T:C	1.27521e-09	-1.81003	-1.09144
126278741	chr11:126278741:T:G	5.52096e-09	-1.8786e-10	-1.43603
126279021	chr11:126279021:T:C	1.08031e-09	-1.63383	-1.4335
126279756	chr11:126279756:C:G	2.01552e-09	-1.00677	-1.43694
126280025	chr11:126280025:C:T	9.78641e-10	-1.78931	-1.37686
126281178	chr11:126281178:C:T	2.55592e-08	1.50733	-1.41091
126281623	chr11:126281623:A:G	1.11522e-08	-1.8786e-10	-0.732947
126281650	chr11:126281650:G:A	1.56339e-09	-1.51064	-1.18709
126282424	chr11:126282424:C:T	6.89593e-09	-1.8786e-10	-1.21365
126282659	chr11:126282659:G:A	5.78895e-09	-1.8786e-10	-1.38863
126282666	chr11:126282666:G:A	6.42148e-09	-1.8786e-10	-1.28493
126282752	chr11:126282752:A:G	1.09737e-09	-1.76657	-1.28509
126282960	chr11:126282960:A:C	5.54409e-09	-1.8786e-10	-1.43185
126283279	chr11:126283279:G:C	1.29051e-08	-1.8786e-10	-0.586961
126283284	chr11:126283284:T:C	2.37003e-09	-0.872534	-1.40915
126283426	chr11:126283426:C:G	5.57966e-09	-1.8786e-10	-1.42545
126283980	chr11:126283980:A:G	9.58492e-10	-1.80444	-1.38253
126284212	chr11:126284212:T:A	9.81788e-10	-1.79131	-1.37165
126284283	chr11:126284283:C:T	8.21967e-09	-1.03805	-4.18622e-10
126284637	chr11:126284637:C:T	2.46182e-09	-0.909604	-1.33408
126284682	chr11:126284682:C:T	5.32631e-09	-1.47192	-4.18622e-10
126285317	chr11:126285317:A:G	5.21094e-09	-1.49382	-4.18622e-10
126285445	chr11:126285445:A:G	1.09766e-07	2.06818	-0.514407
126285894	chr11:126285894:GA:G	6.0877e-09	-1.8786e-10	-1.33831
126286233	chr11:126286233:C:T	2.17072e-08	-1.8786e-10	-0.0669374
126286972	chr11:126286972:G:A	5.74495e-09	-1.8786e-10	-1.39626
126287467	chr11:126287467:C:T	5.66302e-09	-1.8786e-10	-1.41063
126287966	chr11:126287966:C:T	5.93944e-09	-1.36297	-4.18622e-10
126287999	chr11:126287999:C:T	4.42768e-09	-1.65671	-4.18622e-10
126288015	chr11:126288015:A:G	5.94567e-09	-1.8786e-10	-1.36192
126288132	chr11:126288132:G:A	8.07045e-09	-1.8786e-10	-1.05637
126288366	chr11:126288366:C:A	7.03478e-09	-1.8786e-10	-1.19372
126289139	chr11:126289139:C:T	1.10874e-07	2.71407	-1.15025
126289645	chr11:126289645:GGTTT:G	4.30377e-09	-1.68509	-4.18622e-10
126289965	chr11:126289965:G:T	9.70148e-10	-1.74393	-1.43096
126289976	chr11:126289976:G:A	5.79275e-09	-1.8786e-10	-1.38798
126290253	chr11:126290253:A:G	1.57717e-08	-1.8786e-10	-0.386367
126290571	chr11:126290571:C:T	1.02744e-08	-1.8786e-10	-0.814928
126290931	chr11:126290931:C:T	6.35634e-09	-1.29513	-4.18622e-10
126291131	chr11:126291131:G:GGGGA	9.29253e-08	1.90993	-0.522717
126291595	chr11:126291595:T:C	2.55857e-09	-0.812806	-1.39233
126292573	chr11:126292573:G:A	1.51604e-09	-1.2958	-1.43267
126292712	chr11:126292712:G:A	2.93513e-08	1.13251	-0.897752
126292802	chr11:126292802:C:T	8.28447e-09	-1.8786e-10	-1.0302
126292948	chr11:126292948:C:T	8.77323e-08	1.88391	-0.554204
126292967	chr11:126292967:C:T	9.81879e-10	-1.72652	-1.43635
126292998	chr11:126292998:G:A	5.57801e-09	-1.8786e-10	-1.42575
126293169	chr11:126293169:A:G	9.08862e-10	-1.81264	-1.4275
126293229	chr11:126293229:C:T	2.42545e-09	-0.891284	-1.36728
126293717	chr11:126293717:T:G	1.8457e-09	-1.74009	-0.791629
126293812	chr11:126293812:G:A	1.33631e-08	-1.8786e-10	-0.552087
126294311	chr11:126294311:G:C	1.14907e-08	-1.8786e-10	-0.703046
126294454	chr11:126294454:T:C	1.782e-08	-0.293131	0.0288724
126294517	chr11:126294517:G:A	5.61618e-09	-1.8786e-10	-1.41893
126294911	chr11:126294911:T:C	1.42698e-09	-1.37089	-1.41813
126294958	chr11:126294958:G:A	1.65039e-08	-1.8786e-10	-0.340988
126295139	chr11:126295139:C:A	5.3437e-09	-1.46866	-4.18622e-10
126295537	chr11:126295537:C:T	2.32374e-09	-0.897976	-1.40343
126295598	chr11:126295598:C:T	7.74987e-09	-1.8786e-10	-1.09691
126295605	chr11:126295605:T:C	1.50482e-09	-1.31198	-1.42393
126295671	chr11:126295671:G:A	1.06595e-09	-1.75472	-1.326
126295830	chr11:126295830:T:C	6.57418e-09	-1.8786e-10	-1.26143
126295862	chr11:126295862:T:C	1.91645e-08	1.00684	-1.19836
126296682	chr11:126296682:A:G	1.61988e-09	-1.31136	-1.35087
126296723	chr11:126296723:C:T	2.23237e-08	-1.8786e-10	-0.0389345
126296879	chr11:126296879:T:C	5.61017e-09	-1.8786e-10	-1.42
126297062	chr11:126297062:C:G	1.48696e-08	-1.8786e-10	-0.445261
126297240	chr11:126297240:CCTTTA:C	1.58226e-09	-1.34117	-1.34455
126297289	chr11:126297289:G:A	1.42188e-09	-1.36555	-1.42705
126297539	chr11:126297539:A:G	3.98419e-09	-1.76225	-4.18622e-10
126297579	chr11:126297579:C:T	9.1456e-10	-1.80965	-1.42424
126297801	chr11:126297801:T:C	1.53139e-08	-0.665169	0.249345
126297825	chr11:126297825:C:T	1.05382e-09	-1.76094	-1.33122
126298210	chr11:126298210:G:A	5.60599e-09	-1.8786e-10	-1.42075
126298292	chr11:126298292:G:A	8.40077e-09	-1.8786e-10	-1.01626
126298988	chr11:126298988:C:T	5.67989e-09	-1.8786e-10	-1.40765
126299097	chr11:126299097:A:G	1.22242e-09	-1.77413	-1.16962
126299114	chr11:126299114:A:G	3.20725e-09	-0.941446	-1.03772
126299129	chr11:126299129:A:T	1.01825e-07	1.87025	-0.391575
126299287	chr11:126299287:G:A	5.63289e-09	-1.8786e-10	-1.41596
126299326	chr11:126299326:C:T	1.03434e-07	1.93278	-0.438429
126299564	chr11:126299564:A:AT	1.17308e-08	-1.8786e-10	-0.682364
126299940	chr11:126299940:A:G	5.64814e-09	-1.8786e-10	-1.41326
126299955	chr11:126299955:C:T	1.02333e-09	-1.78064	-1.34088
126300340	chr11:126300340:G:A	1.49361e-08	-1.8786e-10	-0.440798
126300709	chr11:126300709:C:T	1.0579e-07	1.92765	-0.410773
126300726	chr11:126300726:G:A	5.97883e-09	-1.8786e-10	-1.35636
126300869	chr11:126300869:G:A	6.5254e-09	-1.8786e-10	-1.26888
126301095	chr11:126301095:G:A	4.40009e-09	-1.66296	-4.18622e-10
126301565	chr11:126301565:A:G	1.18078e-08	-1.8786e-10	-0.67582
126302125	chr11:126302125:T:C	6.51549e-09	-1.8786e-10	-1.2704
126302264	chr11:126302264:C:T	5.67744e-09	-1.8786e-10	-1.40808
126302693	chr11:126302693:A:G	1.82341e-09	-1.1089	-1.43497
126302711	chr11:126302711:A:T	5.91914e-09	-1.8786e-10	-1.36639
126303083	chr11:126303083:G:A	1.73475e-08	-1.8786e-10	-0.291132
126303112	chr11:126303112:C:A	5.62739e-09	-1.8786e-10	-1.41694
126303159	chr11:126303159:G:A	9.33366e-09	-1.8786e-10	-0.910955
126303329	chr11:126303329:A:G	7.08835e-09	-1.8786e-10	-1.18613
126303708	chr11:126303708:A:T	9.11922e-08	1.82977	-0.461384
126304269	chr11:126304269:C:T	1.18046e-08	0.555872	-1.23197
126305195	chr11:126305195:C:T	1.89602e-08	-1.8786e-10	-0.202238
126305263	chr11:126305263:G:A	7.15084e-09	-1.8786e-10	-1.17735
126305657	chr11:126305657:G:A	9.25771e-08	1.77297	-0.389515
126306481	chr11:126306481:A:T	1.06383e-09	-1.76204	-1.32067
126307535	chr11:126307535:C:T	2.31279e-07	2.47726	-0.178213
126307850	chr11:126307850:G:A	5.02177e-09	-0.748612	-0.782188
126307953	chr11:126307953:C:T	2.29153e-09	-0.881081	-1.43428
126308155	chr11:126308155:G:A	6.43469e-09	-0.86658	-0.416297
126308851	chr11:126308851:C:T	1.04884e-08	-1.8786e-10	-0.794308
126308960	chr11:126308960:C:T	7.55096e-09	-1.8786e-10	-1.12291
126309302	chr11:126309302:G:A	9.80386e-10	-1.81623	-1.34816
126309566	chr11:126309566:T:C	6.20211e-09	-1.8786e-10	-1.31969
126309624	chr11:126309624:C:T	1.11659e-09	-1.66537	-1.36893
126309641	chr11:126309641:A:C	8.68314e-09	-1.8786e-10	-0.983199
126309680	chr11:126309680:G:A	1.07842e-09	-1.71745	-1.35163
126309767	chr11:126309767:T:C	1.57776e-09	-1.57789	-1.11068
126309824	chr11:126309824:C:A	4.0817e-09	-0.874878	-0.86319
126309879	chr11:126309879:T:C	1.12296e-09	-1.81978	-1.20884
126310067	chr11:126310067:G:A	6.54986e-09	-1.8786e-10	-1.26514
126310125	chr11:126310125:C:T	1.53453e-09	-1.62451	-1.09185
126310343	chr11:126310343:G:A	9.18108e-10	-1.80227	-1.42775
126310427	chr11:126310427:C:T	9.26134e-10	-1.79559	-1.42573
126310475	chr11:126310475:T:G	9.39777e-10	-1.81292	-1.39378
126310626	chr11:126310626:G:A	5.79321e-09	-1.8786e-10	-1.3879
126310701	chr11:126310701:A:G	9.06639e-09	-1.8786e-10	-0.940009
126310982	chr11:126310982:A:AT	5.71988e-09	-1.8786e-10	-1.40063
126311289	chr11:126311289:A:T	5.79321e-09	-1.8786e-10	-1.3879
126311390	chr11:126311390:C:T	1.26075e-08	-1.8786e-10	-0.610287
126311576	chr11:126311576:C:A	9.01352e-10	-1.81289	-1.43555
126311639	chr11:126311639:C:T	5.54939e-09	-1.8786e-10	-1.43089
126311640	chr11:126311640:G:A	5.79321e-09	-1.8786e-10	-1.3879
126311697	chr11:126311697:G:A	9.76592e-10	-1.7756	-1.39266
126312981	chr11:126312981:G:A	5.53889e-09	-1.8786e-10	-1.43279
126313133	chr11:126313133:A:G	5.54208e-09	-1.8786e-10	-1.43221
126313699	chr11:126313699:A:T	4.29024e-09	-0.765263	-0.922976
126313725	chr11:126313725:C:T	1.58534e-08	-1.8786e-10	-0.3812
126313861	chr11:126313861:T:C	4.29344e-09	-0.847642	-0.839853
126313900	chr11:126313900:A:G	8.5351e-09	-0.502615	-0.497781
126313976	chr11:126313976:G:A	7.31665e-09	-1.8786e-10	-1.15443
126314900	chr11:126314900:G:A	6.36995e-09	-1.8786e-10	-1.29299
126315207	chr11:126315207:C:T	5.62733e-09	-1.8786e-10	-1.41695
126315960	chr11:126315960:A:T	7.11715e-09	-1.8786e-10	-1.18208
126316452	chr11:126316452:C:G	4.49301e-09	-0.74726	-0.8948
126316691	chr11:126316691:C:T	5.71717e-09	-1.8786e-10	-1.40111
126316709	chr11:126316709:G:A	5.70055e-09	-1.8786e-10	-1.40402
126317180	chr11:126317180:C:T	4.37395e-09	-1.66892	-4.18622e-10
126317390	chr11:126317390:G:A	1.78077e-09	-1.13277	-1.43477
126317874	chr11:126317874:A:G	1.51017e-09	-1.72774	-1.00463
126317942	chr11:126317942:T:C	1.42082e-08	0.44497	-0.935736
126317973	chr11:126317973:G:A	7.72601e-09	0.319027	-1.41902
126318391	chr11:126318391:A:C	6.34767e-09	-0.829451	-0.467043
126318510	chr11:126318510:A:G	1.26718e-09	-1.81974	-1.08804
126318571	chr11:126318571:T:C	9.09825e-10	-1.81095	-1.42813
126318839	chr11:126318839:A:C	1.72922e-08	-1.8786e-10	-0.294325
126319485	chr11:126319485:C:T	1.91868e-09	-1.056	-1.43694
126320050	chr11:126320050:G:A	1.99687e-09	-1.01588	-1.43712
126320523	chr11:126320523:C:T	5.88222e-09	-1.8786e-10	-1.37265
126320599	chr11:126320599:T:A	6.07732e-09	-1.8786e-10	-1.34002
126321280	chr11:126321280:A:G	3.0738e-09	-0.653425	-1.36824
126321284	chr11:126321284:G:T	5.88837e-09	-1.8786e-10	-1.3716
126321394	chr11:126321394:C:T	5.97363e-09	-1.8786e-10	-1.35723
126321943	chr11:126321943:A:T	5.52108e-09	-1.8786e-10	-1.43601
126322415	chr11:126322415:C:A	1.01787e-09	-1.76633	-1.36054
126322425	chr11:126322425:G:A	5.52718e-09	-1.8786e-10	-1.4349
126322629	chr11:126322629:C:T	2.857e-09	-1.62717	-0.467643
126323162	chr11:126323162:A:G	5.70872e-09	-1.8786e-10	-1.40259
126323614	chr11:126323614:C:T	6.0024e-09	-1.8786e-10	-1.35242
126323639	chr11:126323639:G:A	1.26508e-09	-1.47639	-1.43306
126323912	chr11:126323912:C:T	1.0491e-09	-1.77764	-1.31901
126325744	chr11:126325744:GAGGTGCTCTTAATATATTGTGA:G	8.78753e-08	1.33134	-4.18622e-10
126325845	chr11:126325845:C:T	5.63536e-09	-1.8786e-10	-1.41552
126325946	chr11:126325946:T:C	9.8703e-09	0.423542	-1.27859
126326015	chr11:126326015:C:T	1.0264e-09	-1.74177	-1.37676
126326036	chr11:126326036:G:T	1.16251e-08	0.597507	-1.28892
126326220	chr11:126326220:G:A	3.83505e-09	-1.8004	-4.18622e-10
126326280	chr11:126326280:A:G	9.96191e-10	-1.78897	-1.35943
126326307	chr11:126326307:C:T	9.48615e-09	-1.8786e-10	-0.894749
126326390	chr11:126326390:C:T	6.60225e-09	-1.8786e-10	-1.25717
126326471	chr11:126326471:A:C	2.37548e-07	2.3605	-0.0347101
126326642	chr11:126326642:G:A	8.97652e-10	-1.81892	-1.43363
126326833	chr11:126326833:G:C	6.69047e-09	-1.8786e-10	-1.2439
126326853	chr11:126326853:G:A	6.38529e-09	-1.8786e-10	-1.29059
126326912	chr11:126326912:G:A	1.07349e-09	-1.75166	-1.322
126327131	chr11:126327131:G:T	1.04626e-09	-1.74783	-1.35154
126327181	chr11:126327181:C:T	8.63271e-09	-1.8786e-10	-0.989023
126327662	chr11:126327662:C:T	1.29326e-09	-1.48416	-1.40325
126327704	chr11:126327704:G:A	1.27758e-09	-1.48803	-1.41159
126328217	chr11:126328217:G:A	8.27283e-09	-1.8786e-10	-1.03161
126329184	chr11:126329184:G:A	7.14909e-09	-1.8786e-10	-1.1776
126329197	chr11:126329197:A:G	7.84409e-09	-1.8786e-10	-1.08482
126330171	chr11:126330171:C:T	1.57471e-09	-1.30114	-1.38937
126330195	chr11:126330195:G:A	9.20527e-10	-1.80313	-1.42426
126330201	chr11:126330201:A:AT	1.53017e-09	-1.36041	-1.35879
126330549	chr11:126330549:C:T	1.12357e-08	-1.8786e-10	-0.725483
126330641	chr11:126330641:C:T	2.50236e-09	-0.80076	-1.42659
126330924	chr11:126330924:T:C	1.46907e-09	-1.40688	-1.35308
126330988	chr11:126330988:G:A	1.49576e-09	-1.39414	-1.3478
126331343	chr11:126331343:G:T	1.49787e-09	-1.38161	-1.35893
126331395	chr11:126331395:A:G	1.54894e-09	-1.36394	-1.34308
126331508	chr11:126331508:T:C	1.53801e-09	-1.36721	-1.34688
126331556	chr11:126331556:T:C	9.10186e-10	-1.81786	-1.42082
126331563	chr11:126331563:A:G	1.50145e-09	-1.39813	-1.34002
126331749	chr11:126331749:C:T	2.56402e-09	-1.29785	-0.905158
126331885	chr11:126331885:TG:T	7.364e-09	-1.8786e-10	-1.14798
126332190	chr11:126332190:A:G	1.49242e-09	-1.39589	-1.34829
126333493	chr11:126333493:C:T	8.40994e-09	-1.8786e-10	-1.01517
126333592	chr11:126333592:G:A	1.15028e-09	-1.57111	-1.43346
126333818	chr11:126333818:T:A	1.47125e-09	-1.43327	-1.32519
126333842	chr11:126333842:G:C	6.25392e-09	-1.43981	0.12844
126333862	chr11:126333862:G:A	4.84221e-09	-1.56721	-4.18622e-10
126334016	chr11:126334016:G:A	1.08902e-09	-1.66121	-1.3981
126334266	chr11:126334266:C:T	1.31778e-09	-1.67788	-1.19075
126334492	chr11:126334492:C:T	1.49988e-09	-1.39576	-1.34344
126335072	chr11:126335072:C:T	1.78691e-09	-1.25894	-1.30515
126335074	chr11:126335074:C:T	1.26194e-09	-1.71546	-1.19647
126335155	chr11:126335155:A:G	5.5773e-09	-1.8786e-10	-1.42588
126335653	chr11:126335653:G:C	5.7409e-09	-1.8786e-10	-1.39697
126336481	chr11:126336481:G:A	4.94835e-09	-0.108826	-1.4367
126336537	chr11:126336537:C:T	5.6744e-09	-1.8786e-10	-1.40862
126337088	chr11:126337088:C:T	7.52579e-09	-1.8786e-10	-1.12625
126337182	chr11:126337182:C:T	5.24136e-09	-1.488	-4.18622e-10
126337572	chr11:126337572:GAGCCCTGGGT:G	5.95289e-09	-1.8786e-10	-1.36071
126337776	chr11:126337776:G:A	5.8768e-09	-1.8786e-10	-1.37357
126338141	chr11:126338141:G:A	7.08958e-09	-1.8786e-10	-1.18596
126338483	chr11:126338483:T:C	1.61967e-09	-1.79929	-0.863066
126338864	chr11:126338864:T:C	5.04536e-09	-1.27983	-0.246283
126338897	chr11:126338897:G:A	7.34544e-09	-1.8786e-10	-1.1505
126339078	chr11:126339078:G:C	4.0369e-09	-1.74911	-4.18622e-10
126339306	chr11:126339306:C:T	1.28634e-08	0.846912	-1.4371
126339439	chr11:126339439:A:G	6.34141e-09	-1.8786e-10	-1.29748
126339488	chr11:126339488:A:G	9.33313e-10	-1.80571	-1.40789
126339873	chr11:126339873:G:A	6.28907e-09	-1.8786e-10	-1.30577
126339896	chr11:126339896:G:A	8.68036e-09	0.41688	-1.4004
126340431	chr11:126340431:C:T	6.164e-09	-1.8786e-10	-1.32586
126340479	chr11:126340479:G:A	7.13673e-09	-0.131646	-1.04768
126340794	chr11:126340794:A:G	5.70178e-09	-1.8786e-10	-1.4038
126340967	chr11:126340967:G:A	1.46435e-09	-1.79034	-0.972826
126341333	chr11:126341333:C:T	6.98505e-09	0.229282	-1.43009
126341428	chr11:126341428:T:C	7.65115e-09	-1.8786e-10	-1.10973
126341625	chr11:126341625:T:C	1.2459e-08	0.814988	-1.43713
126341832	chr11:126341832:T:C	1.30052e-09	-1.56512	-1.31669
126342127	chr11:126342127:G:A	1.88993e-09	-1.80555	-0.702489
126342136	chr11:126342136:G:T	5.97284e-09	-1.8786e-10	-1.35736
126342147	chr11:126342147:C:T	6.73844e-09	-1.8786e-10	-1.23675
126343500	chr11:126343500:T:C	9.32383e-10	-1.79955	-1.41505
126343633	chr11:126343633:C:T	7.80341e-09	-1.8786e-10	-1.09002
126343999	chr11:126343999:C:T	1.01134e-08	-1.8786e-10	-0.830724
126344313	chr11:126344313:G:A	1.09885e-09	-1.79247	-1.25784
126344340	chr11:126344340:G:T	6.61273e-09	-1.8786e-10	-1.25559
126344468	chr11:126344468:C:G	1.14862e-08	0.733093	-1.43653
126344613	chr11:126344613:T:C	6.16362e-09	-1.8786e-10	-1.32592
126344764	chr11:126344764:T:C	9.47721e-09	-1.8786e-10	-0.895692
126345904	chr11:126345904:C:T	5.57097e-09	-1.8786e-10	-1.42701
126345924	chr11:126345924:C:T	1.24321e-08	0.807805	-1.43211
126346519	chr11:126346519:G:A	5.76539e-09	-1.8786e-10	-1.39271
126346699	chr11:126346699:A:G	5.44309e-08	2.26638	-1.41403
126346708	chr11:126346708:CA:C	6.45249e-09	-1.8786e-10	-1.28012
126346832	chr11:126346832:T:C	5.52281e-09	-1.8786e-10	-1.4357
126346867	chr11:126346867:T:C	1.02172e-09	-1.81968	-1.30342
126347255	chr11:126347255:G:A	5.58783e-09	-1.8786e-10	-1.42399
126347476	chr11:126347476:G:A	5.69467e-09	-1.8786e-10	-1.40505
126347975	chr11:126347975:T:C	9.03622e-10	-1.81089	-1.43504
126348032	chr11:126348032:C:T	7.76538e-09	-1.8786e-10	-1.09491
126348256	chr11:126348256:C:T	6.13685e-09	-1.8786e-10	-1.33027
126348258	chr11:126348258:G:A	1.29711e-08	-1.31671	0.734851
126348333	chr11:126348333:A:G	7.18132e-09	-1.8786e-10	-1.1731
126348499	chr11:126348499:A:G	1.35147e-08	-0.540807	-4.18622e-10
126348646	chr11:126348646:A:G	1.01944e-08	-1.35592	0.533176
126348963	chr11:126348963:C:T	1.64605e-08	-1.8786e-10	-0.343617
126348980	chr11:126348980:C:T	5.55379e-09	-1.8786e-10	-1.4301
126349050	chr11:126349050:A:G	2.83469e-08	-1.8786e-10	0.199935
126349293	chr11:126349293:C:T	6.00675e-09	-1.3517	-4.18622e-10
126349501	chr11:126349501:T:C	9.06671e-10	-1.80613	-1.43643
126349534	chr11:126349534:A:G	5.70534e-09	-1.8786e-10	-1.40318
126349704	chr11:126349704:T:C	7.18235e-09	-1.8786e-10	-1.17296
126349813	chr11:126349813:A:G	7.19953e-09	-1.8786e-10	-1.17057
126349917	chr11:126349917:A:G	7.29019e-09	-1.8786e-10	-1.15805
126350639	chr11:126350639:C:T	5.82721e-09	-1.8786e-10	-1.38204
126351097	chr11:126351097:T:TC	5.53922e-09	-1.8786e-10	-1.43273
126351403	chr11:126351403:G:T	1.41513e-09	-1.69487	-1.10249
126352050	chr11:126352050:A:G	5.7808e-09	-1.8786e-10	-1.39004
126352493	chr11:126352493:C:T	9.99038e-09	-1.8786e-10	-0.84296
126352556	chr11:126352556:G:A	3.16845e-08	-1.8786e-10	0.311245
126352643	chr11:126352643:T:C	7.85516e-09	-1.08341	-4.18622e-10
126352857	chr11:126352857:AGAG:A	5.54796e-09	-1.8786e-10	-1.43115
126353463	chr11:126353463:T:C	8.29478e-09	-1.8786e-10	-1.02896
126353538	chr11:126353538:C:T	7.05916e-09	-1.8786e-10	-1.19026
126354330	chr11:126354330:C:T	5.51624e-09	-1.8786e-10	-1.43689
126354338	chr11:126354338:A:G	6.74648e-09	-1.8786e-10	-1.23556
126354340	chr11:126354340:A:C	6.73189e-09	-1.8786e-10	-1.23773
126354485	chr11:126354485:C:T	6.76449e-09	-1.8786e-10	-1.2329
126354553	chr11:126354553:C:G	3.52918e-09	-1.80754	-0.0759736
126355544	chr11:126355544:C:A	1.4198e-09	-1.35871	-1.43536
126355863	chr11:126355863:C:T	7.8752e-09	-1.8786e-10	-1.08086
126356069	chr11:126356069:T:C	4.10168e-09	-1.0556	-0.677591
126356284	chr11:126356284:C:G	5.56565e-09	-1.8786e-10	-1.42797
126356490	chr11:126356490:C:T	5.53549e-09	-1.8786e-10	-1.4334
126356659	chr11:126356659:GGAGTGTAGGCA:G	2.41018e-08	-1.13406	1.17177
126356768	chr11:126356768:C:A	4.69417e-09	-0.819282	-0.778979
126356880	chr11:126356880:G:C	1.17712e-08	-1.27942	0.600495
126357444	chr11:126357444:G:C	5.66282e-09	-1.8786e-10	-1.41066
126357746	chr11:126357746:C:T	5.16554e-09	-1.50257	-4.18622e-10
126358003	chr11:126358003:A:G	7.78898e-09	-1.8786e-10	-1.09187
126358105	chr11:126358105:C:T	7.13077e-09	-1.29035	0.110188
126358764	chr11:126358764:T:G	2.20293e-08	-1.8786e-10	-0.0522093
126359082	chr11:126359082:T:G	1.67464e-08	-1.8786e-10	-0.326401
126359317	chr11:126359317:G:A	5.8815e-09	-1.8786e-10	-1.37277
126359561	chr11:126359561:C:T	5.51508e-09	-1.8786e-10	-1.4371
126359722	chr11:126359722:C:T	1.83932e-08	-1.8786e-10	-0.232599
126360949	chr11:126360949:G:A	1.15169e-08	0.229442	-0.930213
126361219	chr11:126361219:T:C	1.81058e-09	-1.1347	-1.41624
126361558	chr11:126361558:T:A	1.27554e-08	-1.8786e-10	-0.598624
126361617	chr11:126361617:G:A	1.83542e-08	-1.8786e-10	-0.234725
126361761	chr11:126361761:G:A	5.53696e-09	-1.8786e-10	-1.43314
126361915	chr11:126361915:T:C	1.53331e-08	-0.414566	-4.18622e-10
126362081	chr11:126362081:C:T	6.54297e-09	-1.8786e-10	-1.26619
126362261	chr11:126362261:A:G	8.72215e-09	-1.8786e-10	-0.978716
126362291	chr11:126362291:G:A	1.05979e-09	-1.69571	-1.3908
126362442	chr11:126362442:C:T	3.53238e-09	-1.33265	-0.549964
126362480	chr11:126362480:T:C	7.62831e-09	-1.8786e-10	-1.11272
126362490	chr11:126362490:C:T	3.24367e-09	-1.20135	-0.766531
126362720	chr11:126362720:G:A	1.44372e-08	-1.8786e-10	-0.474773
126363167	chr11:126363167:G:A	5.82592e-09	-1.8786e-10	-1.38227
126363236	chr11:126363236:A:G	6.17258e-09	-1.8786e-10	-1.32446
126363442	chr11:126363442:A:G	8.18378e-09	-1.8786e-10	-1.04243
126363693	chr11:126363693:GCTGA:G	5.51617e-09	-1.8786e-10	-1.4369
126365420	chr11:126365420:G:T	1.47603e-08	-1.8786e-10	-0.452638
126365772	chr11:126365772:G:A	8.97516e-10	-1.81564	-1.43707
126365823	chr11:126365823:G:A	1.31547e-09	-1.44874	-1.42165
126365869	chr11:126365869:A:G	5.56334e-09	-1.8786e-10	-1.42838
126365895	chr11:126365895:C:G	7.15082e-09	-1.8786e-10	-1.17736
126366324	chr11:126366324:C:T	1.12486e-08	-1.8786e-10	-0.724339
126366935	chr11:126366935:C:T	4.3448e-08	-1.8786e-10	0.626984
126367333	chr11:126367333:G:A	6.91736e-09	-1.8786e-10	-1.21055
126367361	chr11:126367361:C:G	5.89822e-09	-1.8786e-10	-1.36993
126367485	chr11:126367485:G:A	5.90021e-09	-1.8786e-10	-1.36959
126367586	chr11:126367586:C:A	5.52714e-09	-1.8786e-10	-1.43491
126368111	chr11:126368111:A:C	9.24132e-09	0.116716	-1.03761
126368295	chr11:126368295:A:T	5.56939e-09	-1.8786e-10	-1.4273
126368499	chr11:126368499:G:A	6.90517e-09	-0.971434	-0.240879
126368937	chr11:126368937:T:C	5.9065e-09	-1.17147	-0.19706
126369991	chr11:126369991:A:G	7.51067e-09	-1.8786e-10	-1.12826
126370044	chr11:126370044:G:A	7.77171e-09	-1.8786e-10	-1.09409
126370407	chr11:126370407:T:C	1.06573e-08	-1.8786e-10	-0.778338
126370466	chr11:126370466:A:AG	1.52543e-08	-1.8786e-10	-0.41972
126370833	chr11:126370833:C:T	3.83869e-09	-1.79945	-4.18622e-10
126371016	chr11:126371016:A:G	3.4448e-08	0.818173	-0.423304
126371358	chr11:126371358:T:G	5.58859e-09	-1.8786e-10	-1.42386
126371406	chr11:126371406:G:A	5.58378e-09	-1.8786e-10	-1.42472
126371957	chr11:126371957:TTCTG:T	7.95045e-09	-0.950075	-0.121279
126372025	chr11:126372025:T:G	6.89644e-09	-1.8786e-10	-1.21358
126372084	chr11:126372084:G:A	8.99738e-09	-0.899396	-0.0482524
126372406	chr11:126372406:T:G	1.015e-08	-1.8786e-10	-0.827113
126373017	chr11:126373017:G:A	1.13583e-09	-1.76618	-1.25104
126373081	chr11:126373081:A:C	7.0824e-09	-1.18697	-4.18622e-10
126373235	chr11:126373235:G:A	3.89357e-09	-1.78526	-4.18622e-10
126373610	chr11:126373610:C:T	1.22344e-09	-1.72251	-1.2204
126373644	chr11:126373644:T:C	5.81386e-09	-1.8786e-10	-1.38434
126373754	chr11:126373754:C:T	8.37382e-08	1.34792	-0.0648041
126373814	chr11:126373814:A:G	6.90251e-09	-0.993366	-0.219332
126374057	chr11:126374057:G:A	1.39536e-09	-1.419	-1.39243
126374350	chr11:126374350:G:T	8.07824e-09	-1.8786e-10	-1.05541
126374529	chr11:126374529:GA:G	4.23659e-09	-1.70082	-4.18622e-10
126375055	chr11:126375055:C:A	1.13014e-09	-1.69271	-1.32953
126375060	chr11:126375060:G:A	9.04101e-10	-1.81436	-1.43104
126375250	chr11:126375250:A:G	1.17099e-09	-1.58605	-1.40068
126375350	chr11:126375350:C:G	7.98323e-09	-1.8786e-10	-1.06724
126375482	chr11:126375482:G:A	1.10851e-08	0.653967	-1.39295
126375718	chr11:126375718:G:A	3.99323e-08	-1.8786e-10	0.542602
126376059	chr11:126376059:A:T	1.03638e-08	-1.8786e-10	-0.806264
126376591	chr11:126376591:A:C	5.51703e-09	-1.8786e-10	-1.43674
126377404	chr11:126377404:C:T	1.17954e-09	-1.66293	-1.31653
126377562	chr11:126377562:G:A	6.44687e-09	-1.8786e-10	-1.28099
126377571	chr11:126377571:A:G	6.91991e-09	-1.21018	-4.18622e-10
126377675	chr11:126377675:G:A	7.45739e-09	-1.8786e-10	-1.13538
126378069	chr11:126378069:T:G	7.40395e-09	-1.8786e-10	-1.14257
126378312	chr11:126378312:C:T	1.14587e-09	-1.63827	-1.37014
126378316	chr11:126378316:A:T	1.82894e-09	-1.10422	-1.43662
126378440	chr11:126378440:T:G	7.40077e-09	-1.8786e-10	-1.143
126378549	chr11:126378549:C:G	7.40335e-09	-1.8786e-10	-1.14265
126378555	chr11:126378555:C:T	7.37894e-09	-1.8786e-10	-1.14595
126378611	chr11:126378611:G:A	7.20759e-09	-1.8786e-10	-1.16945
126379927	chr11:126379927:A:G	9.37123e-09	-0.906937	-4.18622e-10
126380123	chr11:126380123:A:G	1.24305e-09	-1.8195	-1.10752
126380531	chr11:126380531:A:G	3.29065e-08	-1.8786e-10	0.34909
126380752	chr11:126380752:C:T	1.83395e-09	-1.10718	-1.43094
126380879	chr11:126380879:T:C	8.65427e-09	-0.458351	-0.528179
126381043	chr11:126381043:T:C	5.54703e-09	-1.8786e-10	-1.43132
126381265	chr11:126381265:C:T	5.575e-09	-1.8786e-10	-1.42629
126382570	chr11:126382570:C:T	7.30426e-09	-1.8786e-10	-1.15612
126382573	chr11:126382573:A:G	6.76573e-09	-1.8786e-10	-1.23271
126382913	chr11:126382913:C:T	1.49228e-08	-1.8786e-10	-0.441691
126383177	chr11:126383177:C:T	5.85773e-09	-1.8786e-10	-1.37682
126383746	chr11:126383746:T:C	1.18919e-09	-1.66023	-1.31108
126383925	chr11:126383925:TCTC:T	1.01157e-08	-1.8786e-10	-0.830494
126384258	chr11:126384258:G:A	1.12735e-08	-1.8786e-10	-0.722127
126384371	chr11:126384371:T:C	1.7876e-09	-1.2893	-1.27441
126384389	chr11:126384389:G:A	7.2697e-09	-1.8786e-10	-1.16087
126384761	chr11:126384761:T:C	5.71146e-09	-1.8786e-10	-1.40211
126384908	chr11:126384908:G:T	1.03777e-08	-1.8786e-10	-0.804924
126385094	chr11:126385094:T:TA	5.87782e-09	-1.8786e-10	-1.3734
126385774	chr11:126385774:G:A	1.2182e-07	1.65796	-4.18622e-10
126385865	chr11:126385865:A:G	6.64189e-09	-1.8786e-10	-1.25119
126386178	chr11:126386178:C:G	6.16116e-09	-1.8786e-10	-1.32632
126386611	chr11:126386611:C:T	6.28578e-09	-1.8786e-10	-1.30629
126386643	chr11:126386643:G:A	7.53391e-09	-1.8786e-10	-1.12517
126387188	chr11:126387188:T:C	2.58239e-09	-1.10458	-1.09129
126387211	chr11:126387211:T:A	5.57128e-09	-1.8786e-10	-1.42696
126387756	chr11:126387756:C:T	1.50718e-08	-1.8786e-10	-0.431755
126387764	chr11:126387764:TTTCTC:T	1.14411e-08	0.690897	-1.39827
126387778	chr11:126387778:C:CCATA	1.3469e-08	-1.8786e-10	-0.544189
126387884	chr11:126387884:G:A	2.61994e-09	-0.844029	-1.3374
126388141	chr11:126388141:C:T	2.04381e-08	-1.8786e-10	-0.127181
126388167	chr11:126388167:A:G	3.31772e-09	-1.80765	-0.137658
126388627	chr11:126388627:T:C	6.1322e-09	-1.33163	0.000596049
126388967	chr11:126388967:G:A	2.30447e-09	-0.884469	-1.42526
126389328	chr11:126389328:G:A	2.25848e-09	-0.903333	-1.42656
126389901	chr11:126389901:C:T	5.55902e-09	-1.8786e-10	-1.42916
126390573	chr11:126390573:C:G	6.23987e-09	-1.8786e-10	-1.31362
126390685	chr11:126390685:G:A	3.79827e-09	-1.81004	-4.18622e-10
126390772	chr11:126390772:C:T	6.61252e-09	-1.8786e-10	-1.25562
126390789	chr11:126390789:A:G	1.81826e-09	-1.26705	-1.27965
126391147	chr11:126391147:C:A	4.96823e-09	-1.22059	-0.320924
126391207	chr11:126391207:G:A	4.49974e-09	-1.64056	-4.18622e-10
126391669	chr11:126391669:G:A	1.08297e-09	-1.6612	-1.40368
126391721	chr11:126391721:G:A	5.7238e-09	-1.8786e-10	-1.39995
126391898	chr11:126391898:G:A	5.608e-09	-1.8786e-10	-1.42039
126392743	chr11:126392743:A:G	3.66289e-09	-1.81908	-0.0272483
126392910	chr11:126392910:A:G	3.00766e-07	-1.8786e-10	2.56175
126393020	chr11:126393020:A:G	5.46929e-09	-1.31474	-0.130693
126393102	chr11:126393102:G:A	2.40807e-09	-0.887556	-1.3782
126393212	chr11:126393212:C:G	5.67654e-09	-1.8786e-10	-1.40824
126393825	chr11:126393825:G:A	5.78205e-09	-1.8786e-10	-1.38982
126393990	chr11:126393990:A:G	1.0047e-09	-1.7057	-1.43419
126394052	chr11:126394052:A:C	1.00192e-08	0.362864	-1.20294
126394077	chr11:126394077:A:C	2.36242e-09	-1.0743	-1.21059
126394130	chr11:126394130:T:C	2.28455e-09	-1.11043	-1.20798
126394260	chr11:126394260:C:T	2.39966e-09	-0.882791	-1.38647
126394617	chr11:126394617:G:A	2.87611e-08	-1.8786e-10	0.214442
126394623	chr11:126394623:C:T	5.8816e-09	-1.8786e-10	-1.37275
126395259	chr11:126395259:C:T	9.3231e-10	-1.78794	-1.42674
126395260	chr11:126395260:A:G	6.32936e-09	-1.18264	-0.116748
126395606	chr11:126395606:A:C	2.11893e-09	-1.15024	-1.24343
126395642	chr11:126395642:TCTC:T	5.70884e-09	-1.8786e-10	-1.40257
126395946	chr11:126395946:A:G	4.1676e-09	-0.295126	-1.42212
126396204	chr11:126396204:C:T	3.81463e-09	-1.46758	-0.338161
126396441	chr11:126396441:C:T	6.37706e-09	-1.8786e-10	-1.29187
126396755	chr11:126396755:T:C	1.84634e-07	3.3275	-1.25371
126397649	chr11:126397649:G:A	6.6938e-09	0.164272	-1.40767
126398545	chr11:126398545:G:A	3.5725e-09	-0.533579	-1.33774
126399406	chr11:126399406:A:G	6.96582e-09	-1.8786e-10	-1.20357
126399562	chr11:126399562:C:T	5.53778e-09	-1.8786e-10	-1.43299
126399973	chr11:126399973:C:T	1.21659e-08	-1.8786e-10	-0.645947
126400479	chr11:126400479:G:A	7.19209e-09	0.238155	-1.40976
126400946	chr11:126400946:C:T	2.33263e-08	-0.281454	0.286453
126401080	chr11:126401080:G:C	2.35209e-07	-0.415667	2.73156
126401560	chr11:126401560:A:G	1.53076e-08	-1.8786e-10	-0.416232
126401599	chr11:126401599:C:T	9.67083e-08	-1.8786e-10	1.42712
126401743	chr11:126401743:A:G	0.000306014	10.1389	-0.652067
126402233	chr11:126402233:A:G	5.58797e-08	-1.8786e-10	0.878619
126402263	chr11:126402263:A:C	1.38383e-05	7.48147	-1.09086
126402338	chr11:126402338:C:T	3.86148e-09	-1.79353	-4.18622e-10
126402917	chr11:126402917:C:T	0.000162266	9.29479	-0.442378
126403457	chr11:126403457:C:G	2.19158e-08	-1.8786e-10	-0.0573721
126403712	chr11:126403712:G:A	2.34876e-08	-1.8786e-10	0.0118885
126404108	chr11:126404108:T:C	1.06531e-05	7.18849	-1.05947
126404137	chr11:126404137:T:C	2.77349e-08	0.617598	-0.439487
126404159	chr11:126404159:G:A	6.54418e-09	-1.8786e-10	-1.26601
126404302	chr11:126404302:A:G	1.11395e-05	7.1967	-1.02303
126404622	chr11:126404622:C:T	7.31768e-09	-1.8786e-10	-1.15429
126404733	chr11:126404733:G:A	6.90818e-09	-1.8786e-10	-1.21188
126404734	chr11:126404734:G:T	6.90818e-09	-1.8786e-10	-1.21188
126404970	chr11:126404970:A:G	4.8927e-09	-1.55684	-4.18622e-10
126405024	chr11:126405024:C:T	9.13682e-10	-1.80009	-1.43477
126405064	chr11:126405064:C:T	1.94243e-07	2.77699	-0.652458
126405418	chr11:126405418:C:T	7.08651e-09	-1.8786e-10	-1.18639
126405507	chr11:126405507:C:T	1.65756e-09	-1.34759	-1.29165
126405820	chr11:126405820:G:A	1.24577e-08	0.766535	-1.38878
126405935	chr11:126405935:G:A	1.92574e-08	0.744088	-0.930774
126406030	chr11:126406030:C:T	5.97462e-09	-1.8786e-10	-1.35706
126407040	chr11:126407040:G:A	6.75357e-09	-1.8786e-10	-1.23451
126407151	chr11:126407151:G:A	7.6959e-09	-1.8786e-10	-1.1039
126407321	chr11:126407321:C:T	1.16122e-07	2.21449	-0.604426
126407467	chr11:126407467:A:G	7.01445e-09	-1.8786e-10	-1.19661
126407675	chr11:126407675:A:G	5.05231e-09	-0.0897433	-1.43499
126407917	chr11:126407917:C:T	6.69116e-06	7.08557	-1.42161
126408180	chr11:126408180:C:T	7.25663e-08	1.56674	-0.426821
126408308	chr11:126408308:T:C	8.83021e-09	-0.14659	-0.819814
126408627	chr11:126408627:C:T	7.48146e-08	2.18798	-1.01755
126408668	chr11:126408668:T:C	0.00131375	12.0872	-1.14338
126409721	chr11:126409721:T:C	3.02217e-06	-1.8786e-10	4.86915
126410373	chr11:126410373:G:A	8.34422e-09	-1.8786e-10	-1.02301
126410398	chr11:126410398:T:C	1.69508e-05	5.98897	0.604515
126410649	chr11:126410649:G:T	1.56055e-07	2.95941	-1.05378
126410718	chr11:126410718:T:G	7.6724e-09	-1.8786e-10	-1.10695
126411725	chr11:126411725:G:C	6.46184e-09	-0.239693	-1.03898
126412711	chr11:126412711:G:A	1.22515e-05	7.55467	-1.28585
126413382	chr11:126413382:T:C	5.92961e-09	-1.8786e-10	-1.36462
126413411	chr11:126413411:C:T	7.3875e-09	-1.8786e-10	-1.14479
126413440	chr11:126413440:G:A	7.18109e-09	-1.8786e-10	-1.17313
126413890	chr11:126413890:C:T	2.53074e-05	7.36108	-0.366809
126414520	chr11:126414520:G:C	8.79939e-09	-1.8786e-10	-0.969899
126414869	chr11:126414869:A:C	2.76505e-08	-1.8786e-10	0.175061
126414946	chr11:126414946:C:T	1.41531e-08	-0.49465	-4.18622e-10
126414968	chr11:126414968:A:G	1.88389e-06	-1.8786e-10	4.39651
126415041	chr11:126415041:C:T	6.1296e-09	-0.143063	-1.18839
126415406	chr11:126415406:G:A	3.60324e-05	7.58936	-0.241768
126415716	chr11:126415716:C:T	5.06709e-08	-1.8786e-10	0.78077
126415949	chr11:126415949:C:T	6.54988e-09	-1.8786e-10	-1.26514
126416062	chr11:126416062:CTG:C	7.22221e-09	-1.8786e-10	-1.16742
126416150	chr11:126416150:A:G	1.276e-08	-1.8786e-10	-0.598269
126416156	chr11:126416156:A:G	1.31288e-07	3.13229	-1.39948
126416693	chr11:126416693:A:C	1.42933e-05	6.95226	-0.529294
126417279	chr11:126417279:T:C	4.96084e-08	-1.8786e-10	0.759578
126417859	chr11:126417859:G:T	0.0298868	13.5223	0.545996
126418413	chr11:126418413:C:T	2.81322e-09	-0.788997	-1.32126
126419061	chr11:126419061:A:G	0.0477583	14.2609	0.276135
126419473	chr11:126419473:A:G	0.0784052	14.197	0.83586
126420120	chr11:126420120:A:T	7.15452e-09	-1.8786e-10	-1.17684
126420197	chr11:126420197:G:A	4.54673e-06	-1.8786e-10	5.27758
126420222	chr11:126420222:T:C	5.56218e-09	-1.8786e-10	-1.42859
126420275	chr11:126420275:C:T	6.90109e-09	-1.8786e-10	-1.2129
126420522	chr11:126420522:T:TCAGTGAC	5.5307e-09	-1.8786e-10	-1.43427
126420628	chr11:126420628:G:A	5.59998e-09	-1.8786e-10	-1.42182
126421055	chr11:126421055:C:T	0.0320971	13.5993	0.540396
126421126	chr11:126421126:G:A	3.55129e-09	-0.458508	-1.41876
126421604	chr11:126421604:C:T	1.39529e-06	5.51295	-1.41667
126421911	chr11:126421911:AATAG:A	5.45477e-08	-1.8786e-10	0.854494
126422230	chr11:126422230:C:T	1.04215e-08	-1.8786e-10	-0.800714
126422248	chr11:126422248:C:T	2.74152e-08	1.15991	-0.993391
126422367	chr11:126422367:C:T	0.116736	14.7079	0.722901
126422701	chr11:126422701:A:G	0.142662	15.1823	0.449109
126423057	chr11:126423057:A:T	5.40297e-05	7.09632	0.656385
126423066	chr11:126423066:C:T	0.287995	15.7991	0.534794
126423142	chr11:126423142:G:A	0.125434	16.2344	-0.731692
126423344	chr11:126423344:A:T	0.13682	14.7579	0.831729
126423556	chr11:126423556:A:T	4.05885e-06	6.55358	-1.38951
126423661	chr11:126423661:C:T	7.71049e-09	-1.8786e-10	-1.102
126423668	chr11:126423668:C:T	1.29581e-07	3.15129	-1.43157
126423733	chr11:126423733:G:A	8.06066e-09	-1.8786e-10	-1.05759
126424185	chr11:126424185:C:G	7.92808e-07	4.08601	-0.555014
126424193	chr11:126424193:C:T	2.10929e-06	5.82948	-1.31995
126424342	chr11:126424342:G:A	1.42638e-09	-1.71983	-1.06961
126424567	chr11:126424567:C:T	2.1566e-08	-1.8786e-10	-0.0734661
126424569	chr11:126424569:G:A	1.69316e-08	-1.8786e-10	-0.315402
126424766	chr11:126424766:G:A	7.2673e-09	-1.8786e-10	-1.1612
126424922	chr11:126424922:G:A	8.9893e-07	4.67592	-1.0193
126425240	chr11:126425240:G:A	3.55506e-08	1.86062	-1.43424
126425451	chr11:126425451:C:T	1.79704e-09	-1.12207	-1.43637
126425540	chr11:126425540:T:C	2.10895e-08	0.630432	-0.72624
126425598	chr11:126425598:GA:G	6.32276e-08	-1.8786e-10	1.00216
126425787	chr11:126425787:A:G	5.54967e-09	-1.8786e-10	-1.43084
126425957	chr11:126425957:C:T	1.3094e-08	-1.8786e-10	-0.572428
126426065	chr11:126426065:C:T	3.98473e-07	-1.8786e-10	2.84306
126426237	chr11:126426237:C:G	2.2173e-09	-0.919003	-1.42929
126426298	chr11:126426298:T:C	1.02231e-08	-1.8786e-10	-0.819929
126426409	chr11:126426409:G:A	6.72513e-09	-1.8786e-10	-1.23873
126426490	chr11:126426490:T:C	2.9324e-09	-0.652252	-1.41651
126426694	chr11:126426694:C:T	7.50129e-09	-0.576133	-0.553374
126426783	chr11:126426783:T:C	8.7775e-07	5.05798	-1.4252
126426920	chr11:126426920:C:T	5.83758e-09	-1.8786e-10	-1.38027
126426930	chr11:126426930:G:A	5.99571e-09	-1.35354	-4.18622e-10
126426967	chr11:126426967:C:T	3.45695e-08	-1.8786e-10	0.398389
126427269	chr11:126427269:T:C	1.21944e-08	-1.8786e-10	-0.643602
126427396	chr11:126427396:CA:C	2.16806e-06	5.81448	-1.27747
126427714	chr11:126427714:C:T	2.0278e-07	3.23415	-1.06661
126427889	chr11:126427889:G:C	7.84062e-07	-1.8786e-10	3.51991
126427890	chr11:126427890:A:G	2.08819e-08	-1.8786e-10	-0.105701
126428184	chr11:126428184:G:A	8.27666e-09	-1.8786e-10	-1.03114
126428321	chr11:126428321:TC:T	3.77144e-09	-1.81713	-4.18622e-10
126428588	chr11:126428588:T:C	5.65852e-09	-1.8786e-10	-1.41142
126428593	chr11:126428593:A:G	7.55603e-09	-1.8786e-10	-1.12224
126428679	chr11:126428679:C:T	2.21986e-08	1.38695	-1.4315
126428796	chr11:126428796:G:A	7.08341e-09	-1.8786e-10	-1.18683
126429874	chr11:126429874:C:T	4.01233e-07	3.57675	-0.726787
126429902	chr11:126429902:C:T	6.67784e-09	-1.8786e-10	-1.24579
126430062	chr11:126430062:C:T	1.27776e-08	0.322406	-0.919298
126430344	chr11:126430344:C:T	1.8839e-09	-1.60852	-0.902719
126430642	chr11:126430642:C:T	7.60794e-09	-1.65263	0.53724
126431554	chr11:126431554:T:C	2.68366e-09	-1.05568	-1.10172
126431586	chr11:126431586:T:A	2.34201e-09	-1.78746	-0.506114
126432022	chr11:126432022:C:T	4.4386e-08	-1.8786e-10	0.648342
126432289	chr11:126432289:T:C	2.62454e-09	-1.78513	-0.394547
126432779	chr11:126432779:G:A	5.61363e-09	-1.8786e-10	-1.41938
126432965	chr11:126432965:G:A	3.39607e-08	1.70362	-1.323
126433089	chr11:126433089:G:C	3.21133e-08	-1.8786e-10	0.324689
126433158	chr11:126433158:C:T	6.0224e-09	-1.8786e-10	-1.3491
126433338	chr11:126433338:CCT:C	5.55303e-09	-1.8786e-10	-1.43024
126433421	chr11:126433421:A:G	1.03178e-07	2.46789	-0.976011
126434056	chr11:126434056:G:A	1.67481e-08	-1.8786e-10	-0.326299
126434144	chr11:126434144:C:T	3.7423e-08	-1.8786e-10	0.477702
126434225	chr11:126434225:C:T	2.41199e-08	0.970808	-0.932354
126434277	chr11:126434277:G:T	5.52393e-09	-1.8786e-10	-1.43549
126434324	chr11:126434324:G:C	3.50152e-08	1.76815	-1.35695
126434482	chr11:126434482:A:G	3.89876e-08	-1.8786e-10	0.51866
126435133	chr11:126435133:A:G	3.93216e-08	-1.8786e-10	0.527192
126435431	chr11:126435431:C:T	5.51568e-09	-1.8786e-10	-1.43699
126435600	chr11:126435600:G:A	1.06898e-08	-0.775296	-4.18622e-10
126435860	chr11:126435860:T:C	2.99404e-09	-0.787802	-1.26016
126435881	chr11:126435881:G:A	1.45621e-07	-1.8786e-10	1.83643
126435886	chr11:126435886:T:C	2.40511e-07	2.61048	-0.272301
126436024	chr11:126436024:C:T	5.77088e-09	-1.8786e-10	-1.39176
126436153	chr11:126436153:C:T	2.31013e-07	3.3514	-1.05351
126436161	chr11:126436161:C:T	5.57865e-08	-1.8786e-10	0.87695
126436209	chr11:126436209:G:A	1.91412e-08	-1.03339	0.840647
126436329	chr11:126436329:G:C	3.76663e-09	-0.511407	-1.307
126436493	chr11:126436493:A:G	7.18662e-08	2.56676	-1.43654
126436532	chr11:126436532:G:A	1.37084e-09	-1.65574	-1.17342
126437232	chr11:126437232:A:T	5.4677e-09	-1.57449	0.128766
126437241	chr11:126437241:G:A	3.82969e-08	-1.8786e-10	0.500787
126437382	chr11:126437382:CAA:C	5.36832e-07	4.26616	-1.12506
126437492	chr11:126437492:TACC:T	1.36944e-08	-1.8786e-10	-0.527595
126437557	chr11:126437557:T:C	1.58993e-06	5.62637	-1.3995
126437680	chr11:126437680:A:G	5.73554e-05	7.0544	0.75804
126438335	chr11:126438335:C:T	5.82623e-09	-1.8786e-10	-1.38221
126438464	chr11:126438464:G:A	1.91151e-06	3.74259	0.668476
126438868	chr11:126438868:G:A	1.13065e-09	-1.77289	-1.2489
126438950	chr11:126438950:A:G	6.16545e-09	-1.8786e-10	-1.32562
126439199	chr11:126439199:C:T	8.53045e-09	-1.8786e-10	-1.00094
126439774	chr11:126439774:T:C	4.03089e-09	-1.70023	-0.0503619
126439875	chr11:126439875:A:G	2.90173e-09	-1.78539	-0.293885
126440261	chr11:126440261:G:A	1.2629e-09	-1.70778	-1.20339
126440725	chr11:126440725:A:G	1.84055e-08	-1.8786e-10	-0.231935
126441367	chr11:126441367:C:T	5.82006e-09	-1.8786e-10	-1.38327
126441460	chr11:126441460:C:G	9.13919e-10	-1.8041	-1.4305
126441517	chr11:126441517:A:T	1.66559e-09	-1.21169	-1.42272
126441849	chr11:126441849:G:A	7.80997e-09	-1.8786e-10	-1.08918
126442979	chr11:126442979:G:A	3.84546e-09	-1.79769	-4.18622e-10
126443813	chr11:126443813:A:G	1.53724e-09	-1.28624	-1.42836
126444008	chr11:126444008:C:T	8.22097e-09	-1.03789	-4.18622e-10
126444218	chr11:126444218:C:T	2.89651e-09	-1.38092	-0.700151
126444303	chr11:126444303:G:C	1.37498e-09	-1.38899	-1.43715
126444486	chr11:126444486:G:A	2.04642e-08	-0.125906	-4.18622e-10
126444611	chr11:126444611:A:C	1.14795e-08	-1.8786e-10	-0.704019
126444669	chr11:126444669:A:G	1.20635e-09	-1.55028	-1.40671
126444854	chr11:126444854:C:T	5.77838e-09	-1.8786e-10	-1.39046
126445129	chr11:126445129:T:C	9.56961e-10	-1.77361	-1.41497
126445161	chr11:126445161:C:A	6.66005e-09	-1.47369	0.225236
126445178	chr11:126445178:C:T	5.58344e-09	-1.8786e-10	-1.42478
126445241	chr11:126445241:A:G	6.76513e-09	-1.8786e-10	-1.2328
126445782	chr11:126445782:G:A	2.91034e-09	-0.640773	-1.43554
126445866	chr11:126445866:G:A	7.97393e-09	-1.8786e-10	-1.06841
126445988	chr11:126445988:A:C	5.55244e-09	-1.8786e-10	-1.43034
126446016	chr11:126446016:C:T	1.54005e-08	-0.410182	-4.18622e-10
126446109	chr11:126446109:C:T	1.34566e-09	-1.6914	-1.1563
126446715	chr11:126446715:C:T	9.30344e-10	-1.80524	-1.41154
126446974	chr11:126446974:T:C	5.95652e-09	-1.8786e-10	-1.3601
126447059	chr11:126447059:T:C	3.81627e-09	-1.80531	-4.18622e-10
126447381	chr11:126447381:A:G	9.79906e-09	-1.8786e-10	-0.862296
126447549	chr11:126447549:G:A	1.43449e-09	-1.49249	-1.29128
126448145	chr11:126448145:T:G	9.64369e-08	-0.120931	1.54524
126448428	chr11:126448428:T:G	2.54281e-08	0.0912723	-4.18622e-10
126448555	chr11:126448555:G:T	1.07318e-08	-1.8786e-10	-0.771371
126449541	chr11:126449541:C:T	6.54127e-09	-1.8786e-10	-1.26645
126449542	chr11:126449542:C:T	4.92867e-08	-1.8786e-10	0.753073
126449632	chr11:126449632:A:AGC	1.42401e-08	-1.8786e-10	-0.488518
126450027	chr11:126450027:C:T	2.98227e-08	0.250686	-4.18622e-10
126450142	chr11:126450142:T:A	3.83445e-09	-1.80056	-4.18622e-10
126450334	chr11:126450334:C:T	2.0418e-08	-1.43936	1.3112
126450454	chr11:126450454:TGTGA:T	8.47606e-09	-1.78109	0.773756
126450913	chr11:126450913:GTC:G	1.50789e-08	-1.8786e-10	-0.431286
126451068	chr11:126451068:T:G	5.7154e-09	-1.8786e-10	-1.40142
126451077	chr11:126451077:G:A	5.71772e-09	-1.8786e-10	-1.40101
126451092	chr11:126451092:T:C	6.98718e-09	-1.8786e-10	-1.2005
126451145	chr11:126451145:G:A	5.55327e-09	-1.8786e-10	-1.4302
126451241	chr11:126451241:G:C	5.5526e-09	-1.8786e-10	-1.43032
126451535	chr11:126451535:TGA:T	1.23146e-09	-1.5012	-1.43517
126451597	chr11:126451597:T:C	9.38338e-09	-1.8786e-10	-0.905642
126451716	chr11:126451716:G:A	5.72548e-09	-1.8786e-10	-1.39966
126451837	chr11:126451837:A:G	6.81772e-09	-1.8786e-10	-1.22506
126452075	chr11:126452075:C:T	5.75851e-09	-1.8786e-10	-1.3939
126452252	chr11:126452252:T:C	5.72836e-09	-1.8786e-10	-1.39915
126452364	chr11:126452364:A:G	5.75159e-09	-1.8786e-10	-1.39511
126452638	chr11:126452638:C:A	6.22206e-09	-1.8786e-10	-1.31648
126452701	chr11:126452701:C:T	1.35962e-08	-1.8786e-10	-0.534795
126452807	chr11:126452807:T:A	3.76676e-09	-1.81837	-4.18622e-10
126452901	chr11:126452901:A:C	1.29904e-09	-1.68732	-1.19564
126453030	chr11:126453030:T:C	1.79482e-07	3.34188	-1.29638
126453433	chr11:126453433:T:C	1.384e-07	2.9653	-1.17974
126453442	chr11:126453442:C:G	1.40994e-09	-1.609	-1.19204
126454127	chr11:126454127:C:T	6.66894e-09	-1.8786e-10	-1.24712
126454161	chr11:126454161:CCTT:C	1.5494e-09	-1.54374	-1.16297
126454336	chr11:126454336:C:T	5.9574e-09	-1.8786e-10	-1.35995
126454369	chr11:126454369:G:A	3.26646e-08	-1.8786e-10	0.341709
126454970	chr11:126454970:C:G	1.82302e-09	-1.37971	-1.16438
126455552	chr11:126455552:G:C	8.65373e-09	-1.8786e-10	-0.986591
126455822	chr11:126455822:A:C	5.79297e-08	2.15701	-1.24237
126456149	chr11:126456149:G:A	2.81009e-08	0.19122	-4.18622e-10
126456172	chr11:126456172:G:A	8.4332e-09	-1.8786e-10	-1.01241
126456673	chr11:126456673:T:C	1.00429e-08	-1.42804	0.590328
126457001	chr11:126457001:C:T	2.71878e-09	-1.45648	-0.68792
126457141	chr11:126457141:T:C	4.67675e-07	4.44015	-1.43696
126457411	chr11:126457411:G:A	4.58278e-09	-1.18837	-0.433908
126457465	chr11:126457465:A:C	1.47243e-09	-1.66597	-1.0917
126457656	chr11:126457656:A:G	2.16544e-08	-1.8786e-10	-0.0693732
126457820	chr11:126457820:C:T	1.11051e-09	-1.81601	-1.22374
126457863	chr11:126457863:A:G	7.93673e-09	-1.8786e-10	-1.07308
126457909	chr11:126457909:TG:T	6.7389e-09	-1.8786e-10	-1.23669
126458001	chr11:126458001:C:T	5.48623e-08	-1.8786e-10	0.860244
126458047	chr11:126458047:C:T	1.13799e-08	-1.8786e-10	-0.712732
126458104	chr11:126458104:C:G	4.42117e-08	0.0308783	0.613529
126458200	chr11:126458200:A:G	2.93151e-08	1.50817	-1.27465
126458384	chr11:126458384:C:T	1.98637e-09	-1.73626	-0.722021
126458408	chr11:126458408:GAGTCATAC:G	1.03533e-09	-1.6891	-1.42076
126458463	chr11:126458463:TG:T	1.74777e-07	-0.601235	2.62016
126459008	chr11:126459008:G:A	2.7353e-08	1.45023	-1.28599
126459243	chr11:126459243:T:C	6.67145e-09	-1.8786e-10	-1.24674
126459890	chr11:126459890:C:A	1.37824e-08	-1.8786e-10	-0.521191
126460285	chr11:126460285:G:A	9.40376e-09	-1.8786e-10	-0.903472
126460374	chr11:126460374:C:T	5.80978e-09	0.0171253	-1.40217
126460679	chr11:126460679:G:C	6.71057e-09	-1.8786e-10	-1.2409
126461287	chr11:126461287:G:T	2.06479e-08	0.729649	-0.84662
126461395	chr11:126461395:C:T	6.28458e-08	1.67637	-0.680264
126461405	chr11:126461405:C:T	1.71219e-09	-1.37058	-1.23623
126461435	chr11:126461435:G:C	1.03552e-08	-1.81619	1.00909
126461452	chr11:126461452:C:T	5.74692e-09	-1.8786e-10	-1.39592
126461939	chr11:126461939:C:T	4.48426e-09	-1.64401	-4.18622e-10
126461940	chr11:126461940:T:C	6.33034e-08	1.75443	-0.751072
126462329	chr11:126462329:C:T	1.06443e-08	0.146423	-0.925978
126462388	chr11:126462388:G:A	1.72444e-08	-1.8197	1.5226
126462660	chr11:126462660:T:A	1.71019e-09	-1.40251	-1.20547
126462983	chr11:126462983:C:T	1.74103e-09	-1.42855	-1.16155
126463368	chr11:126463368:G:A	7.09362e-09	-1.8786e-10	-1.18539
126464232	chr11:126464232:G:A	5.13298e-08	1.44386	-0.650174
126464307	chr11:126464307:T:C	1.38128e-07	1.26488	0.518719
126464629	chr11:126464629:G:A	6.37161e-09	-1.8786e-10	-1.29273
126464850	chr11:126464850:T:C	1.77417e-09	-1.36586	-1.20539
126464903	chr11:126464903:T:C	1.18083e-07	1.71318	-0.0863781
126464910	chr11:126464910:C:T	1.16317e-08	0.632313	-1.32317
126465313	chr11:126465313:A:G	6.89814e-09	-1.81976	0.606431
126465434	chr11:126465434:G:A	1.59132e-09	-1.51419	-1.16583
126465649	chr11:126465649:C:T	2.23162e-08	0.100793	-0.140062
126466101	chr11:126466101:A:G	4.05594e-09	-1.7444	-4.18622e-10
126466142	chr11:126466142:G:A	1.63524e-07	2.33636	-0.383982
126466332	chr11:126466332:C:T	1.60312e-08	1.04968	-1.41972
126466441	chr11:126466441:G:A	8.98778e-10	-1.81941	-1.43189
126466773	chr11:126466773:T:C	1.27265e-08	-1.79561	1.19471
126466850	chr11:126466850:G:A	9.98751e-09	-1.8786e-10	-0.843247
126467189	chr11:126467189:G:A	1.33419e-09	-1.79638	-1.05987
126467235	chr11:126467235:G:C	1.13708e-08	-1.8786e-10	-0.713533
126467541	chr11:126467541:G:A	5.88437e-08	1.42726	-0.496957
126469025	chr11:126469025:G:A	1.27327e-08	-0.60041	-4.18622e-10
126469059	chr11:126469059:G:A	8.3965e-09	-1.8786e-10	-1.01677
126469110	chr11:126469110:C:T	5.59849e-09	-1.8786e-10	-1.42209
126469341	chr11:126469341:C:T	4.3085e-09	-1.68399	-4.18622e-10
126469540	chr11:126469540:A:C	1.8042e-07	2.05429	-0.00358037
126469718	chr11:126469718:A:G	3.40916e-09	-1.11051	-0.807607
126470018	chr11:126470018:C:T	4.04899e-07	2.85906	-4.18622e-10
126470405	chr11:126470405:C:T	2.7848e-09	-1.8076	-0.31281
126470882	chr11:126470882:G:T	2.63502e-09	-1.76697	-0.408719
126470926	chr11:126470926:G:A	5.40691e-08	1.74764	-0.901964
126471006	chr11:126471006:A:T	4.0499e-09	-0.36276	-1.38313
126471096	chr11:126471096:T:G	7.35778e-09	0.204698	-1.35352
126471130	chr11:126471130:G:A	3.67227e-08	-1.55117	2.00999
126471279	chr11:126471279:A:C	7.12945e-09	-1.8786e-10	-1.18035
126472326	chr11:126472326:C:T	1.22887e-09	-1.52245	-1.41603
126472522	chr11:126472522:C:T	1.52445e-08	-1.81952	1.39916
126473554	chr11:126473554:A:G	6.00189e-09	-1.8786e-10	-1.35251
126473557	chr11:126473557:A:G	1.32124e-08	-1.8786e-10	-0.563424
126473759	chr11:126473759:A:G	1.00068e-06	1.63365	2.1302
126473789	chr11:126473789:G:T	3.87519e-09	-0.434836	-1.35515
126474237	chr11:126474237:C:T	1.2923e-06	5.07149	-1.05189
126474245	chr11:126474245:G:A	9.77719e-09	-1.8786e-10	-0.86453
126474405	chr11:126474405:C:T	7.3285e-09	-1.8786e-10	-1.15281
126474525	chr11:126474525:C:T	2.15643e-08	0.400901	-0.474445
126474663	chr11:126474663:A:T	2.27394e-08	0.419046	-0.439527
126474690	chr11:126474690:C:T	5.78152e-09	-1.8786e-10	-1.38992
126474762	chr11:126474762:G:A	7.51453e-09	-1.8786e-10	-1.12774
126475237	chr11:126475237:A:G	5.86649e-09	-1.8786e-10	-1.37533
126475449	chr11:126475449:C:T	1.11645e-08	-0.731846	-4.18622e-10
126475778	chr11:126475778:C:T	4.79379e-09	-0.343779	-1.23348
126475779	chr11:126475779:A:G	4.8684e-09	-0.355025	-1.20679
126476006	chr11:126476006:C:T	3.82187e-09	-1.80384	-4.18622e-10
126476084	chr11:126476084:A:G	2.77409e-08	1.41365	-1.23532
126476532	chr11:126476532:G:A	1.99148e-08	-1.8786e-10	-0.153117
126476539	chr11:126476539:C:T	6.07969e-09	-1.33963	-4.18622e-10
126476812	chr11:126476812:C:T	1.21825e-07	1.658	-4.18622e-10
126476818	chr11:126476818:C:T	1.07781e-09	-1.69009	-1.37956
126476947	chr11:126476947:G:A	8.6483e-09	0.16302	-1.15024
126476973	chr11:126476973:G:A	1.15194e-08	-0.06678	-0.633768
126477817	chr11:126477817:G:C	4.47053e-09	-0.44713	-1.19995
126477818	chr11:126477818:C:A	4.44654e-09	-0.448476	-1.20398
126478467	chr11:126478467:A:C	4.20493e-09	-1.70832	-4.18622e-10
126478719	chr11:126478719:G:A	1.85429e-08	-0.186835	-0.0376624
126478914	chr11:126478914:G:C	5.65108e-09	-1.8786e-10	-1.41273
126479113	chr11:126479113:G:A	8.55991e-09	-1.8786e-10	-0.997492
126479181	chr11:126479181:C:G	1.04155e-08	0.14179	-0.943073
126479218	chr11:126479218:T:G	4.10437e-07	-1.8786e-10	2.87264
126479219	chr11:126479219:C:T	3.78039e-09	-1.81476	-4.18622e-10
126479641	chr11:126479641:A:G	8.55854e-08	-0.612402	1.91733
126480073	chr11:126480073:C:T	1.4881e-08	-0.406157	-0.038339
126480246	chr11:126480246:T:C	8.85161e-09	0.062045	-1.02603
126480440	chr11:126480440:G:A	5.56479e-09	-1.8786e-10	-1.42812
126480460	chr11:126480460:G:T	1.35197e-08	-0.244297	-0.296136
126481208	chr11:126481208:T:C	9.93983e-08	-0.394652	1.8492
126481227	chr11:126481227:C:T	9.46639e-08	-0.453398	1.85915
126481286	chr11:126481286:A:G	4.6713e-09	-0.194678	-1.40847
126481401	chr11:126481401:C:T	1.21419e-09	-1.81278	-1.13773
126481625	chr11:126481625:T:C	1.41898e-09	-1.77416	-1.02048
126481700	chr11:126481700:A:C	6.09343e-07	3.96781	-0.700007
126482011	chr11:126482011:T:C	1.44466e-09	-1.77999	-0.996721
126482107	chr11:126482107:C:T	3.85108e-09	-1.79623	-4.18622e-10
126482199	chr11:126482199:T:C	2.21883e-07	2.92332	-0.665747
126482230	chr11:126482230:A:G	1.4229e-09	-1.77806	-1.01382
126482324	chr11:126482324:C:T	1.46675e-09	-1.78365	-0.977889
126482426	chr11:126482426:G:A	1.4358e-09	-1.77377	-1.00909
126482479	chr11:126482479:T:A	5.90663e-07	3.92789	-0.691227
126483195	chr11:126483195:T:C	9.25154e-09	-1.8786e-10	-0.919792
126483437	chr11:126483437:CT:C	8.76615e-09	-1.8786e-10	-0.973685
126483439	chr11:126483439:T:A	8.76519e-09	-1.8786e-10	-0.973794
126483493	chr11:126483493:G:A	1.01574e-07	-0.438297	1.9145
126483515	chr11:126483515:C:T	9.52505e-09	-1.8786e-10	-0.890657
126483589	chr11:126483589:C:T	1.4363e-08	-0.29132	-0.188606
126483648	chr11:126483648:C:T	6.02164e-09	-1.8786e-10	-1.34922
126483651	chr11:126483651:C:G	3.92244e-09	-1.77787	-4.18622e-10
126483666	chr11:126483666:C:T	1.60643e-08	-0.24533	-0.122655
126483901	chr11:126483901:A:G	9.92876e-09	-1.8786e-10	-0.849146
126483994	chr11:126483994:G:C	4.24096e-09	-1.69979	-4.18622e-10
126484275	chr11:126484275:G:A	5.83413e-09	-1.8786e-10	-1.38086
126484287	chr11:126484287:G:A	1.63927e-08	-0.223902	-0.123846
126484719	chr11:126484719:T:C	6.47055e-09	-1.8786e-10	-1.27732
126484829	chr11:126484829:TTC:T	1.69028e-08	-1.8786e-10	-0.317104
126484976	chr11:126484976:T:C	8.85767e-09	-1.8786e-10	-0.963298
126485307	chr11:126485307:G:C	5.55875e-09	-1.8786e-10	-1.42921
126485532	chr11:126485532:G:A	9.30496e-09	-1.8786e-10	-0.914035
126485680	chr11:126485680:C:CAG	9.01542e-09	-1.8786e-10	-0.945646
126485862	chr11:126485862:C:T	8.98423e-09	-1.8786e-10	-0.949111
126485872	chr11:126485872:G:A	9.02998e-09	-1.8786e-10	-0.944033
126486003	chr11:126486003:A:G	9.00299e-09	-1.8786e-10	-0.947026
126486098	chr11:126486098:T:C	8.76207e-09	-1.8786e-10	-0.97415
126486177	chr11:126486177:A:G	8.85392e-09	-1.8786e-10	-0.963722
126486373	chr11:126486373:A:C	6.56508e-09	-1.8786e-10	-1.26282
126486503	chr11:126486503:C:T	3.91979e-09	-1.77854	-4.18622e-10
126486511	chr11:126486511:C:T	9.08392e-09	-1.8786e-10	-0.938077
126486538	chr11:126486538:G:A	4.05242e-09	-1.74527	-4.18622e-10
126486557	chr11:126486557:G:A	1.57859e-08	-1.8786e-10	-0.385467
126486558	chr11:126486558:T:G	1.77309e-09	-1.64665	-0.925203
126486718	chr11:126486718:G:C	8.81516e-09	-1.8786e-10	-0.968109
126486784	chr11:126486784:A:G	6.5009e-09	-1.8786e-10	-1.27264
126486987	chr11:126486987:A:G	5.25467e-07	3.75606	-0.636359
126487060	chr11:126487060:G:A	9.1381e-09	-1.8786e-10	-0.93213
126487176	chr11:126487176:G:A	9.1381e-09	-1.8786e-10	-0.93213
126487364	chr11:126487364:C:G	9.28635e-09	-1.8786e-10	-0.916036
126487701	chr11:126487701:A:G	2.06964e-09	-1.81553	-0.601683
126487780	chr11:126487780:C:T	5.61267e-09	-1.8786e-10	-1.41956
126487899	chr11:126487899:T:C	3.68516e-07	3.50171	-0.736809
126487929	chr11:126487929:C:T	9.80828e-09	-1.8786e-10	-0.861355
126488013	chr11:126488013:C:T	1.00096e-08	-0.692087	-0.148951
126488230	chr11:126488230:T:G	9.41509e-09	-1.8786e-10	-0.902268
126488236	chr11:126488236:T:C	6.78509e-09	-1.8786e-10	-1.22986
126489032	chr11:126489032:G:C	1.09046e-09	-1.65173	-1.40625
126489041	chr11:126489041:A:G	2.03304e-08	-0.645772	0.513306
126489910	chr11:126489910:C:T	7.12164e-07	2.51823	0.905495
126490107	chr11:126490107:C:T	2.35142e-07	2.31561	-4.18622e-10
126490408	chr11:126490408:A:G	1.30031e-09	-1.8161	-1.06588
126490426	chr11:126490426:C:T	2.84673e-08	-1.26321	1.46738
126490508	chr11:126490508:A:G	1.28384e-09	-1.78991	-1.10482
126490630	chr11:126490630:G:A	9.13371e-10	-1.80141	-1.43379
126490697	chr11:126490697:C:T	2.27228e-09	-0.99599	-1.32781
126490977	chr11:126490977:G:A	5.54602e-09	-1.8786e-10	-1.4315
126491388	chr11:126491388:A:C	7.15943e-09	-1.8786e-10	-1.17615
126491436	chr11:126491436:T:C	9.61652e-08	-1.19744	2.61893
126491517	chr11:126491517:C:T	2.57455e-08	-1.8786e-10	0.103679
126492147	chr11:126492147:C:T	3.19779e-09	-1.54976	-0.432367
126492296	chr11:126492296:C:T	5.60348e-09	-1.8786e-10	-1.42119
126492438	chr11:126492438:C:T	1.72607e-09	-1.24599	-1.35274
126492876	chr11:126492876:G:C	1.48333e-07	-1.8786e-10	1.85488
126492931	chr11:126492931:C:T	1.71105e-09	-1.19527	-1.41221
126493029	chr11:126493029:T:C	5.57002e-09	-1.8786e-10	-1.42718
126493068	chr11:126493068:C:G	7.33746e-09	-1.58654	0.434947
126493274	chr11:126493274:C:T	6.05108e-09	-1.8786e-10	-1.34435
126493293	chr11:126493293:G:A	1.06377e-07	-1.8786e-10	1.5224
126493361	chr11:126493361:G:A	3.66764e-08	-1.8786e-10	0.457551
126493484	chr11:126493484:C:T	1.33402e-09	-1.51019	-1.34619
126494052	chr11:126494052:T:C	1.84372e-09	-1.55938	-0.973416
126494240	chr11:126494240:T:C	7.33389e-09	-1.75573	0.603651
126494571	chr11:126494571:A:G	1.37915e-09	-1.42508	-1.39803
126494751	chr11:126494751:A:G	6.35486e-09	-1.8786e-10	-1.29536
126494786	chr11:126494786:G:A	3.94065e-08	-1.8786e-10	0.529348
126494840	chr11:126494840:G:C	5.52897e-09	-1.8786e-10	-1.43458
126494940	chr11:126494940:G:A	1.85031e-09	-1.63403	-0.8952
126495267	chr11:126495267:G:A	6.47721e-09	-1.8786e-10	-1.27629
126495440	chr11:126495440:TC:T	1.6191e-08	-0.360124	-4.18622e-10
126495923	chr11:126495923:C:T	5.76555e-09	-1.8786e-10	-1.39268
126496280	chr11:126496280:G:A	4.03502e-07	-1.8786e-10	2.8556
126496760	chr11:126496760:G:T	1.42981e-07	-1.51336	3.33149
126496762	chr11:126496762:T:C	9.79474e-09	-1.01815	0.155418
126496831	chr11:126496831:G:C	5.98444e-09	-1.8786e-10	-1.35542
126496924	chr11:126496924:A:G	1.56488e-09	-1.44099	-1.25579
126497102	chr11:126497102:C:T	5.19873e-07	-1.8786e-10	3.109
126497310	chr11:126497310:G:A	4.72462e-09	-1.07371	-0.518083
126497515	chr11:126497515:C:G	6.969e-09	-1.8786e-10	-1.20311
126497552	chr11:126497552:CTCAGAT:C	4.29797e-07	-1.8786e-10	2.91873
126497956	chr11:126497956:C:T	4.86726e-09	-1.27583	-0.286225
126497978	chr11:126497978:T:TAG	3.83146e-09	-1.23435	-0.566986
126498197	chr11:126498197:G:A	4.47573e-07	-1.8786e-10	2.95926
126498469	chr11:126498469:T:G	5.64454e-09	-1.8786e-10	-1.41389
126498497	chr11:126498497:G:T	5.51838e-09	-1.8786e-10	-1.4365
126498537	chr11:126498537:A:C	4.42995e-09	-1.06157	-0.594626
126498765	chr11:126498765:C:A	5.54202e-09	-1.8786e-10	-1.43222
126499051	chr11:126499051:C:T	5.92235e-09	-0.964957	-0.400892
126499424	chr11:126499424:C:T	4.02242e-07	-0.990711	3.84318
126499761	chr11:126499761:C:T	7.08315e-08	-1.65143	2.76716
126500170	chr11:126500170:C:T	1.57396e-09	-1.8069	-0.884094
126500537	chr11:126500537:C:T	1.3214e-09	-1.68055	-1.18533
126500608	chr11:126500608:C:T	1.67636e-09	-1.8182	-0.809756
126500733	chr11:126500733:T:C	2.44993e-08	-1.8786e-10	0.0540624
126500928	chr11:126500928:T:C	3.48041e-08	-1.8786e-10	0.405152
126501023	chr11:126501023:C:T	2.48429e-09	-1.74808	-0.486516
126501153	chr11:126501153:A:T	2.24025e-09	-1.75937	-0.578628
126501307	chr11:126501307:G:A	9.25614e-09	-1.8786e-10	-0.919295
126501376	chr11:126501376:C:G	2.85113e-08	-1.8786e-10	0.205719
126501691	chr11:126501691:TCA:T	9.27946e-09	-1.8786e-10	-0.916778
126501844	chr11:126501844:G:A	7.34856e-09	-1.8786e-10	-1.15008
126501997	chr11:126501997:A:G	2.17108e-09	-1.80945	-0.559905
126502107	chr11:126502107:G:A	5.56994e-09	-1.8786e-10	-1.4272
126502424	chr11:126502424:C:T	4.21762e-09	-0.548983	-1.15633
126502440	chr11:126502440:C:T	4.09244e-09	-1.56816	-0.16728
126502655	chr11:126502655:A:G	1.95618e-09	-1.68571	-0.787876
126502915	chr11:126502915:G:A	1.31668e-09	-1.43832	-1.43115
126503045	chr11:126503045:G:A	3.76966e-09	-1.8176	-4.18622e-10
126503288	chr11:126503288:G:C	1.87484e-08	-1.8786e-10	-0.213472
126503576	chr11:126503576:A:AT	1.1158e-08	-0.732422	-4.18622e-10
126504135	chr11:126504135:T:A	1.3237e-08	-0.561567	-4.18622e-10
126504451	chr11:126504451:A:G	9.98107e-09	-1.8786e-10	-0.843892
126504455	chr11:126504455:G:A	5.6096e-09	-1.8786e-10	-1.4201
126504594	chr11:126504594:A:T	2.23748e-09	-0.951552	-1.38768
126504890	chr11:126504890:G:A	1.55751e-08	-1.8786e-10	-0.398911
126505014	chr11:126505014:A:AC	5.9009e-09	-1.8786e-10	-1.36948
126505261	chr11:126505261:C:G	8.37637e-09	-1.8786e-10	-1.01917
126505308	chr11:126505308:A:G	1.13549e-09	-1.81938	-1.19814
126505734	chr11:126505734:G:A	5.52986e-09	-1.8786e-10	-1.43442
126505889	chr11:126505889:A:G	3.87952e-09	-1.78887	-4.18622e-10
126505900	chr11:126505900:G:A	1.16355e-09	-1.81953	-1.17358
126506089	chr11:126506089:G:A	6.48409e-09	0.0860081	-1.36124
126506315	chr11:126506315:G:A	3.76919e-09	-1.81772	-4.18622e-10
126506377	chr11:126506377:T:A	1.12458e-09	-1.81493	-1.21225
126506585	chr11:126506585:A:G	7.86843e-09	-1.8786e-10	-1.08172
126506790	chr11:126506790:G:T	1.35861e-08	-1.8786e-10	-0.535535
126506965	chr11:126506965:G:A	8.75746e-09	-1.8786e-10	-0.974676
126507321	chr11:126507321:A:T	3.77875e-09	-1.06995	-0.745233
126507461	chr11:126507461:C:T	1.2612e-09	-1.80486	-1.10766
126507482	chr11:126507482:A:T	8.55615e-09	-1.8786e-10	-0.997932
126507560	chr11:126507560:G:T	1.81579e-09	-1.61489	-0.933171
126507772	chr11:126507772:C:A	1.15963e-09	-1.80715	-1.18933
126507822	chr11:126507822:G:A	1.16195e-08	-0.6919	-4.18622e-10
126508242	chr11:126508242:C:T	7.29288e-09	0.214377	-1.37206
126508371	chr11:126508371:C:T	9.40946e-10	-1.77774	-1.42771
126508503	chr11:126508503:C:T	6.97271e-09	-1.8786e-10	-1.20258
126508561	chr11:126508561:C:T	7.62914e-09	-1.8786e-10	-1.11261
126508566	chr11:126508566:G:A	8.23603e-09	0.294461	-1.33052
126508593	chr11:126508593:T:A	1.89943e-09	-1.65873	-0.844296
126508901	chr11:126508901:T:C	1.80275e-09	-1.67831	-0.876953
126509103	chr11:126509103:C:G	9.45663e-10	-1.7636	-1.43685
126509321	chr11:126509321:C:A	3.90573e-09	-1.78214	-4.18622e-10
126509497	chr11:126509497:A:G	1.11564e-09	-1.81883	-1.21633
126509736	chr11:126509736:T:C	1.25252e-09	-1.80931	-1.11011
126509861	chr11:126509861:G:A	8.41296e-09	-1.8786e-10	-1.01481
126510294	chr11:126510294:T:C	1.2586e-09	-1.81154	-1.10304
126510782	chr11:126510782:G:A	4.69699e-09	-1.59766	-4.18622e-10
126510796	chr11:126510796:GC:G	5.51681e-09	-1.8786e-10	-1.43678
126511185	chr11:126511185:G:A	1.01997e-08	-1.8786e-10	-0.82222
126511302	chr11:126511302:C:T	7.78242e-09	-1.8786e-10	-1.09271
126511352	chr11:126511352:G:A	9.22171e-10	-1.79394	-1.43166
126511566	chr11:126511566:T:C	6.25641e-09	-0.827634	-0.483341
126511832	chr11:126511832:G:C	9.23826e-10	-1.79275	-1.43106
126511868	chr11:126511868:G:A	9.264e-10	-1.78736	-1.43368
126512003	chr11:126512003:T:C	1.27033e-09	-1.80786	-1.09745
126512846	chr11:126512846:T:G	8.99917e-10	-1.81316	-1.43688
126512999	chr11:126512999:G:A	8.29438e-09	-1.8786e-10	-1.029
126513024	chr11:126513024:G:A	5.84506e-09	-1.8786e-10	-1.37898
126513230	chr11:126513230:C:T	7.17185e-09	-1.8786e-10	-1.17442
126513294	chr11:126513294:A:T	1.28306e-09	-1.8126	-1.08274
126513342	chr11:126513342:C:T	9.02352e-10	-1.81111	-1.43623
126513407	chr11:126513407:A:G	1.16819e-09	-1.81927	-1.16986
126513728	chr11:126513728:C:T	5.59749e-09	-1.8786e-10	-1.42226
126513782	chr11:126513782:C:A	6.1482e-09	-1.8786e-10	-1.32842
126513868	chr11:126513868:C:T	4.93898e-09	-0.76236	-0.785063
126513891	chr11:126513891:A:G	5.40856e-09	-0.697203	-0.759396
126513907	chr11:126513907:G:C	5.56789e-09	-1.8786e-10	-1.42757
126514057	chr11:126514057:G:T	9.13554e-10	-1.8137	-1.42129
126514132	chr11:126514132:T:A	5.91606e-09	-1.8786e-10	-1.36691
126514229	chr11:126514229:C:T	1.52066e-08	-1.8786e-10	-0.422852
126514606	chr11:126514606:A:G	1.08749e-09	-1.81065	-1.25006
126514654	chr11:126514654:A:G	2.08541e-09	-1.48357	-0.926053
126514675	chr11:126514675:C:T	6.32555e-09	-1.8786e-10	-1.29999
126514723	chr11:126514723:A:T	3.09238e-07	-1.8786e-10	2.58953
126514766	chr11:126514766:C:T	2.60191e-09	-0.834527	-1.35381
126514926	chr11:126514926:G:A	9.4211e-10	-1.81248	-1.39173
126515350	chr11:126515350:T:G	1.68254e-08	-1.8786e-10	-0.321693
126515389	chr11:126515389:G:A	9.26548e-10	-1.8082	-1.41267
126515543	chr11:126515543:G:A	1.88987e-09	-1.5399	-0.968171
126516006	chr11:126516006:T:C	5.5274e-09	-1.8786e-10	-1.43487
126516052	chr11:126516052:T:C	1.05618e-09	-1.81983	-1.27009
126517082	chr11:126517082:A:C	3.83325e-09	-1.80087	-4.18622e-10
126517205	chr11:126517205:A:G	1.25225e-08	-1.8786e-10	-0.617057
126517554	chr11:126517554:G:A	1.3939e-09	-1.60346	-1.20901
126517763	chr11:126517763:G:A	1.13533e-08	-0.715077	-4.18622e-10
126518212	chr11:126518212:G:A	1.3617e-09	-1.48746	-1.34839
126518263	chr11:126518263:G:A	5.81046e-09	-1.8786e-10	-1.38492
126518353	chr11:126518353:A:G	3.38027e-09	-1.63791	-0.288713
126518893	chr11:126518893:C:T	1.26478e-09	-1.49835	-1.41134
126519363	chr11:126519363:G:T	2.22006e-09	-1.81149	-0.53556
126519406	chr11:126519406:C:T	2.87939e-09	-1.80173	-0.285271
126519637	chr11:126519637:C:T	7.45627e-09	-1.8786e-10	-1.13553
126519768	chr11:126519768:C:A	9.87472e-10	-1.77238	-1.38481
126520163	chr11:126520163:T:C	1.09928e-09	-1.61803	-1.43189
126520192	chr11:126520192:T:C	1.0626e-09	-1.65071	-1.43315
126520503	chr11:126520503:G:C	7.39303e-09	-1.8786e-10	-1.14404
126520722	chr11:126520722:T:C	1.24369e-09	-1.56021	-1.36628
126520747	chr11:126520747:T:G	1.27212e-09	-1.54009	-1.36381
126521073	chr11:126521073:C:A	2.00015e-09	-1.21578	-1.23558
126521111	chr11:126521111:C:T	6.81454e-09	-1.8786e-10	-1.22552
126521402	chr11:126521402:T:G	1.48869e-09	-1.43917	-1.30752
126521514	chr11:126521514:A:G	1.5617e-09	-1.52079	-1.17801
126521747	chr11:126521747:C:T	1.48871e-09	-1.51739	-1.22928
126521883	chr11:126521883:T:A	6.28047e-09	-1.8786e-10	-1.30714
126521902	chr11:126521902:G:A	2.01626e-09	-1.81509	-0.628243
126522012	chr11:126522012:G:A	1.50799e-09	-1.42638	-1.30743
126522127	chr11:126522127:C:T	1.0452e-08	-1.8786e-10	-0.797787
126522168	chr11:126522168:T:C	1.61084e-09	-1.39428	-1.27355
126522401	chr11:126522401:C:A	6.8835e-09	-1.8786e-10	-1.21545
126522460	chr11:126522460:C:T	5.55657e-09	-1.8786e-10	-1.4296
126522507	chr11:126522507:C:T	5.79815e-09	-1.38704	-4.18622e-10
126522667	chr11:126522667:C:T	5.56398e-09	-1.8786e-10	-1.42827
126522780	chr11:126522780:G:A	5.57713e-09	-1.8786e-10	-1.42591
126522827	chr11:126522827:C:T	1.69027e-09	-1.49001	-1.12968
126522908	chr11:126522908:C:T	1.70406e-09	-1.50553	-1.10603
126523179	chr11:126523179:T:G	1.53073e-09	-1.44316	-1.27567
126523253	chr11:126523253:G:T	5.5149e-09	-1.8786e-10	-1.43713
126523597	chr11:126523597:TCCTGC:T	1.59237e-09	-1.49172	-1.18764
126524323	chr11:126524323:T:A	1.55838e-09	-1.36473	-1.33621
126525351	chr11:126525351:G:A	9.07363e-09	-0.93921	-4.18622e-10
126525457	chr11:126525457:G:A	6.89635e-09	-1.8786e-10	-1.21359
126525857	chr11:126525857:A:G	9.4612e-10	-1.81904	-1.38093
126526067	chr11:126526067:C:T	5.65308e-09	-1.8786e-10	-1.41238
126526333	chr11:126526333:G:A	5.85645e-09	-1.8786e-10	-1.37704
126526779	chr11:126526779:G:A	6.74634e-09	-1.80057	0.564986
126527242	chr11:126527242:T:C	6.38263e-09	-1.8786e-10	-1.291
126527767	chr11:126527767:T:G	1.05824e-08	-1.8786e-10	-0.785387
126527925	chr11:126527925:A:G	1.19163e-09	-1.81964	-1.14962
126528000	chr11:126528000:T:C	5.53038e-09	-1.8786e-10	-1.43433
126528062	chr11:126528062:G:A	5.65812e-09	-1.8786e-10	-1.41149
126528158	chr11:126528158:G:T	1.2819e-09	-1.81894	-1.07729
126528294	chr11:126528294:G:A	9.78554e-09	-1.8786e-10	-0.863676
126528393	chr11:126528393:C:T	4.0217e-09	-1.75288	-4.18622e-10
126528483	chr11:126528483:C:T	3.79304e-09	-1.81141	-4.18622e-10
126528772	chr11:126528772:G:C	5.8212e-09	-1.8786e-10	-1.38308
126528801	chr11:126528801:G:A	5.64441e-09	-1.8786e-10	-1.41392
126529091	chr11:126529091:C:T	5.81718e-09	-1.8786e-10	-1.38377
126529129	chr11:126529129:T:C	7.51856e-09	-1.8786e-10	-1.12721
126529138	chr11:126529138:G:A	1.41824e-09	-1.40931	-1.38586
126529188	chr11:126529188:C:T	7.47332e-09	-1.8786e-10	-1.13324
126529451	chr11:126529451:T:C	7.64704e-09	-1.8786e-10	-1.11026
126529523	chr11:126529523:G:A	1.70898e-09	-1.2754	-1.33329
126529590	chr11:126529590:G:A	5.66894e-09	-1.8786e-10	-1.40958
126529784	chr11:126529784:C:A	5.66825e-09	-1.8786e-10	-1.4097
126530022	chr11:126530022:C:T	3.06278e-08	-1.8786e-10	0.277327
126530245	chr11:126530245:C:T	2.55699e-06	-1.8786e-10	4.70201
126530246	chr11:126530246:G:A	1.52673e-09	-1.30293	-1.41853
126530472	chr11:126530472:G:C	8.32915e-09	-1.8786e-10	-1.02482
126530501	chr11:126530501:T:C	8.33633e-09	-1.8786e-10	-1.02396
126530906	chr11:126530906:T:C	1.99147e-09	-1.13613	-1.31958
126530924	chr11:126530924:G:A	5.80977e-09	-1.8786e-10	-1.38504
126531041	chr11:126531041:G:C	1.55291e-08	-1.8786e-10	-0.401869
126531223	chr11:126531223:G:C	1.43506e-09	-1.44355	-1.33983
126531384	chr11:126531384:T:C	1.29353e-08	-1.8786e-10	-0.584624
126531858	chr11:126531858:T:C	3.81736e-09	-0.581101	-1.22392
126531931	chr11:126531931:A:G	5.5459e-09	-1.8786e-10	-1.43152
126531950	chr11:126531950:G:A	1.20557e-09	-1.80016	-1.15747
126532071	chr11:126532071:A:G	5.00448e-09	-0.425115	-1.10913
126532189	chr11:126532189:C:T	1.14309e-09	-1.80038	-1.21047
126532409	chr11:126532409:C:T	1.17332e-09	-1.80865	-1.1761
126532444	chr11:126532444:C:T	6.62141e-09	-1.8786e-10	-1.25427
126532596	chr11:126532596:G:A	5.81222e-09	-1.8786e-10	-1.38462
126532625	chr11:126532625:C:T	8.7092e-09	-0.980203	-4.18622e-10
126532658	chr11:126532658:G:A	1.08784e-09	-1.80701	-1.25338
126532677	chr11:126532677:AGAT:A	1.09296e-09	-1.80536	-1.25033
126532866	chr11:126532866:A:G	6.96697e-09	-1.8786e-10	-1.2034
126532883	chr11:126532883:C:T	1.63309e-08	0.158069	-0.509592
126533780	chr11:126533780:A:C	4.14029e-09	-1.72382	-4.18622e-10
126533851	chr11:126533851:C:T	6.83223e-09	-1.8786e-10	-1.22293
126533859	chr11:126533859:G:T	6.8154e-09	-1.8786e-10	-1.2254
126533929	chr11:126533929:C:T	6.26504e-09	-1.8786e-10	-1.3096
126534006	chr11:126534006:G:C	9.63512e-09	-1.8786e-10	-0.879167
126534029	chr11:126534029:A:T	9.95366e-10	-1.81437	-1.33486
126534233	chr11:126534233:C:T	2.25752e-09	-0.916186	-1.41413
126534365	chr11:126534365:A:G	9.04399e-09	-0.133771	-0.808711
126534370	chr11:126534370:C:A	2.5611e-08	-1.8786e-10	0.0984409
126534652	chr11:126534652:A:G	1.05317e-08	-0.247091	-0.543103
126534744	chr11:126534744:A:T	1.07767e-09	-1.81576	-1.25403
126534752	chr11:126534752:G:A	5.68806e-09	-1.8786e-10	-1.40621
126534817	chr11:126534817:GCTGAGCAGGCAGGGC:G	5.70611e-09	-1.8786e-10	-1.40304
126534934	chr11:126534934:C:T	5.93431e-09	-1.8786e-10	-1.36383
126535299	chr11:126535299:A:G	5.86061e-09	-1.8786e-10	-1.37633
126535348	chr11:126535348:C:A	4.97929e-09	-1.81793	0.278634
126535612	chr11:126535612:A:G	5.20843e-09	-0.0805002	-1.4138
126536232	chr11:126536232:G:A	1.28668e-09	-1.78675	-1.10577
126536286	chr11:126536286:T:C	8.70656e-09	-1.8786e-10	-0.980506
126536339	chr11:126536339:T:G	9.68978e-09	-1.8786e-10	-0.87351
126536623	chr11:126536623:C:T	5.78709e-09	-1.8786e-10	-1.38895
126536980	chr11:126536980:C:T	9.27278e-10	-1.79642	-1.42366
126537170	chr11:126537170:C:T	8.23503e-09	-1.8786e-10	-1.03619
126537468	chr11:126537468:G:A	5.88834e-09	-1.8786e-10	-1.37161
126537545	chr11:126537545:T:C	3.65138e-09	-0.468794	-1.38068
126537601	chr11:126537601:A:C	3.68516e-09	-0.574397	-1.26587
126537647	chr11:126537647:G:A	3.88591e-09	-1.78723	-4.18622e-10
126537835	chr11:126537835:C:A	6.18097e-09	-1.8786e-10	-1.32311
126538057	chr11:126538057:G:C	7.47644e-09	-1.8786e-10	-1.13283
126538079	chr11:126538079:G:C	7.49504e-09	-1.8786e-10	-1.13034
126538308	chr11:126538308:C:T	9.05368e-09	-1.8786e-10	-0.941411
126538412	chr11:126538412:G:A	6.40739e-09	-1.8786e-10	-1.28713
126538477	chr11:126538477:G:A	5.83734e-09	-1.8786e-10	-1.38031
126538486	chr11:126538486:T:A	9.57974e-10	-1.76384	-1.42368
126538518	chr11:126538518:C:T	1.00885e-08	-0.833184	-4.18622e-10
126538772	chr11:126538772:C:G	3.33707e-09	-0.626538	-1.31295
126538777	chr11:126538777:T:C	6.669e-09	-1.8786e-10	-1.24711
126538815	chr11:126538815:C:T	4.17679e-09	-0.298493	-1.41655
126539274	chr11:126539274:C:T	5.63232e-09	-1.8786e-10	-1.41606
126539328	chr11:126539328:T:C	6.02776e-09	-1.8786e-10	-1.34821
126539339	chr11:126539339:G:A	9.25323e-10	-1.78839	-1.43381
126539432	chr11:126539432:T:G	4.06921e-09	-0.336658	-1.40448
126539505	chr11:126539505:T:G	5.58639e-09	-1.8786e-10	-1.42425
126539629	chr11:126539629:T:C	6.27546e-09	0.128885	-1.43682
126539711	chr11:126539711:G:C	3.41614e-09	-1.78195	-0.13412
126539727	chr11:126539727:C:T	3.70438e-09	-0.559563	-1.2755
126539761	chr11:126539761:A:G	6.20611e-07	-1.8786e-10	3.28612
126539987	chr11:126539987:A:C	5.54272e-09	-0.183146	-1.24895
126540018	chr11:126540018:A:C	7.08364e-09	0.0287518	-1.21555
126540306	chr11:126540306:A:G	6.7857e-09	-1.8786e-10	-1.22977
126540481	chr11:126540481:G:A	2.79209e-09	-0.724013	-1.39378
126540548	chr11:126540548:C:T	4.1833e-09	-1.71348	-4.18622e-10
126540563	chr11:126540563:C:A	9.4544e-10	-1.78776	-1.41292
126540999	chr11:126540999:G:A	4.93767e-09	-0.425432	-1.12226
126541074	chr11:126541074:T:A	4.25148e-09	-0.296961	-1.40035
126541155	chr11:126541155:C:T	5.0666e-09	-0.423124	-1.09879
126541395	chr11:126541395:C:T	5.21753e-09	-0.309472	-1.18309
126541564	chr11:126541564:G:C	7.27326e-09	-0.0774156	-1.08296
126541770	chr11:126541770:T:C	9.3816e-08	1.39675	-4.18622e-10
126542099	chr11:126542099:A:G	6.10023e-09	-0.0613892	-1.27487
126542111	chr11:126542111:T:C	6.88608e-09	-0.0460909	-1.16899
126542153	chr11:126542153:T:C	6.61128e-09	-1.8786e-10	-1.2558
126542183	chr11:126542183:C:T	5.58197e-09	-1.8786e-10	-1.42504
126542272	chr11:126542272:AGTTGTTCCCAACTGGACACAGACCATCTTGG:A	5.86888e-09	-1.8786e-10	-1.37492
126542341	chr11:126542341:T:C	5.7225e-09	-1.8786e-10	-1.40018
126542471	chr11:126542471:T:C	7.31789e-09	-1.8786e-10	-1.15426
126542506	chr11:126542506:G:T	2.04871e-08	-1.8786e-10	-0.124789
126542576	chr11:126542576:G:A	8.19965e-09	-1.8786e-10	-1.04049
126542585	chr11:126542585:A:G	2.68493e-08	1.32603	-1.18037
126542681	chr11:126542681:G:T	5.67294e-09	-1.8786e-10	-1.40887
126542743	chr11:126542743:T:C	5.92488e-09	-1.8786e-10	-1.36542
126542752	chr11:126542752:A:G	5.54411e-09	-1.8786e-10	-1.43185
126543028	chr11:126543028:A:G	7.24976e-09	-1.75461	0.590995
126543707	chr11:126543707:T:C	4.38517e-09	-1.14822	-0.518138
126543743	chr11:126543743:T:A	1.02256e-08	-0.370882	-0.448803
126544178	chr11:126544178:G:A	7.58284e-09	-0.421921	-0.696774
126544192	chr11:126544192:T:C	8.49616e-09	0.415417	-1.42038
126544350	chr11:126544350:C:G	7.14778e-09	-1.8786e-10	-1.17778
126544536	chr11:126544536:C:T	9.94747e-09	-0.847264	-4.18622e-10
126544878	chr11:126544878:T:C	5.95963e-09	-1.8786e-10	-1.35957
126544903	chr11:126544903:A:G	5.64839e-09	-1.8786e-10	-1.41321
126545037	chr11:126545037:A:G	6.7404e-09	-1.23646	-4.18622e-10
126545162	chr11:126545162:G:A	6.59984e-09	-1.25754	-4.18622e-10
126545217	chr11:126545217:G:A	4.90353e-09	-1.55463	-4.18622e-10
126545479	chr11:126545479:A:G	1.33966e-09	-1.74318	-1.10899
126545531	chr11:126545531:A:G	2.14656e-09	-1.21104	-1.16967
126546164	chr11:126546164:A:G	2.20537e-09	-1.23846	-1.11522
126546481	chr11:126546481:C:T	4.65353e-09	-0.839445	-0.767511
126546528	chr11:126546528:C:T	5.53815e-09	-1.8786e-10	-1.43292
126546745	chr11:126546745:G:A	4.04365e-09	-1.74743	-4.18622e-10
126546788	chr11:126546788:T:C	7.76956e-09	-1.8786e-10	-1.09437
126546842	chr11:126546842:C:T	5.64736e-09	-1.8786e-10	-1.41339
126546939	chr11:126546939:G:A	5.5148e-09	-1.8786e-10	-1.43715
126547072	chr11:126547072:A:G	6.72561e-09	-0.282203	-0.956456
126547096	chr11:126547096:G:T	1.69729e-08	-0.340778	0.0278118
126547426	chr11:126547426:C:G	7.31816e-09	-1.8786e-10	-1.15422
126548162	chr11:126548162:T:C	7.97014e-09	-1.06888	-4.18622e-10
126548362	chr11:126548362:G:A	8.65095e-09	-1.8786e-10	-0.986913
126548784	chr11:126548784:T:C	5.56553e-09	-1.8786e-10	-1.42799
126548823	chr11:126548823:C:T	5.54125e-09	-1.8786e-10	-1.43236
126548846	chr11:126548846:TGG:T	7.75542e-09	-1.8786e-10	-1.09619
126549006	chr11:126549006:A:G	3.1971e-09	-0.635252	-1.34709
126549390	chr11:126549390:C:T	5.57688e-09	-1.8786e-10	-1.42595
126549567	chr11:126549567:C:A	9.02386e-09	-1.8786e-10	-0.94471
126549825	chr11:126549825:C:T	1.12749e-09	-1.68426	-1.34033
126550418	chr11:126550418:G:A	3.60548e-09	-1.03767	-0.824461
126550791	chr11:126550791:C:T	5.52762e-09	-1.8786e-10	-1.43483
126551095	chr11:126551095:G:T	5.57818e-09	-1.8786e-10	-1.42572
126551150	chr11:126551150:G:A	4.22591e-09	-1.05101	-0.65234
126551151	chr11:126551151:C:T	5.81367e-09	-1.8786e-10	-1.38437
126551187	chr11:126551187:A:G	5.67145e-09	-1.8786e-10	-1.40914
126551234	chr11:126551234:C:T	3.26477e-09	-1.81724	-0.144157
126551520	chr11:126551520:G:A	7.17979e-09	-0.176017	-0.997295
126551545	chr11:126551545:A:G	5.74093e-09	-1.8786e-10	-1.39696
126551681	chr11:126551681:C:T	6.74603e-09	-1.8786e-10	-1.23563
126551876	chr11:126551876:C:T	3.42848e-09	-0.678237	-1.23423
126552119	chr11:126552119:C:A	6.4833e-09	-1.8786e-10	-1.27535
126552266	chr11:126552266:A:G	2.76015e-09	-1.78132	-0.347975
126552853	chr11:126552853:G:A	2.66957e-09	-1.17286	-0.989807
126552920	chr11:126552920:C:G	9.43918e-09	-1.48784	0.588132
126553062	chr11:126553062:G:C	5.74528e-09	-1.8786e-10	-1.3962
126553185	chr11:126553185:A:G	8.32011e-09	-1.55091	0.525
126553226	chr11:126553226:A:G	3.79298e-09	-1.81143	-4.18622e-10
126553233	chr11:126553233:G:A	6.87298e-09	-1.8786e-10	-1.21698
126553372	chr11:126553372:C:T	1.04415e-09	-1.80824	-1.29314
126553490	chr11:126553490:G:T	6.83583e-09	-1.8786e-10	-1.2224
126553581	chr11:126553581:TG:AG	9.73486e-09	0.0918323	-0.960701
126553687	chr11:126553687:G:T	5.76889e-09	-1.8786e-10	-1.3921
126554427	chr11:126554427:A:G	5.77728e-09	-1.8786e-10	-1.39065
126554622	chr11:126554622:T:C	8.83591e-09	-1.8786e-10	-0.965758
126554877	chr11:126554877:C:T	3.82193e-09	-1.80383	-4.18622e-10
126555058	chr11:126555058:G:A	5.59208e-09	-1.8786e-10	-1.42323
126555233	chr11:126555233:T:C	4.59664e-09	-0.998153	-0.621104
126555291	chr11:126555291:G:A	1.00423e-09	-1.81492	-1.32544
126555473	chr11:126555473:T:A	1.0004e-09	-1.81635	-1.32784
126555491	chr11:126555491:A:G	1.08298e-09	-1.67306	-1.39181
126555682	chr11:126555682:A:G	5.84356e-09	-1.81411	0.434871
126555695	chr11:126555695:T:C	8.61647e-09	-1.8786e-10	-0.990907
126555779	chr11:126555779:C:T	9.87466e-10	-1.81153	-1.34566
126555953	chr11:126555953:G:T	1.16063e-09	-1.80148	-1.19415
126556112	chr11:126556112:G:A	5.80757e-09	-1.8786e-10	-1.38542
126556189	chr11:126556189:G:C	9.74828e-09	-1.8786e-10	-0.867492
126556547	chr11:126556547:A:G	6.01433e-09	-1.79892	0.448479
126556670	chr11:126556670:T:C	6.09443e-09	-1.8786e-10	-1.33721
126556806	chr11:126556806:C:T	4.87281e-09	-1.56091	-4.18622e-10
126556822	chr11:126556822:A:T	4.06094e-09	-1.70736	-0.03581
126556927	chr11:126556927:C:T	2.46696e-09	-1.19803	-1.04357
126557198	chr11:126557198:A:G	6.12789e-09	-1.8786e-10	-1.33173
126557550	chr11:126557550:T:C	6.10973e-09	-1.8786e-10	-1.3347
126557657	chr11:126557657:G:A	9.83446e-10	-1.73028	-1.43099
126557683	chr11:126557683:C:T	5.87965e-09	-1.8786e-10	-1.37308
126558130	chr11:126558130:T:C	3.61119e-09	-0.443705	-1.41684
126558347	chr11:126558347:C:T	6.13591e-09	-1.8786e-10	-1.33042
126558555	chr11:126558555:T:A	1.05749e-08	-1.8786e-10	-0.786103
126558781	chr11:126558781:G:A	1.38067e-09	-1.66352	-1.1585
126559108	chr11:126559108:TC:T	5.66902e-09	-1.8786e-10	-1.40957
126559125	chr11:126559125:C:T	2.86655e-09	-1.59554	-0.495938
126559223	chr11:126559223:T:C	1.35917e-08	-1.8786e-10	-0.535123
126559297	chr11:126559297:A:T	1.06069e-08	-1.8786e-10	-0.783082
126559504	chr11:126559504:T:C	6.5992e-09	-1.8786e-10	-1.25763
126559931	chr11:126559931:C:T	2.852e-09	-1.57234	-0.524224
126560220	chr11:126560220:C:T	9.59221e-10	-1.78213	-1.40408
126560502	chr11:126560502:A:G	6.67155e-09	-1.8786e-10	-1.24673
126560762	chr11:126560762:T:C	1.02864e-09	-1.78073	-1.33561
126560854	chr11:126560854:A:G	6.88232e-09	-1.8786e-10	-1.21563
126561018	chr11:126561018:A:G	1.14783e-09	-1.57096	-1.43575
126561106	chr11:126561106:A:G	5.65171e-09	-1.8786e-10	-1.41262
126561143	chr11:126561143:T:C	1.05247e-08	-1.69806	0.907197
126561929	chr11:126561929:T:C	1.23365e-08	-1.8786e-10	-0.632023
126561941	chr11:126561941:T:G	1.00404e-09	-1.73706	-1.40349
126562009	chr11:126562009:C:T	1.34142e-09	-1.61563	-1.23523
126562090	chr11:126562090:T:C	2.2834e-09	-1.02586	-1.29306
126562408	chr11:126562408:G:A	4.32666e-09	-1.67979	-4.18622e-10
126562481	chr11:126562481:A:G	1.48314e-09	-1.81482	-0.935599
126563084	chr11:126563084:T:C	5.65469e-09	-0.580684	-0.831413
126563352	chr11:126563352:A:G	1.12692e-07	1.58007	-4.18622e-10
126563437	chr11:126563437:C:T	1.04179e-08	-1.8786e-10	-0.801055
126563565	chr11:126563565:C:T	5.74935e-09	-1.8786e-10	-1.3955
126563834	chr11:126563834:C:T	6.70506e-09	-1.8786e-10	-1.24172
126563977	chr11:126563977:C:T	7.08575e-09	-1.8786e-10	-1.1865
126564492	chr11:126564492:A:G	5.90123e-09	-1.8786e-10	-1.36942
126564656	chr11:126564656:G:T	5.9235e-09	-1.8786e-10	-1.36566
126564657	chr11:126564657:C:T	5.7068e-09	-1.8786e-10	-1.40292
126564742	chr11:126564742:T:C	5.54339e-09	-1.8786e-10	-1.43198
126564938	chr11:126564938:A:T	1.05972e-08	-1.8786e-10	-0.783988
126564986	chr11:126564986:G:A	2.16752e-09	-1.13095	-1.24005
126565187	chr11:126565187:G:A	3.39645e-09	-1.06987	-0.851977
126565190	chr11:126565190:C:A	9.05672e-09	-1.8786e-10	-0.941075
126565337	chr11:126565337:T:C	9.66647e-09	-1.8786e-10	-0.875919
126565369	chr11:126565369:T:C	2.26614e-09	-1.76547	-0.56104
126565617	chr11:126565617:C:T	2.37903e-08	-1.8786e-10	0.0246963
126565833	chr11:126565833:A:G	2.6482e-09	-0.959103	-1.2116
126565915	chr11:126565915:C:T	2.51999e-09	-0.811337	-1.40899
126565956	chr11:126565956:T:C	2.23527e-09	-1.09331	-1.24691
126566092	chr11:126566092:C:T	2.97174e-08	-1.8786e-10	0.247152
126566137	chr11:126566137:GA:G	2.26181e-09	-0.918497	-1.40992
126566147	chr11:126566147:T:G	1.68906e-08	-1.8786e-10	-0.317827
126566149	chr11:126566149:C:T	1.02918e-08	-1.8786e-10	-0.813234
126566165	chr11:126566165:C:T	2.44731e-09	-0.993603	-1.25599
126566267	chr11:126566267:A:G	1.17301e-09	-1.67417	-1.31085
126566334	chr11:126566334:G:C	1.02676e-09	-1.69304	-1.42513
126566671	chr11:126566671:A:C	7.997e-09	-1.06552	-4.18622e-10
126567027	chr11:126567027:G:T	3.49537e-09	-0.903635	-0.989506
126567093	chr11:126567093:A:G	1.21371e-09	-1.80307	-1.14782
126567939	chr11:126567939:T:A	2.45101e-09	-0.834508	-1.41357
126567994	chr11:126567994:G:A	3.87351e-08	-1.8786e-10	0.512163
126568046	chr11:126568046:G:A	2.81839e-09	-0.694244	-1.41417
126568216	chr11:126568216:C:T	2.13838e-09	-0.99055	-1.39398
126568327	chr11:126568327:T:A	8.53438e-09	-1.8786e-10	-1.00048
126569124	chr11:126569124:T:C	1.4939e-09	-1.66959	-1.0736
126570012	chr11:126570012:A:T	7.31977e-09	-1.8786e-10	-1.154
126570283	chr11:126570283:TAA:T	5.72088e-09	-1.8786e-10	-1.40046
126570293	chr11:126570293:C:T	1.00906e-08	-1.8786e-10	-0.832976
126570330	chr11:126570330:A:G	1.15941e-09	-1.7611	-1.23558
126570331	chr11:126570331:T:C	1.10617e-09	-1.77653	-1.26714
126570429	chr11:126570429:T:C	2.63562e-07	-1.8786e-10	2.42971
126571261	chr11:126571261:C:A	7.98305e-09	-1.8786e-10	-1.06726
126571401	chr11:126571401:A:G	1.02219e-08	-0.820051	-4.18622e-10
126571768	chr11:126571768:G:A	5.92666e-09	-1.8786e-10	-1.36512
126571839	chr11:126571839:A:G	1.26061e-08	-1.8786e-10	-0.610405
126572475	chr11:126572475:C:T	6.23763e-09	-1.8786e-10	-1.31398
126572579	chr11:126572579:CCCCG:C	3.66712e-09	-0.564213	-1.28096
126572740	chr11:126572740:C:A	7.16209e-09	-1.17578	-4.18622e-10
126572752	chr11:126572752:G:C	1.75027e-08	-1.3192	1.03697
126572755	chr11:126572755:C:T	5.51503e-09	-1.8786e-10	-1.4371
126572891	chr11:126572891:G:T	7.23828e-09	-1.72991	0.564712
126573200	chr11:126573200:A:G	5.85033e-08	-1.8786e-10	0.924502
126573229	chr11:126573229:G:C	1.49604e-07	-0.946429	2.80984
126573291	chr11:126573291:C:T	3.11452e-09	-0.800648	-1.20786
126573942	chr11:126573942:T:C	3.79813e-09	-1.17059	-0.639486
126574047	chr11:126574047:A:G	9.71051e-10	-1.80328	-1.37067
126574079	chr11:126574079:C:T	5.51722e-09	-1.8786e-10	-1.43671
126574320	chr11:126574320:C:G	6.20655e-09	-1.8786e-10	-1.31898
126574756	chr11:126574756:A:G	1.87976e-08	-0.944399	0.733546
126574827	chr11:126574827:G:C	7.92693e-09	-0.946344	-0.127972
126574939	chr11:126574939:G:A	8.69719e-09	-1.8786e-10	-0.981583
126575001	chr11:126575001:G:A	5.56849e-09	-1.8786e-10	-1.42746
126575055	chr11:126575055:G:A	5.51914e-09	-1.8786e-10	-1.43636
126575202	chr11:126575202:A:G	8.03756e-09	-1.06046	-4.18622e-10
126575561	chr11:126575561:T:G	5.21683e-09	-0.168484	-1.32421
126575710	chr11:126575710:G:C	1.72445e-08	-0.747216	0.450129
126575895	chr11:126575895:C:A	5.83036e-09	-1.8786e-10	-1.3815
126575920	chr11:126575920:T:C	5.62603e-09	-1.8786e-10	-1.41718
126575933	chr11:126575933:A:G	2.58287e-07	-1.8786e-10	2.40949
126576065	chr11:126576065:G:A	2.35691e-07	-1.8786e-10	2.31794
126576466	chr11:126576466:A:G	4.51176e-09	-0.283001	-1.35489
126576536	chr11:126576536:T:C	9.99222e-09	-1.8786e-10	-0.842775
126576692	chr11:126576692:G:A	8.64426e-08	-1.80881	3.12371
126577657	chr11:126577657:G:A	1.3108e-09	-1.81589	-1.05805
126577890	chr11:126577890:T:C	3.13038e-09	-0.579291	-1.42414
126577937	chr11:126577937:C:T	1.56849e-09	-1.27676	-1.41771
126578593	chr11:126578593:C:T	2.6111e-09	-1.08478	-1.10003
126578676	chr11:126578676:G:T	7.59098e-09	-1.11762	-4.18622e-10
126579048	chr11:126579048:C:T	8.99736e-09	-0.0155448	-0.932107
126579172	chr11:126579172:G:A	3.78839e-07	-1.8786e-10	2.79253
126579181	chr11:126579181:A:G	8.29512e-09	-1.02891	-4.18622e-10
126579192	chr11:126579192:C:T	8.06257e-09	-1.31986	0.262507
126579322	chr11:126579322:G:A	6.34555e-09	-1.8786e-10	-1.29683
126579491	chr11:126579491:A:G	5.63684e-09	-1.8786e-10	-1.41526
126579692	chr11:126579692:C:A	3.46602e-07	-1.8786e-10	2.70359
126579783	chr11:126579783:C:T	6.49125e-09	-1.40196	0.127834
126580601	chr11:126580601:C:T	4.39443e-08	-0.404052	1.04239
126580719	chr11:126580719:G:T	4.14531e-08	-0.479035	1.05901
126580874	chr11:126580874:C:T	5.56717e-09	-1.8786e-10	-1.4277
126581113	chr11:126581113:T:C	1.85187e-09	-1.2275	-1.30089
126581334	chr11:126581334:C:G	1.16893e-09	-1.72221	-1.26628
126581417	chr11:126581417:G:C	2.16198e-09	-1.10835	-1.26521
126581546	chr11:126581546:A:G	1.17506e-08	-1.79182	1.11114
126581577	chr11:126581577:A:G	5.85706e-09	-1.8786e-10	-1.37693
126581594	chr11:126581594:T:C	9.61903e-10	-1.74958	-1.43384
126581775	chr11:126581775:C:T	5.81756e-09	-1.8786e-10	-1.3837
126581837	chr11:126581837:G:A	5.85751e-09	-1.8786e-10	-1.37686
126582137	chr11:126582137:T:C	1.1194e-09	-1.75883	-1.27296
126582474	chr11:126582474:A:G	3.06466e-09	-1.08643	-0.938215
126582812	chr11:126582812:T:C	6.05583e-09	-1.8786e-10	-1.34356
126582889	chr11:126582889:C:T	1.2361e-09	-1.69823	-1.2344
126583225	chr11:126583225:C:A	6.7118e-09	-1.8786e-10	-1.24072
126583381	chr11:126583381:A:G	1.42284e-09	-1.35527	-1.43665
126583621	chr11:126583621:C:T	1.42989e-09	-1.80731	-0.979678
126584501	chr11:126584501:G:A	6.52459e-09	-1.8786e-10	-1.269
126584583	chr11:126584583:C:A	5.62124e-09	-1.8786e-10	-1.41803
126584707	chr11:126584707:G:A	9.89795e-10	-1.77208	-1.38276
126584793	chr11:126584793:A:G	9.08409e-10	-1.8154	-1.42524
126584975	chr11:126584975:G:C	2.81156e-08	-1.15226	1.344
126585211	chr11:126585211:G:C	5.11318e-09	-1.51276	-4.18622e-10
126585391	chr11:126585391:G:A	6.91043e-09	-1.8786e-10	-1.21155
126586682	chr11:126586682:A:G	5.886e-09	-1.50873	0.136723
126587081	chr11:126587081:C:T	2.38435e-08	-1.8786e-10	0.0269289
126587939	chr11:126587939:G:A	5.7449e-09	-1.8786e-10	-1.39627
126587989	chr11:126587989:T:G	5.85792e-09	-1.8786e-10	-1.37679
126588010	chr11:126588010:T:C	3.22371e-09	-0.539884	-1.43417
126588029	chr11:126588029:G:T	4.00148e-09	-1.30282	-0.455096
126588368	chr11:126588368:T:G	9.74448e-10	-1.76329	-1.40718
126588428	chr11:126588428:G:A	6.47374e-09	-1.8786e-10	-1.27683
126588507	chr11:126588507:G:A	5.51505e-09	-1.8786e-10	-1.4371
126588621	chr11:126588621:A:G	1.85225e-08	-1.27473	1.04913
126589015	chr11:126589015:C:T	3.76152e-09	-1.81976	-4.18622e-10
126589018	chr11:126589018:C:G	4.39908e-09	-1.66319	-4.18622e-10
126589047	chr11:126589047:G:A	1.968e-09	-1.63933	-0.828231
126589431	chr11:126589431:G:A	9.62153e-10	-1.74605	-1.43711
126589736	chr11:126589736:T:C	2.89869e-09	-1.74793	-0.332391
126589870	chr11:126589870:T:C	2.92015e-09	-1.56027	-0.512679
126589892	chr11:126589892:T:C	2.69631e-09	-1.58455	-0.568153
126589944	chr11:126589944:C:T	4.95881e-09	-1.54342	-4.18622e-10
126590104	chr11:126590104:T:C	1.50713e-09	-1.39375	-1.34063
126590115	chr11:126590115:G:A	9.07479e-09	-1.8786e-10	-0.939081
126590121	chr11:126590121:C:A	8.58333e-09	-1.8786e-10	-0.99476
126590250	chr11:126590250:A:T	5.52927e-09	-1.8786e-10	-1.43453
126590272	chr11:126590272:A:C	1.57504e-09	-1.25343	-1.43688
126590313	chr11:126590313:A:G	1.39043e-09	-1.37783	-1.43714
126590401	chr11:126590401:A:G	1.52135e-09	-1.77856	-0.946425
126590517	chr11:126590517:G:A	1.56372e-09	-1.26047	-1.43705
126590790	chr11:126590790:G:A	1.09717e-09	-1.63829	-1.41355
126590862	chr11:126590862:C:T	1.55494e-09	-1.73169	-0.971456
126591001	chr11:126591001:A:G	1.4606e-09	-1.73317	-1.03257
126591315	chr11:126591315:G:A	2.80412e-09	-0.709398	-1.40409
126591557	chr11:126591557:T:C	6.20798e-09	-1.8786e-10	-1.31875
126591863	chr11:126591863:C:T	1.91746e-09	-1.81696	-0.676617
126591913	chr11:126591913:G:A	9.1588e-10	-1.81726	-1.41519
126592124	chr11:126592124:G:A	1.62335e-09	-1.69798	-0.962107
126592738	chr11:126592738:T:C	1.51162e-09	-1.81876	-0.912639
126592747	chr11:126592747:G:A	1.29788e-09	-1.81986	-1.06399
126592812	chr11:126592812:T:C	7.38842e-09	-1.8786e-10	-1.14467
126592867	chr11:126592867:C:A	4.82568e-09	-0.144402	-1.42623
126592897	chr11:126592897:C:T	6.48859e-09	-1.8786e-10	-1.27454
126593358	chr11:126593358:C:A	3.23209e-09	-0.553123	-1.41833
126593540	chr11:126593540:T:C	7.61085e-09	-1.11501	-4.18622e-10
126593607	chr11:126593607:G:A	1.12783e-09	-1.62175	-1.40254
126593676	chr11:126593676:G:A	1.01825e-09	-1.71754	-1.40895
126593810	chr11:126593810:C:G	5.79415e-09	-1.8786e-10	-1.38773
126594306	chr11:126594306:A:AT	8.80104e-09	-1.41952	0.449808
126594673	chr11:126594673:C:A	1.56036e-08	-1.8786e-10	-0.397077
126594714	chr11:126594714:C:T	1.18952e-09	-1.60977	-1.36127
126594720	chr11:126594720:C:A	1.18604e-09	-1.62622	-1.34774
126594813	chr11:126594813:C:T	4.04986e-09	-1.7459	-4.18622e-10
126595253	chr11:126595253:C:T	1.09144e-09	-1.77804	-1.27904
126595401	chr11:126595401:T:C	4.5047e-09	-1.63946	-4.18622e-10
126595937	chr11:126595937:A:G	8.11875e-09	-1.8786e-10	-1.05041
126596046	chr11:126596046:G:A	8.40199e-09	-1.8786e-10	-1.01611
126596234	chr11:126596234:T:C	1.63299e-09	-1.65993	-0.994239
126597772	chr11:126597772:T:C	4.43076e-09	-0.276995	-1.37902
126597844	chr11:126597844:C:T	8.29337e-09	-1.8786e-10	-1.02913
126598029	chr11:126598029:C:G	6.46645e-09	-1.8786e-10	-1.27796
126598768	chr11:126598768:T:C	6.48229e-09	-1.8786e-10	-1.27551
126598817	chr11:126598817:T:C	1.13561e-09	-1.7941	-1.22331
126599075	chr11:126599075:C:T	2.26428e-09	-0.961521	-1.36581
126599530	chr11:126599530:G:A	8.78799e-09	-0.971196	-4.18622e-10
126599663	chr11:126599663:T:C	2.58373e-09	-0.860904	-1.33444
126599709	chr11:126599709:A:G	9.81015e-10	-1.77239	-1.39136
126599836	chr11:126599836:C:T	9.65653e-10	-1.7677	-1.41184
126599907	chr11:126599907:C:T	9.80734e-10	-1.73227	-1.43176
126600405	chr11:126600405:G:A	9.9814e-10	-1.75234	-1.3941
126600535	chr11:126600535:C:T	3.03674e-08	-1.8786e-10	0.268789
126600778	chr11:126600778:A:G	5.56158e-09	-1.8786e-10	-1.4287
126600838	chr11:126600838:C:T	1.55723e-08	-1.8786e-10	-0.39909
126601052	chr11:126601052:G:A	5.81756e-09	-1.8786e-10	-1.3837
126601335	chr11:126601335:C:T	9.4028e-09	-1.8786e-10	-0.903575
126601359	chr11:126601359:C:T	7.25294e-09	-1.8786e-10	-1.16317
126601576	chr11:126601576:A:G	6.43413e-09	-1.8786e-10	-1.28297
126601738	chr11:126601738:C:T	6.1314e-09	-1.8786e-10	-1.33116
126601749	chr11:126601749:G:A	9.8649e-10	-1.73022	-1.42796
126601789	chr11:126601789:C:T	6.90037e-09	-1.8786e-10	-1.21301
126601792	chr11:126601792:G:A	3.78016e-09	-0.432117	-1.3827
126602087	chr11:126602087:T:C	6.894e-09	-1.8786e-10	-1.21393
126602094	chr11:126602094:C:T	2.31876e-09	-0.896552	-1.407
126602253	chr11:126602253:C:T	6.08858e-09	-1.8786e-10	-1.33817
126602599	chr11:126602599:A:G	4.0742e-09	-1.73991	-4.18622e-10
126602617	chr11:126602617:G:A	1.84223e-09	-1.38426	-1.14935
126602654	chr11:126602654:G:T	9.58689e-10	-1.75007	-1.4367
126602792	chr11:126602792:G:A	6.4971e-09	-1.8786e-10	-1.27323
126603339	chr11:126603339:C:T	1.02148e-09	-1.68645	-1.43688
126603340	chr11:126603340:C:T	8.28501e-09	-1.8786e-10	-1.03013
126603380	chr11:126603380:A:G	1.19026e-08	-1.8786e-10	-0.667826
126603397	chr11:126603397:C:T	4.41911e-09	-1.65864	-4.18622e-10
126603797	chr11:126603797:T:G	7.5908e-09	-1.8786e-10	-1.11765
126603996	chr11:126603996:A:G	5.71633e-09	-1.8786e-10	-1.40126
126604169	chr11:126604169:T:C	1.55822e-09	-1.27036	-1.43069
126604228	chr11:126604228:C:T	9.41664e-09	-1.8786e-10	-0.902104
126604610	chr11:126604610:T:C	1.4995e-08	-1.8786e-10	-0.436866
126604767	chr11:126604767:G:A	1.17496e-08	-1.8786e-10	-0.680761
126604799	chr11:126604799:G:C	6.20719e-09	-1.8786e-10	-1.31887
126605451	chr11:126605451:G:A	5.54417e-09	-1.8786e-10	-1.43184
126605513	chr11:126605513:G:T	1.09584e-09	-1.80202	-1.25104
126605541	chr11:126605541:C:T	1.12125e-08	-1.8786e-10	-0.72755
126605607	chr11:126605607:C:T	2.66156e-08	-1.8786e-10	0.136917
126605691	chr11:126605691:T:C	1.9881e-09	-1.817	-0.640399
126606001	chr11:126606001:A:G	6.66003e-09	-1.24846	-4.18622e-10
126606297	chr11:126606297:C:T	8.61842e-09	-1.8786e-10	-0.99068
126606378	chr11:126606378:C:T	1.93588e-09	-1.81757	-0.66645
126606405	chr11:126606405:C:T	9.61324e-10	-1.76427	-1.41975
126606589	chr11:126606589:A:G	2.65848e-08	-1.8786e-10	0.135758
126606667	chr11:126606667:C:T	2.01437e-08	-1.8786e-10	-0.141691
126606834	chr11:126606834:A:T	1.76472e-09	-1.79922	-0.777366
126607546	chr11:126607546:G:A	1.27603e-09	-1.62051	-1.28032
126607687	chr11:126607687:A:G	1.77543e-09	-1.60199	-0.968555
126608130	chr11:126608130:C:G	1.17885e-08	-1.8786e-10	-0.677459
126608413	chr11:126608413:T:A	1.06267e-09	-1.71812	-1.36568
126608442	chr11:126608442:G:C	1.11923e-09	-1.71074	-1.32121
126608464	chr11:126608464:CTCTG:C	3.39861e-09	-0.866959	-1.05426
126608749	chr11:126608749:T:C	1.59034e-09	-1.65612	-1.02451
126608937	chr11:126608937:G:A	1.56738e-09	-1.65013	-1.04504
126609164	chr11:126609164:T:C	1.64861e-09	-1.69435	-0.950295
126609226	chr11:126609226:A:G	4.42495e-09	-1.65732	-4.18622e-10
126609512	chr11:126609512:G:A	1.14325e-08	-1.8786e-10	-0.708125
126609695	chr11:126609695:T:G	2.32913e-09	-1.66082	-0.638266
126609796	chr11:126609796:G:A	2.23735e-09	-1.67757	-0.661721
126610103	chr11:126610103:T:G	1.75722e-09	-1.15851	-1.42234
126610179	chr11:126610179:C:T	7.26236e-08	-1.8786e-10	1.14071
126610246	chr11:126610246:A:G	2.45007e-09	-1.49971	-0.748761
126610461	chr11:126610461:C:T	1.69556e-09	-1.71525	-0.901321
126611014	chr11:126611014:G:A	1.12413e-08	-1.8786e-10	-0.724985
126611122	chr11:126611122:G:A	2.09454e-09	-1.72009	-0.685153
126611161	chr11:126611161:G:A	2.88111e-09	-0.840897	-1.24551
126611277	chr11:126611277:C:T	1.05527e-09	-1.65401	-1.43677
126611361	chr11:126611361:A:G	1.26801e-09	-1.47031	-1.43682
126611410	chr11:126611410:A:G	1.15696e-09	-1.56237	-1.43641
126611545	chr11:126611545:T:C	1.29064e-09	-1.61899	-1.27046
126611786	chr11:126611786:C:T	4.34153e-08	0.626231	-4.18622e-10
126611961	chr11:126611961:T:C	1.2464e-08	-1.8786e-10	-0.621734
126612117	chr11:126612117:A:G	5.74906e-09	-1.8786e-10	-1.39555
126612267	chr11:126612267:T:C	1.19686e-09	-1.52915	-1.43573
126612360	chr11:126612360:A:G	1.57124e-08	-1.8786e-10	-0.390133
126612871	chr11:126612871:G:A	1.69735e-08	-1.8786e-10	-0.312931
126613004	chr11:126613004:T:G	2.18544e-09	-1.12193	-1.24083
126613478	chr11:126613478:G:C	5.64275e-09	-1.8786e-10	-1.41421
126614052	chr11:126614052:GA:G	2.24316e-08	-1.8786e-10	-0.0341115
126614086	chr11:126614086:A:G	1.35236e-09	-1.56703	-1.2757
126614479	chr11:126614479:C:T	4.63794e-09	-1.19588	-0.414433
126614628	chr11:126614628:C:T	2.00464e-09	-1.74675	-0.702366
126614704	chr11:126614704:T:C	1.57701e-08	-1.8786e-10	-0.386464
126614937	chr11:126614937:G:A	2.13975e-09	-0.986845	-1.39705
126615165	chr11:126615165:T:C	2.18705e-08	-1.8786e-10	-0.0594443
126615176	chr11:126615176:G:A	2.3429e-08	-1.8786e-10	0.0093918
126615192	chr11:126615192:T:C	1.18154e-09	-1.59134	-1.38642
126615287	chr11:126615287:C:T	1.70617e-08	-1.8786e-10	-0.307747
126615559	chr11:126615559:G:A	2.04115e-08	-1.8786e-10	-0.128482
126615766	chr11:126615766:C:G	1.56278e-09	-1.26159	-1.43653
126616066	chr11:126616066:C:T	3.79714e-09	-1.81034	-4.18622e-10
126616146	chr11:126616146:G:T	2.23751e-08	-1.8786e-10	-0.0366317
126616150	chr11:126616150:A:G	3.66125e-09	-1.47996	-0.366814
126616286	chr11:126616286:AAG:A	1.13055e-09	-1.79235	-1.22953
126616330	chr11:126616330:A:C	2.06042e-08	-1.8786e-10	-0.119085
126616801	chr11:126616801:T:C	2.72423e-09	-0.717878	-1.42452
126616890	chr11:126616890:C:T	1.34615e-09	-1.79649	-1.05085
126616921	chr11:126616921:T:C	1.75675e-09	-1.15488	-1.42624
126618275	chr11:126618275:C:CT	9.29217e-10	-1.78769	-1.43031
126618972	chr11:126618972:C:A	2.39596e-08	-1.8786e-10	0.0317885
126619946	chr11:126619946:T:G	1.0588e-09	-1.6511	-1.43634
126619968	chr11:126619968:C:G	1.64312e-09	-1.23281	-1.41518
126620087	chr11:126620087:T:G	1.50247e-09	-1.78776	-0.949718
126620713	chr11:126620713:G:A	1.4652e-08	-1.8786e-10	-0.460005
126620786	chr11:126620786:A:G	4.25029e-09	-1.6976	-4.18622e-10
126620825	chr11:126620825:T:C	5.53e-09	-1.8786e-10	-1.43439
126621021	chr11:126621021:G:A	2.88195e-09	-0.989563	-1.09655
126622312	chr11:126622312:A:C	2.1616e-08	-1.8786e-10	-0.0711485
126623268	chr11:126623268:T:C	1.66804e-08	-1.8786e-10	-0.330348
126623458	chr11:126623458:A:G	5.52467e-09	-1.8786e-10	-1.43536
126623479	chr11:126623479:C:T	5.51539e-09	-1.8786e-10	-1.43704
126623480	chr11:126623480:G:A	1.68471e-08	-1.8786e-10	-0.320401
126623561	chr11:126623561:G:A	1.06045e-09	-1.65395	-1.43194
126623592	chr11:126623592:T:C	2.43926e-08	-1.8786e-10	0.0496976
126623717	chr11:126623717:C:T	2.0608e-08	-1.8786e-10	-0.118902
126623723	chr11:126623723:G:T	6.25543e-09	-1.8786e-10	-1.31113
126624161	chr11:126624161:T:C	5.79804e-09	-1.8786e-10	-1.38706
126624204	chr11:126624204:C:T	2.6461e-09	-1.57634	-0.595151
126624678	chr11:126624678:G:T	1.04835e-09	-1.66542	-1.43194
126624803	chr11:126624803:C:T	2.01747e-08	-1.8786e-10	-0.140155
126624852	chr11:126624852:G:C	1.02613e-09	-1.68165	-1.43714
126624922	chr11:126624922:C:A	2.09392e-08	-1.8786e-10	-0.102958
126625130	chr11:126625130:C:T	9.18505e-09	-1.8786e-10	-0.927005
126625319	chr11:126625319:C:T	1.03402e-08	-1.8786e-10	-0.80854
126625411	chr11:126625411:A:C	9.46496e-10	-1.77086	-1.42871
126625554	chr11:126625554:T:C	9.7167e-10	-1.74504	-1.42828
126625611	chr11:126625611:T:C	2.20626e-08	-1.8786e-10	-0.0506962
126626660	chr11:126626660:C:T	1.7351e-09	-1.81191	-0.781612
126626759	chr11:126626759:G:A	2.35219e-09	-1.11332	-1.17591
126626852	chr11:126626852:T:A	9.94255e-10	-1.74049	-1.40985
126626881	chr11:126626881:G:A	5.63299e-09	-1.8786e-10	-1.41594
126626911	chr11:126626911:G:A	2.73351e-08	-1.8786e-10	0.163589
126627577	chr11:126627577:C:T	1.89473e-08	-1.8786e-10	-0.202922
126627634	chr11:126627634:T:C	9.52816e-10	-1.75987	-1.43305
126629435	chr11:126629435:A:C	1.10563e-09	-1.75195	-1.29221
126629653	chr11:126629653:T:C	5.52847e-09	-1.8786e-10	-1.43467
126629944	chr11:126629944:T:A	2.25376e-09	-1.26187	-1.07011
126630438	chr11:126630438:T:C	1.07654e-09	-1.73171	-1.33913
126630466	chr11:126630466:C:CT	9.70619e-09	-1.71142	0.839604
126630599	chr11:126630599:C:T	5.64685e-09	-1.8786e-10	-1.41348
126631336	chr11:126631336:G:A	5.65472e-09	-1.8786e-10	-1.41209
126631338	chr11:126631338:C:T	5.65472e-09	-1.8786e-10	-1.41209
126631426	chr11:126631426:G:T	1.07446e-09	-1.76507	-1.30769
126631561	chr11:126631561:A:G	1.04903e-09	-1.65966	-1.43705
126632044	chr11:126632044:G:A	2.5511e-09	-1.22616	-0.981898
126632190	chr11:126632190:G:A	3.83863e-09	-1.79947	-4.18622e-10
126632207	chr11:126632207:C:A	3.18804e-09	-0.558565	-1.42661
126632242	chr11:126632242:C:T	1.5636e-08	-1.8786e-10	-0.395004
126632607	chr11:126632607:T:C	7.91727e-09	-1.8786e-10	-1.07554
126632898	chr11:126632898:C:T	1.70681e-09	-1.40649	-1.20347
126633027	chr11:126633027:G:T	1.13459e-09	-1.81669	-1.20163
126633207	chr11:126633207:C:T	3.01973e-09	-1.07928	-0.960136
126633496	chr11:126633496:G:A	2.81079e-09	-0.695698	-1.41542
126633746	chr11:126633746:G:A	5.5159e-09	-1.8786e-10	-1.43695
126633885	chr11:126633885:G:A	2.07275e-09	-1.79947	-0.616238
126634036	chr11:126634036:C:A	5.88719e-09	-1.8786e-10	-1.3718
126634181	chr11:126634181:G:C	5.91934e-09	-1.8786e-10	-1.36636
126634187	chr11:126634187:C:T	8.96673e-10	-1.81856	-1.43509
126634410	chr11:126634410:A:G	2.73121e-09	-1.19744	-0.942398
126634446	chr11:126634446:C:T	2.29976e-09	-1.14733	-1.16445
126634563	chr11:126634563:G:A	7.15341e-08	-1.8786e-10	1.12559
126634588	chr11:126634588:C:T	9.89811e-10	-1.72058	-1.43424
126634613	chr11:126634613:A:G	6.94139e-09	-1.20708	-4.18622e-10
126634801	chr11:126634801:T:C	4.38896e-09	-1.66549	-4.18622e-10
126634834	chr11:126634834:C:T	2.99983e-09	-1.38419	-0.661838
126634992	chr11:126634992:A:G	3.42002e-09	-1.15463	-0.760305
126635252	chr11:126635252:G:A	7.30399e-09	-1.8786e-10	-1.15616
126635296	chr11:126635296:C:T	9.27138e-10	-1.78468	-1.43555
126635314	chr11:126635314:C:T	2.49193e-09	-0.794478	-1.43705
126635415	chr11:126635415:C:T	2.97755e-09	-0.999249	-1.05423
126635432	chr11:126635432:G:T	2.00446e-09	-1.28598	-1.16323
126635561	chr11:126635561:G:A	1.43301e-08	-1.8786e-10	-0.482222
126635759	chr11:126635759:T:G	1.31432e-08	-1.8786e-10	-0.56868
126635919	chr11:126635919:C:G	5.75882e-09	-1.8786e-10	-1.39385
126636426	chr11:126636426:G:A	5.53762e-09	-1.8786e-10	-1.43302
126636513	chr11:126636513:G:A	2.10591e-09	-1.19208	-1.20775
126636556	chr11:126636556:C:T	2.66773e-09	-1.34658	-0.816772
126636616	chr11:126636616:C:T	5.89795e-09	-1.8786e-10	-1.36998
126636817	chr11:126636817:C:T	2.48975e-09	-1.41093	-0.821474
126637486	chr11:126637486:T:C	9.23174e-10	-1.78977	-1.43475
126638250	chr11:126638250:G:T	5.64306e-09	-1.8786e-10	-1.41416
126638411	chr11:126638411:C:T	9.71829e-10	-1.73721	-1.43594
126638459	chr11:126638459:T:C	6.18193e-09	-1.8786e-10	-1.32295
126638825	chr11:126638825:A:G	9.9492e-10	-1.71422	-1.43545
126638997	chr11:126638997:A:G	5.78226e-09	-1.8786e-10	-1.38979
126639857	chr11:126639857:T:G	2.9536e-09	-1.3172	-0.744357
126639860	chr11:126639860:A:C	8.95991e-10	-1.8192	-1.43521
126640376	chr11:126640376:A:G	2.62418e-09	-1.26743	-0.912386
126640382	chr11:126640382:A:G	1.00196e-09	-1.70926	-1.43336
126640610	chr11:126640610:AGT:A	9.87243e-10	-1.72133	-1.4361
126640616	chr11:126640616:A:AAG	9.92555e-10	-1.71597	-1.43608
126640837	chr11:126640837:C:T	3.76152e-09	-1.81976	-4.18622e-10
126640986	chr11:126640986:T:C	8.96096e-10	-1.81889	-1.4354
126641668	chr11:126641668:C:T	5.6088e-09	-1.8786e-10	-1.42024
126641680	chr11:126641680:A:G	5.69318e-09	-1.8786e-10	-1.40531
126642457	chr11:126642457:C:T	5.61267e-09	-1.8786e-10	-1.41956
126642541	chr11:126642541:C:G	1.00407e-09	-1.70371	-1.43681
126643041	chr11:126643041:C:T	3.9635e-09	-1.76746	-4.18622e-10
126643512	chr11:126643512:A:T	5.58216e-09	-1.8786e-10	-1.42501
126643878	chr11:126643878:A:G	9.06964e-10	-1.81959	-1.42264
126644005	chr11:126644005:G:T	9.16177e-09	-1.8786e-10	-0.929543
126644218	chr11:126644218:A:G	5.51736e-09	-1.8786e-10	-1.43668
126644748	chr11:126644748:G:A	5.92738e-09	-1.8786e-10	-1.365
126645242	chr11:126645242:T:C	1.10076e-09	-1.68303	-1.36554
126645432	chr11:126645432:C:T	5.53695e-09	-1.8786e-10	-1.43314
126645472	chr11:126645472:C:G	5.60751e-09	-1.8786e-10	-1.42048
126645611	chr11:126645611:G:A	1.93234e-09	-1.59583	-0.890024
126645647	chr11:126645647:A:G	4.22815e-09	-1.70282	-4.18622e-10
126645841	chr11:126645841:C:T	4.41678e-09	-1.65917	-4.18622e-10
126646149	chr11:126646149:G:A	5.68184e-09	-1.8786e-10	-1.40731
126646656	chr11:126646656:G:A	2.7474e-09	-1.79109	-0.342837
126647220	chr11:126647220:A:G	6.23352e-09	-1.8786e-10	-1.31464
126647455	chr11:126647455:G:T	2.96554e-09	-1.81564	-0.241888
126647953	chr11:126647953:G:A	5.83436e-09	-1.8786e-10	-1.38082
126648150	chr11:126648150:T:C	3.81806e-09	-1.80484	-4.18622e-10
126648684	chr11:126648684:C:T	1.40986e-09	-1.41532	-1.38577
126649224	chr11:126649224:T:C	2.05465e-09	-1.21937	-1.2051
126649913	chr11:126649913:A:G	8.43292e-09	-1.8786e-10	-1.01244
126651116	chr11:126651116:G:A	5.80754e-09	-1.8786e-10	-1.38542
126651192	chr11:126651192:A:G	2.5206e-09	-1.10631	-1.11378
126651666	chr11:126651666:A:G	6.52564e-09	-1.8786e-10	-1.26884
126651777	chr11:126651777:A:G	5.53512e-09	-1.8786e-10	-1.43347
126651979	chr11:126651979:A:T	5.75916e-09	-1.8786e-10	-1.39379
126652083	chr11:126652083:A:G	1.70475e-09	-1.57374	-1.03743
126652134	chr11:126652134:A:G	3.15117e-09	-1.41124	-0.585567
126652334	chr11:126652334:G:A	1.10707e-09	-1.77855	-1.26432
126652770	chr11:126652770:T:C	9.77332e-09	-1.8786e-10	-0.864926
126653373	chr11:126653373:AGTTTGTAAGTAGGC:A	2.07498e-09	-1.54722	-0.867407
126653426	chr11:126653426:G:A	3.87084e-09	-1.79111	-4.18622e-10
126653485	chr11:126653485:G:A	8.29487e-08	-1.73112	3.00476
126654187	chr11:126654187:GGT:G	1.43747e-09	-1.51991	-1.26179
126654506	chr11:126654506:T:C	9.23724e-10	-1.78695	-1.43697
126654530	chr11:126654530:T:C	6.75944e-09	-1.23364	-4.18622e-10
126654548	chr11:126654548:T:G	6.62811e-09	-1.8786e-10	-1.25326
126654786	chr11:126654786:C:T	6.63858e-09	-1.8786e-10	-1.25168
126654995	chr11:126654995:T:C	3.62538e-09	-0.627894	-1.22873
126655401	chr11:126655401:C:T	1.07543e-09	-1.68112	-1.39074
126655588	chr11:126655588:C:T	5.5412e-09	-1.8786e-10	-1.43237
126655808	chr11:126655808:C:G	7.66441e-09	-1.8786e-10	-1.10799
126656286	chr11:126656286:A:G	2.16925e-09	-1.00506	-1.36514
126656966	chr11:126656966:G:T	4.20016e-09	-1.04796	-0.661503
126657045	chr11:126657045:GACTGTGTCTCA:G	5.7383e-09	-1.8786e-10	-1.39742
126657211	chr11:126657211:C:T	1.2251e-08	-1.61044	0.971469
126657240	chr11:126657240:ATAAATAAT:A	2.47351e-09	-1.12896	-1.10999
126657273	chr11:126657273:T:TC	8.64223e-09	-0.987922	-4.18622e-10
126657781	chr11:126657781:A:G	5.51633e-09	-1.8786e-10	-1.43687
126657870	chr11:126657870:A:G	1.81782e-09	-1.51089	-1.03606
126657878	chr11:126657878:G:A	2.05047e-08	-1.78897	1.66504
126658140	chr11:126658140:C:T	1.79562e-08	-1.54314	1.28649
126659106	chr11:126659106:G:C	1.30529e-09	-1.77548	-1.10267
126659361	chr11:126659361:A:G	9.35315e-10	-1.77431	-1.43715
126659488	chr11:126659488:G:T	9.31496e-10	-1.77936	-1.43619
126659513	chr11:126659513:C:T	8.34747e-09	-1.06699	0.0443702
126660042	chr11:126660042:T:C	1.70515e-09	-1.47431	-1.13662
126660142	chr11:126660142:G:A	1.23935e-09	-1.53596	-1.39403
126660275	chr11:126660275:G:A	9.32242e-10	-1.779	-1.43575
126660625	chr11:126660625:CCA:C	1.7091e-09	-1.47034	-1.13827
126660648	chr11:126660648:G:A	1.28993e-09	-1.81807	-1.07193
126660707	chr11:126660707:T:C	5.82294e-09	-1.8786e-10	-1.38278
126660748	chr11:126660748:C:T	1.3604e-08	-1.8786e-10	-0.534219
126660823	chr11:126660823:T:C	7.88043e-09	-1.8786e-10	-1.0802
126660871	chr11:126660871:G:A	4.17448e-09	-1.71559	-4.18622e-10
126661266	chr11:126661266:G:GA	1.41002e-09	-1.75311	-1.04787
126661850	chr11:126661850:G:A	5.85822e-09	-1.8786e-10	-1.37674
126662332	chr11:126662332:T:C	8.80714e-09	-1.2459	0.276877
126662456	chr11:126662456:A:G	8.93987e-10	-1.81965	-1.437
126662615	chr11:126662615:G:A	5.58791e-09	-1.8786e-10	-1.42398
126663234	chr11:126663234:G:A	5.64365e-09	-1.8786e-10	-1.41405
126663600	chr11:126663600:C:T	6.11075e-09	-1.8786e-10	-1.33453
126663854	chr11:126663854:A:G	8.95746e-10	-1.81854	-1.43614
126664404	chr11:126664404:C:T	6.99464e-09	-1.8786e-10	-1.19944
126664526	chr11:126664526:T:A	1.54647e-09	-1.54403	-1.16458
126664540	chr11:126664540:A:T	6.3047e-08	-1.76087	2.76017
126664633	chr11:126664633:T:C	8.36205e-09	-1.58936	0.568485
126664992	chr11:126664992:C:T	6.4509e-09	-1.8786e-10	-1.28036
126665067	chr11:126665067:A:T	8.11726e-08	-1.77172	3.02371
126665078	chr11:126665078:G:T	1.80322e-09	-1.18984	-1.36516
126665416	chr11:126665416:G:GT	5.61673e-09	-1.8786e-10	-1.41883
126665496	chr11:126665496:G:A	9.37237e-10	-1.77225	-1.43715
126665739	chr11:126665739:A:C	1.91286e-08	-1.8786e-10	-0.193398
126666071	chr11:126666071:A:T	1.06959e-08	-1.8786e-10	-0.774725
126666126	chr11:126666126:T:C	1.41818e-09	-1.7721	-1.02311
126666210	chr11:126666210:A:C	5.6168e-09	-1.8786e-10	-1.41882
126666248	chr11:126666248:T:C	9.24605e-10	-1.78594	-1.43703
126666370	chr11:126666370:A:G	8.96868e-10	-1.81658	-1.43684
126666485	chr11:126666485:A:G	9.00195e-10	-1.81265	-1.43707
126667044	chr11:126667044:AC:A	1.44719e-08	-1.8786e-10	-0.472375
126668491	chr11:126668491:C:T	5.23805e-09	-1.48863	-4.18622e-10
126669241	chr11:126669241:T:C	1.11448e-07	-1.72337	3.29235
126669313	chr11:126669313:C:T	5.52417e-09	-1.8786e-10	-1.43545
126669677	chr11:126669677:T:A	6.94439e-09	-1.8786e-10	-1.20665
126669715	chr11:126669715:A:G	1.31753e-09	-1.46512	-1.40371
126669730	chr11:126669730:C:T	9.4129e-10	-1.78088	-1.42421
126670031	chr11:126670031:A:T	6.21865e-09	-1.8786e-10	-1.31703
126670050	chr11:126670050:G:T	1.23996e-08	-0.982473	0.355558
126670101	chr11:126670101:T:C	1.55869e-09	-1.78543	-0.91531
126670204	chr11:126670204:A:G	6.93403e-09	-1.8786e-10	-1.20814
126670659	chr11:126670659:G:A	3.74234e-09	-1.00561	-0.819256
126671279	chr11:126671279:A:G	1.5623e-09	-1.81297	-0.88545
126671524	chr11:126671524:C:T	1.09645e-08	-1.12484	0.374923
126671803	chr11:126671803:A:G	9.37998e-10	-1.7861	-1.42249
126671997	chr11:126671997:G:A	5.71559e-09	-1.8786e-10	-1.40138
126672766	chr11:126672766:C:T	7.10659e-09	-1.8786e-10	-1.18356
126673032	chr11:126673032:T:C	5.58854e-09	-1.8786e-10	-1.42386
126673254	chr11:126673254:T:C	8.79236e-09	-1.18806	0.217362
126673525	chr11:126673525:G:T	8.59342e-09	-0.993586	-4.18622e-10
126673701	chr11:126673701:G:A	9.2516e-09	-1.09364	0.173852
126673729	chr11:126673729:A:G	5.52783e-09	-1.8786e-10	-1.43479
126673759	chr11:126673759:C:T	9.45261e-10	-1.77407	-1.42681
126674718	chr11:126674718:T:C	5.72094e-09	-1.8786e-10	-1.40045
126674864	chr11:126674864:C:CTG	5.40853e-09	-0.825221	-0.631384
126675232	chr11:126675232:A:C	5.54727e-09	-1.8786e-10	-1.43128
126675518	chr11:126675518:T:G	1.00895e-08	-1.8786e-10	-0.833091
126675769	chr11:126675769:G:A	5.51906e-09	-1.8786e-10	-1.43638
126675774	chr11:126675774:T:C	4.52683e-09	-0.958601	-0.675959
126675861	chr11:126675861:G:A	3.42683e-09	-1.06662	-0.846328
126676695	chr11:126676695:A:G	7.07426e-09	-1.8786e-10	-1.18812
126676741	chr11:126676741:T:G	5.51519e-09	-1.8786e-10	-1.43708
126677522	chr11:126677522:G:A	1.12667e-07	-1.77867	3.35852
126677739	chr11:126677739:C:A	3.77758e-09	-1.8155	-4.18622e-10
126677966	chr11:126677966:C:T	6.22813e-09	-1.8786e-10	-1.31551
126678313	chr11:126678313:T:TGGA	2.60593e-09	-1.45471	-0.732078
126678387	chr11:126678387:T:G	5.93153e-09	-1.3643	-4.18622e-10
126679214	chr11:126679214:C:G	1.25136e-09	-1.79999	-1.12036
126679401	chr11:126679401:G:A	1.90413e-08	-1.39234	1.19437
126679608	chr11:126679608:T:A	1.0005e-09	-1.79507	-1.34901
126679863	chr11:126679863:T:C	3.68214e-08	-1.8786e-10	0.461496
126680335	chr11:126680335:T:C	1.2359e-08	-1.72589	1.09569
126681363	chr11:126681363:C:T	4.2943e-09	-1.68729	-4.18622e-10
126681658	chr11:126681658:TG:T	6.33274e-09	-1.8786e-10	-1.29885
126681680	chr11:126681680:C:T	1.90323e-08	1.18469	-1.38314
126682482	chr11:126682482:T:C	3.0486e-09	-0.874757	-1.15514
126682705	chr11:126682705:A:G	4.22859e-09	-0.784955	-0.91776
126682738	chr11:126682738:C:T	4.03516e-09	-1.74954	-4.18622e-10
126683090	chr11:126683090:C:A	2.76461e-09	-1.06186	-1.06583
126683102	chr11:126683102:C:T	2.43967e-08	-1.81599	1.86585
126683462	chr11:126683462:A:G	5.52376e-09	-1.8786e-10	-1.43552
126684096	chr11:126684096:G:A	5.88507e-09	-1.8786e-10	-1.37216
126684848	chr11:126684848:A:G	6.66459e-09	-1.8786e-10	-1.24777
126684899	chr11:126684899:T:C	2.21771e-09	-1.81844	-0.529671
126686389	chr11:126686389:T:G	6.53074e-09	-1.8786e-10	-1.26806
126686428	chr11:126686428:G:A	3.03823e-08	-1.73785	2.00713
126686529	chr11:126686529:G:A	7.51291e-09	-1.8786e-10	-1.12796
126686672	chr11:126686672:C:G	1.11255e-08	-1.8786e-10	-0.735345
126686786	chr11:126686786:C:T	8.23485e-09	-1.8786e-10	-1.03621
126686957	chr11:126686957:A:C	1.7576e-08	-1.8786e-10	-0.278047
126687936	chr11:126687936:A:C	5.52472e-09	-1.8786e-10	-1.43535
126688079	chr11:126688079:G:A	5.53945e-09	-1.8786e-10	-1.43269
126688820	chr11:126688820:G:T	5.54336e-09	-1.8786e-10	-1.43198
126689316	chr11:126689316:A:G	2.94953e-08	0.239648	-4.18622e-10
126689470	chr11:126689470:A:G	5.51574e-09	-1.8786e-10	-1.43698
126690505	chr11:126690505:AC:A	4.15624e-09	-1.71997	-4.18622e-10
126690545	chr11:126690545:G:A	2.95833e-09	-1.78938	-0.270581
126690663	chr11:126690663:G:A	7.44367e-09	-1.8786e-10	-1.13722
126690724	chr11:126690724:C:T	3.00383e-08	-1.77447	2.03236
126691657	chr11:126691657:C:T	6.3957e-09	-1.8786e-10	-1.28896
126691789	chr11:126691789:A:G	1.36555e-08	-1.76183	1.23139
126691840	chr11:126691840:A:T	5.5149e-09	-1.8786e-10	-1.43713
126692935	chr11:126692935:C:T	7.169e-09	-1.8786e-10	-1.17482
126693283	chr11:126693283:T:C	2.32097e-09	-1.77329	-0.529303
126693290	chr11:126693290:G:A	5.53981e-09	-1.8786e-10	-1.43262
126694145	chr11:126694145:T:C	3.05026e-08	0.273231	-4.18622e-10
126695586	chr11:126695586:C:T	2.29729e-09	-1.74718	-0.565672
126696139	chr11:126696139:C:T	8.99748e-10	-1.81985	-1.43037
126696761	chr11:126696761:G:A	5.81383e-09	-1.8786e-10	-1.38434
126697719	chr11:126697719:G:A	5.52166e-09	-1.8786e-10	-1.4359
126698703	chr11:126698703:T:C	5.5149e-09	-1.8786e-10	-1.43713
126699292	chr11:126699292:C:T	5.56126e-09	-1.8786e-10	-1.42876
126700640	chr11:126700640:T:C	5.62515e-08	0.817605	0.0676451
126701457	chr11:126701457:C:T	1.04403e-09	-1.81973	-1.28177
126703639	chr11:126703639:A:G	1.62672e-08	0.249223	-0.604657
126703754	chr11:126703754:T:C	4.8475e-09	-1.56612	-4.18622e-10
126704573	chr11:126704573:C:T	9.42014e-10	-1.81794	-1.38638
126704639	chr11:126704639:G:A	9.22349e-10	-1.80844	-1.41698
126705542	chr11:126705542:A:C	9.69702e-10	-1.744	-1.43135
126705648	chr11:126705648:A:AACTGC	1.46748e-06	-1.8786e-10	4.14672
126705690	chr11:126705690:C:G	7.80957e-09	-0.673123	-0.416109
126705698	chr11:126705698:T:C	9.90546e-10	-1.81986	-1.33422
126705717	chr11:126705717:T:C	3.26798e-08	-0.245189	0.587362
126706209	chr11:126706209:T:C	1.07211e-08	-1.8786e-10	-0.772369
126706404	chr11:126706404:A:G	8.95855e-10	-1.81985	-1.43471
126706679	chr11:126706679:T:C	5.88803e-09	-1.8786e-10	-1.37166
126706912	chr11:126706912:T:C	5.84471e-09	-1.8786e-10	-1.37904
126707620	chr11:126707620:G:A	5.65331e-09	-0.917916	-0.494426
126707623	chr11:126707623:G:A	1.07283e-08	-1.8786e-10	-0.771701
126707912	chr11:126707912:CA:C	5.62337e-09	-1.8786e-10	-1.41765
126707914	chr11:126707914:G:C	6.51101e-09	-1.8786e-10	-1.27109
126708031	chr11:126708031:C:T	1.28398e-08	-1.8786e-10	-0.592034
126708179	chr11:126708179:C:T	7.8713e-09	-1.8786e-10	-1.08136
126708630	chr11:126708630:G:A	9.17253e-10	-1.80875	-1.4222
126709155	chr11:126709155:C:T	9.00904e-09	-1.8786e-10	-0.946354
126709180	chr11:126709180:T:C	5.90317e-09	-1.8786e-10	-1.36909
126709342	chr11:126709342:G:T	5.53411e-09	-1.8786e-10	-1.43365
126710103	chr11:126710103:G:C	1.01936e-08	-1.8786e-10	-0.82282
126710676	chr11:126710676:C:T	1.05121e-08	-1.8786e-10	-0.792053
126711011	chr11:126711011:G:A	6.33034e-09	-1.8786e-10	-1.29923
126711241	chr11:126711241:C:T	9.17554e-10	-1.80444	-1.42618
126711502	chr11:126711502:C:T	5.52405e-09	-1.8786e-10	-1.43547
126711516	chr11:126711516:C:T	1.06367e-09	-1.81524	-1.26762
126711592	chr11:126711592:A:G	3.76213e-09	-1.8196	-4.18622e-10
126711621	chr11:126711621:C:T	7.48155e-09	-1.8786e-10	-1.13214
126711809	chr11:126711809:T:G	9.88224e-09	-1.8786e-10	-0.853843
126711895	chr11:126711895:A:T	7.26792e-09	-1.8786e-10	-1.16111
126712025	chr11:126712025:T:A	2.05419e-07	-1.8786e-10	2.18047
126712026	chr11:126712026:C:T	2.02396e-07	-1.8786e-10	2.16564
126712375	chr11:126712375:C:G	9.68873e-10	-1.78091	-1.39529
126712665	chr11:126712665:GAGGGAAAGTGGGT:G	5.56382e-09	-1.8786e-10	-1.4283
126712683	chr11:126712683:T:C	3.93872e-09	-0.481934	-1.29179
126712983	chr11:126712983:G:T	6.68829e-09	-1.8786e-10	-1.24422
126713022	chr11:126713022:C:T	1.12285e-09	-1.61324	-1.41547
126713025	chr11:126713025:G:T	6.84122e-09	-1.8786e-10	-1.22162
126713484	chr11:126713484:A:C	1.86363e-08	-0.219472	-4.18622e-10
126713550	chr11:126713550:G:A	6.0435e-09	-1.8786e-10	-1.3456
126713569	chr11:126713569:A:C	9.39367e-10	-1.8085	-1.39863
126713647	chr11:126713647:C:T	5.54435e-09	-1.8786e-10	-1.4318
126713888	chr11:126713888:A:G	1.20517e-08	0.159709	-0.815088
126714102	chr11:126714102:A:G	1.43892e-08	0.195864	-0.67397
126715137	chr11:126715137:A:G	9.34266e-10	-1.79445	-1.41813
126715289	chr11:126715289:G:A	1.01936e-08	-1.8786e-10	-0.82282
126715362	chr11:126715362:T:C	9.94076e-09	-0.0859604	-0.761978
126715555	chr11:126715555:T:C	8.15797e-09	-0.168939	-0.876648
126716113	chr11:126716113:T:G	1.03545e-08	0.181426	-0.988589
126716259	chr11:126716259:A:G	3.3369e-08	-0.0484141	0.411459
126716440	chr11:126716440:G:A	7.06389e-08	0.346376	0.766624
126716577	chr11:126716577:G:A	7.67749e-09	-1.8786e-10	-1.10629
126716924	chr11:126716924:G:A	3.48812e-09	-0.857425	-1.03779
126717141	chr11:126717141:C:T	2.48214e-08	-0.0536431	0.120766
126717175	chr11:126717175:C:T	3.76376e-09	-1.81916	-4.18622e-10
126717212	chr11:126717212:C:T	1.5041e-08	0.931552	-1.36535
126717256	chr11:126717256:T:C	2.99609e-09	-0.742989	-1.30428
126717485	chr11:126717485:T:A	9.46371e-09	-0.373532	-0.523586
126717487	chr11:126717487:A:G	1.67083e-09	-1.45724	-1.17402
126717496	chr11:126717496:G:A	1.75856e-09	-1.45727	-1.12281
126717827	chr11:126717827:C:T	6.95064e-09	-0.0116588	-1.19409
126718110	chr11:126718110:G:A	1.73874e-09	-1.41861	-1.17281
126719181	chr11:126719181:T:C	7.73356e-09	-1.8786e-10	-1.09901
126719337	chr11:126719337:G:C	2.81923e-09	-0.783142	-1.32498
126719567	chr11:126719567:T:C	7.66157e-09	-1.8786e-10	-1.10837
126719673	chr11:126719673:C:T	6.48539e-09	-1.8786e-10	-1.27503
126719974	chr11:126719974:C:T	6.36213e-09	-1.8786e-10	-1.29422
126720079	chr11:126720079:C:T	8.69375e-09	-1.8786e-10	-0.981978
126720300	chr11:126720300:A:G	2.76314e-09	-0.781917	-1.3463
126720620	chr11:126720620:A:G	2.3263e-09	-0.874792	-1.42551
126721039	chr11:126721039:G:T	1.3711e-09	-1.45742	-1.37155
126721790	chr11:126721790:C:T	1.47295e-09	-1.39835	-1.35897
126722373	chr11:126722373:T:C	9.71182e-09	0.525565	-1.3968
126722457	chr11:126722457:A:G	9.35931e-09	0.477718	-1.38593
126722636	chr11:126722636:C:T	7.84199e-09	-1.8786e-10	-1.08509
126722689	chr11:126722689:T:C	1.02342e-08	0.566973	-1.38581
126722971	chr11:126722971:C:T	2.26501e-09	-0.895156	-1.43185
126723004	chr11:126723004:C:T	4.01563e-09	-1.75439	-4.18622e-10
126723151	chr11:126723151:G:A	2.07405e-09	-0.983692	-1.43138
126723203	chr11:126723203:GC:G	9.47937e-09	-0.0539024	-0.841562
126723628	chr11:126723628:T:C	5.75817e-09	-1.8786e-10	-1.39396
126723749	chr11:126723749:T:C	2.32165e-09	-0.869916	-1.43239
126724062	chr11:126724062:T:G	2.14245e-09	-0.950696	-1.43194
126724232	chr11:126724232:A:G	2.38383e-09	-0.844895	-1.43098
126724268	chr11:126724268:A:G	8.02276e-09	-1.8786e-10	-1.0623
126724321	chr11:126724321:T:G	6.37923e-09	-1.8786e-10	-1.29153
126724525	chr11:126724525:T:C	2.28755e-09	-0.888459	-1.42864
126724552	chr11:126724552:A:G	1.13079e-08	-1.8786e-10	-0.719081
126724578	chr11:126724578:A:G	2.29451e-09	-0.88331	-1.43075
126724762	chr11:126724762:G:C	2.31678e-09	-0.875098	-1.4293
126724790	chr11:126724790:C:T	2.30934e-09	-0.87574	-1.43188
126724935	chr11:126724935:G:A	2.29282e-09	-0.884147	-1.43065
126725029	chr11:126725029:G:A	2.3106e-09	-0.876507	-1.43057
126725063	chr11:126725063:G:T	7.84018e-09	-1.8786e-10	-1.08532
126725393	chr11:126725393:C:T	1.3923e-09	-1.43565	-1.37798
126725455	chr11:126725455:T:C	3.1809e-09	-0.77426	-1.21316
126725726	chr11:126725726:C:T	2.0624e-08	-1.8786e-10	-0.118129
126725740	chr11:126725740:C:T	2.34753e-09	-0.862272	-1.42895
126725747	chr11:126725747:G:C	2.33003e-09	-0.869754	-1.42895
126725860	chr11:126725860:T:C	2.93712e-09	-0.687062	-1.38009
126726086	chr11:126726086:C:T	1.46663e-09	-1.40438	-1.35724
126726235	chr11:126726235:A:G	2.31483e-09	-0.871547	-1.4337
126726360	chr11:126726360:C:T	7.3752e-09	-1.8786e-10	-1.14646
126726419	chr11:126726419:G:A	9.57997e-09	-1.8786e-10	-0.884908
126726422	chr11:126726422:C:T	1.12508e-08	-0.000148319	-0.723991
126726481	chr11:126726481:C:G	4.93262e-09	-0.938107	-0.610605
126726778	chr11:126726778:C:T	6.91544e-09	-1.8786e-10	-1.21083
126726801	chr11:126726801:A:G	2.95462e-09	-0.66431	-1.3969
126726835	chr11:126726835:A:T	2.051e-09	-0.989275	-1.43698
126726851	chr11:126726851:T:C	2.41439e-09	-0.92055	-1.34258
126726922	chr11:126726922:C:T	1.31036e-09	-1.62085	-1.25342
126727016	chr11:126727016:G:A	4.21026e-09	-1.70706	-4.18622e-10
126727031	chr11:126727031:A:G	5.46859e-09	-0.0393821	-1.40618
126727081	chr11:126727081:CAG:C	7.65279e-09	-1.8786e-10	-1.10951
126727244	chr11:126727244:T:C	2.36924e-09	-0.936303	-1.34571
126727447	chr11:126727447:C:G	7.69962e-09	-1.8786e-10	-1.10341
126727477	chr11:126727477:G:A	7.89367e-09	-1.8786e-10	-1.07852
126727694	chr11:126727694:C:T	6.16387e-09	-1.8786e-10	-1.32588
126728200	chr11:126728200:G:C	9.17369e-09	-1.8786e-10	-0.928243
126728287	chr11:126728287:G:A	7.07713e-09	-1.8786e-10	-1.18771
126728368	chr11:126728368:G:C	7.15059e-09	0.100507	-1.27789
126728469	chr11:126728469:G:A	6.70739e-09	-0.361622	-0.87975
126728635	chr11:126728635:A:G	8.94453e-09	-0.169263	-0.784277
126728656	chr11:126728656:T:C	1.71548e-09	-1.76188	-0.843008
126728759	chr11:126728759:C:T	1.01485e-08	0.141813	-0.969069
126728817	chr11:126728817:C:T	8.9451e-10	-1.8191	-1.43696
126728927	chr11:126728927:AGC:A	8.94006e-10	-1.81967	-1.43695
126729110	chr11:126729110:C:T	1.11771e-09	-1.79875	-1.23455
126729352	chr11:126729352:C:T	7.31046e-09	-0.51248	-0.642797
126729736	chr11:126729736:TC:T	5.87178e-09	-1.8786e-10	-1.37442
126729767	chr11:126729767:C:G	7.31793e-09	-1.8786e-10	-1.15425
126729797	chr11:126729797:C:A	7.29451e-09	-1.8786e-10	-1.15746
126730043	chr11:126730043:G:A	9.23077e-09	-1.8786e-10	-0.92204
126730054	chr11:126730054:C:T	7.06315e-09	-1.8786e-10	-1.18969
126730061	chr11:126730061:G:C	6.37916e-09	-1.8786e-10	-1.29155
126730108	chr11:126730108:G:A	7.24507e-09	-1.8786e-10	-1.16426
126730171	chr11:126730171:C:T	9.62128e-10	-1.81942	-1.36377
126730308	chr11:126730308:A:G	9.43915e-09	-1.8786e-10	-0.899716
126730469	chr11:126730469:G:A	5.64394e-09	-1.8786e-10	-1.414
126730560	chr11:126730560:T:C	1.08137e-09	-1.81031	-1.25605
126730561	chr11:126730561:C:T	6.57563e-09	-1.8786e-10	-1.26121
126730696	chr11:126730696:C:T	7.03357e-09	-1.8786e-10	-1.19389
126730778	chr11:126730778:A:G	1.9815e-09	-1.45067	-1.01005
126730916	chr11:126730916:T:G	1.29847e-08	-0.580809	-4.18622e-10
126730975	chr11:126730975:G:A	1.09711e-08	-1.8786e-10	-0.749317
126731029	chr11:126731029:G:A	5.55254e-09	-1.8786e-10	-1.43033
126731237	chr11:126731237:C:T	1.95041e-09	-1.50521	-0.971329
126731645	chr11:126731645:G:T	5.96985e-09	-0.303614	-1.05425
126731840	chr11:126731840:C:T	8.19812e-09	0.388918	-1.4296
126731856	chr11:126731856:G:A	1.15455e-08	-1.8786e-10	-0.698285
126732024	chr11:126732024:G:A	5.99264e-09	-1.8786e-10	-1.35405
126732220	chr11:126732220:A:G	7.11838e-09	-1.8786e-10	-1.1819
126732409	chr11:126732409:A:C	5.13356e-09	-0.160734	-1.34805
126732491	chr11:126732491:T:C	4.63677e-09	-0.23258	-1.37798
126732532	chr11:126732532:A:G	6.42487e-09	-1.8786e-10	-1.28441
126732558	chr11:126732558:T:C	3.16608e-09	-1.21345	-0.778635
126732559	chr11:126732559:G:A	1.56232e-08	-1.8786e-10	-0.395825
126732677	chr11:126732677:G:A	6.64031e-09	-1.8786e-10	-1.25142
126732937	chr11:126732937:T:C	3.99596e-09	-0.353396	-1.4059
126733381	chr11:126733381:C:A	1.86736e-09	-1.08992	-1.43014
126733388	chr11:126733388:T:C	1.52528e-08	-1.8786e-10	-0.419819
126733447	chr11:126733447:C:T	1.92942e-09	-1.05947	-1.42789
126733531	chr11:126733531:AGCCATTAT:A	1.25016e-09	-1.51047	-1.41084
126733638	chr11:126733638:A:G	9.64651e-09	-1.8786e-10	-0.877986
126733650	chr11:126733650:G:A	8.2049e-09	-1.8786e-10	-1.03985
126733886	chr11:126733886:A:G	7.17538e-09	-1.8786e-10	-1.17393
126734014	chr11:126734014:G:A	3.00623e-09	-0.626808	-1.41709
126734033	chr11:126734033:G:T	9.43862e-10	-1.79809	-1.40426
126734383	chr11:126734383:G:T	8.25477e-09	-1.8786e-10	-1.03379
126734389	chr11:126734389:C:T	8.26045e-09	-1.8786e-10	-1.0331
126734515	chr11:126734515:C:T	7.38604e-09	-1.8786e-10	-1.14499
126734531	chr11:126734531:C:T	8.22964e-09	-1.8786e-10	-1.03684
126734532	chr11:126734532:G:A	7.38282e-09	-1.8786e-10	-1.14543
126734579	chr11:126734579:C:T	7.8212e-09	-1.8786e-10	-1.08774
126734594	chr11:126734594:C:T	7.31351e-09	-1.8786e-10	-1.15486
126734616	chr11:126734616:T:A	3.38849e-09	-0.487251	-1.43695
126734646	chr11:126734646:G:A	7.40865e-09	-1.8786e-10	-1.14193
126734920	chr11:126734920:C:G	2.40363e-09	-0.90099	-1.36661
126735079	chr11:126735079:T:C	7.22797e-09	-1.8786e-10	-1.16662
126735139	chr11:126735139:T:C	1.84863e-09	-1.57909	-0.951048
126735193	chr11:126735193:A:C	2.20528e-09	-0.919752	-1.43397
126735249	chr11:126735249:G:A	9.37135e-09	-1.8786e-10	-0.906925
126735291	chr11:126735291:C:T	7.05235e-09	-1.8786e-10	-1.19122
126735500	chr11:126735500:C:A	8.08221e-09	-1.8786e-10	-1.05492
126735672	chr11:126735672:G:A	6.82676e-09	-1.8786e-10	-1.22373
126735798	chr11:126735798:T:C	6.74718e-09	-1.8786e-10	-1.23546
126735800	chr11:126735800:A:G	6.69204e-09	-1.8786e-10	-1.24366
126735865	chr11:126735865:A:T	4.59149e-09	-0.448502	-1.17188
126735921	chr11:126735921:T:C	6.80033e-09	-1.8786e-10	-1.22761
126735982	chr11:126735982:A:G	6.7213e-09	-1.8786e-10	-1.2393
126736023	chr11:126736023:T:A	6.80663e-09	-1.8786e-10	-1.22669
126736101	chr11:126736101:C:CT	8.09903e-09	-1.8786e-10	-1.05284
126736283	chr11:126736283:T:C	6.90868e-09	-1.8786e-10	-1.2118
126736409	chr11:126736409:C:A	3.78008e-09	-1.81484	-4.18622e-10
126736535	chr11:126736535:C:G	6.74134e-09	-1.8786e-10	-1.23632
126736569	chr11:126736569:C:T	7.10154e-09	-1.8786e-10	-1.18427
126736697	chr11:126736697:G:A	6.7589e-09	-1.8786e-10	-1.23372
126737025	chr11:126737025:T:G	6.83911e-09	-1.8786e-10	-1.22192
126737148	chr11:126737148:G:A	2.78174e-09	-0.692822	-1.42868
126737200	chr11:126737200:T:C	1.91208e-09	-1.13036	-1.36603
126737220	chr11:126737220:G:A	1.80238e-09	-1.80204	-0.753435
126737422	chr11:126737422:C:T	1.24583e-09	-1.81175	-1.11303
126737631	chr11:126737631:C:T	7.26212e-09	-1.16191	-4.18622e-10
126737649	chr11:126737649:C:T	7.66605e-08	-1.8786e-10	1.1948
126737672	chr11:126737672:C:T	5.42324e-09	-1.45389	-4.18622e-10
126737680	chr11:126737680:G:A	1.39708e-08	-1.8786e-10	-0.507613
126737685	chr11:126737685:A:G	9.33912e-10	-1.80604	-1.40691
126737817	chr11:126737817:C:T	1.08055e-09	-1.64018	-1.42693
126738049	chr11:126738049:T:C	5.01793e-09	-0.20245	-1.32911
126738196	chr11:126738196:C:T	1.62103e-08	-1.8786e-10	-0.358935
126738551	chr11:126738551:G:A	1.94851e-09	-1.44743	-1.03009
126738725	chr11:126738725:T:C	5.39386e-09	-0.0403544	-1.41897
126738810	chr11:126738810:T:C	5.29239e-09	-0.923628	-0.554684
126738933	chr11:126738933:G:A	2.39897e-09	-1.08675	-1.1828
126738994	chr11:126738994:A:G	5.67427e-09	-1.8786e-10	-1.40864
126739172	chr11:126739172:A:T	1.23137e-08	-1.30662	0.67275
126739192	chr11:126739192:G:A	1.15099e-09	-1.62866	-1.3753
126739298	chr11:126739298:T:G	1.03451e-08	-0.808066	-4.18622e-10
126739557	chr11:126739557:C:T	9.9741e-09	-1.8786e-10	-0.844591
126740592	chr11:126740592:T:C	9.99735e-10	-1.70795	-1.43689
126740942	chr11:126740942:A:G	6.05728e-09	-1.8786e-10	-1.34332
126741288	chr11:126741288:T:C	1.0363e-09	-1.67205	-1.43687
126741569	chr11:126741569:A:G	1.14299e-09	-1.58227	-1.42867
126741630	chr11:126741630:A:G	2.33656e-09	-0.858957	-1.43695
126741639	chr11:126741639:GA:G	5.51489e-09	-1.8786e-10	-1.43713
126741653	chr11:126741653:G:A	3.79791e-09	-1.04552	-0.76461
126742180	chr11:126742180:G:A	6.89424e-09	-1.8786e-10	-1.2139
126742434	chr11:126742434:G:C	3.77156e-09	-1.00545	-0.811647
126743097	chr11:126743097:T:G	5.55511e-09	-1.8786e-10	-1.42986
126743247	chr11:126743247:G:A	1.26123e-09	-1.53502	-1.37747
126743312	chr11:126743312:T:A	5.26943e-09	-1.48266	-4.18622e-10
126743363	chr11:126743363:G:A	1.19126e-09	-1.57301	-1.39656
126743844	chr11:126743844:G:A	5.5334e-09	-1.8786e-10	-1.43378
126744062	chr11:126744062:G:A	5.51478e-09	-1.8786e-10	-1.43715
126744696	chr11:126744696:A:T	5.83021e-09	-1.8786e-10	-1.38153
126745071	chr11:126745071:A:G	5.96786e-09	-1.8786e-10	-1.35819
126745666	chr11:126745666:A:G	1.23595e-08	-0.968663	0.338504
126745684	chr11:126745684:T:C	5.80913e-09	-1.8786e-10	-1.38515
126746291	chr11:126746291:G:T	7.99944e-09	-1.06521	-4.18622e-10
126747229	chr11:126747229:G:T	7.96533e-09	-1.06948	-4.18622e-10
126747287	chr11:126747287:G:A	9.96531e-10	-1.72027	-1.42779
126747491	chr11:126747491:T:C	7.94684e-09	-1.8786e-10	-1.07181
126748213	chr11:126748213:C:T	5.66931e-09	-1.8786e-10	-1.40951
126748483	chr11:126748483:T:C	3.23481e-09	-1.18951	-0.781106
126749295	chr11:126749295:T:C	3.50846e-09	-0.992884	-0.896521
126749572	chr11:126749572:T:C	5.70869e-09	-1.8786e-10	-1.40259
126749776	chr11:126749776:A:G	4.06794e-09	-0.949823	-0.791623
126749935	chr11:126749935:G:A	9.69289e-10	-1.80582	-1.36996
126749946	chr11:126749946:C:T	3.46895e-09	-0.482308	-1.41842
126749952	chr11:126749952:A:G	6.12654e-09	-1.8786e-10	-1.33195
126750485	chr11:126750485:AG:A	1.69639e-09	-1.42342	-1.19266
126750833	chr11:126750833:T:C	5.92527e-09	-1.8786e-10	-1.36536
126750894	chr11:126750894:T:A	1.17269e-09	-1.55176	-1.43352
126751005	chr11:126751005:G:A	1.31998e-09	-1.47738	-1.38959
126751154	chr11:126751154:G:A	5.83665e-09	-1.8786e-10	-1.38042
126751205	chr11:126751205:C:A	1.8911e-08	-1.8786e-10	-0.20484
126751331	chr11:126751331:G:A	9.16653e-09	-1.8786e-10	-0.929024
126751446	chr11:126751446:T:C	8.39294e-09	-1.8786e-10	-1.01719
126751621	chr11:126751621:C:T	7.57602e-09	-1.11959	-4.18622e-10
126751640	chr11:126751640:G:A	3.92957e-09	-1.01343	-0.762625
126751944	chr11:126751944:C:G	7.86175e-09	-1.8786e-10	-1.08257
126752353	chr11:126752353:T:TA	6.20921e-09	-1.8786e-10	-1.31855
126752395	chr11:126752395:A:G	5.63595e-09	-1.8786e-10	-1.41542
126752527	chr11:126752527:G:A	5.5301e-09	-1.8786e-10	-1.43438
126753038	chr11:126753038:A:G	3.35933e-09	-0.810416	-1.12242
126753324	chr11:126753324:G:A	3.74252e-09	-0.667479	-1.15734
126753387	chr11:126753387:C:A	6.66074e-09	-1.8786e-10	-1.24835
126753405	chr11:126753405:G:A	7.52067e-09	-1.8786e-10	-1.12693
126753740	chr11:126753740:C:T	1.12051e-09	-1.6389	-1.3919
126754077	chr11:126754077:C:G	1.12203e-08	-1.8786e-10	-0.726858
126754209	chr11:126754209:A:G	1.62823e-09	-1.22486	-1.43223
126754715	chr11:126754715:G:A	1.06172e-08	-1.8786e-10	-0.782103
126755281	chr11:126755281:G:A	5.75082e-09	-1.8786e-10	-1.39524
126755363	chr11:126755363:G:A	7.51379e-09	-1.8786e-10	-1.12784
126755459	chr11:126755459:T:C	7.97439e-09	-1.8786e-10	-1.06835
126755552	chr11:126755552:C:A	1.86103e-09	-1.22024	-1.30321
126755583	chr11:126755583:T:A	1.59486e-09	-1.24866	-1.42913
126755774	chr11:126755774:C:A	9.4572e-09	-1.8786e-10	-0.897806
126755930	chr11:126755930:T:TGGAAACTCACTC	5.94886e-09	-1.8786e-10	-1.36138
126756051	chr11:126756051:A:G	4.45206e-09	-0.563766	-1.08745
126756184	chr11:126756184:G:A	2.70501e-08	-0.689338	0.842447
126756308	chr11:126756308:A:G	1.29047e-08	0.845225	-1.43221
126756569	chr11:126756569:C:T	3.76818e-09	-1.81799	-4.18622e-10
126756718	chr11:126756718:A:T	3.41196e-09	-0.949214	-0.968081
126756794	chr11:126756794:A:G	4.09169e-09	-0.533649	-1.20198
126756826	chr11:126756826:C:T	3.38506e-09	-0.960911	-0.964299
126756928	chr11:126756928:C:T	3.43683e-09	-0.948866	-0.961166
126756995	chr11:126756995:G:A	5.52965e-09	-1.8786e-10	-1.43446
126757302	chr11:126757302:A:T	5.51595e-09	-1.8786e-10	-1.43694
126757441	chr11:126757441:C:A	1.69493e-09	-1.18918	-1.42777
126757451	chr11:126757451:G:C	7.57149e-09	-1.8786e-10	-1.12019
126757564	chr11:126757564:T:A	2.31073e-09	-0.874232	-1.43279
126757678	chr11:126757678:C:G	5.61351e-09	-1.8786e-10	-1.41941
126757860	chr11:126757860:C:A	4.37013e-09	-0.504319	-1.16547
126757901	chr11:126757901:C:G	2.27306e-09	-0.892027	-1.43143
126758123	chr11:126758123:C:T	5.80653e-09	-1.8786e-10	-1.3856
126758185	chr11:126758185:G:A	6.04252e-09	-1.8786e-10	-1.34576
126758246	chr11:126758246:G:A	5.82055e-09	-1.8786e-10	-1.38319
126758457	chr11:126758457:T:G	4.22373e-09	-0.422034	-1.28183
126759105	chr11:126759105:A:C	7.19666e-09	-1.8786e-10	-1.17097
126759136	chr11:126759136:C:T	1.81287e-09	-1.79333	-0.756344
126759254	chr11:126759254:G:A	5.604e-09	-1.8786e-10	-1.4211
126759581	chr11:126759581:G:A	5.83146e-09	-1.8786e-10	-1.38131
126759898	chr11:126759898:C:A	1.81206e-08	-0.399921	0.152389
126760074	chr11:126760074:C:T	5.87325e-09	-1.8786e-10	-1.37417
126760374	chr11:126760374:C:G	4.86743e-09	-0.41871	-1.14331
126760536	chr11:126760536:C:T	1.81306e-09	-1.12888	-1.42069
126760548	chr11:126760548:A:G	3.76109e-09	-1.81987	-4.18622e-10
126760726	chr11:126760726:G:T	3.41507e-09	-0.62517	-1.29121
126761023	chr11:126761023:G:A	3.39166e-09	-0.630106	-1.29316
126761497	chr11:126761497:A:G	8.73932e-09	-1.8786e-10	-0.97675
126761594	chr11:126761594:G:A	5.93612e-09	-1.8786e-10	-1.36353
126761837	chr11:126761837:C:T	5.54623e-09	-1.8786e-10	-1.43146
126762133	chr11:126762133:A:G	4.76153e-09	-0.671607	-0.912407
126762184	chr11:126762184:T:TAAATA	8.03036e-09	-1.8786e-10	-1.06135
126762300	chr11:126762300:A:G	3.22632e-09	-0.900563	-1.07268
126762545	chr11:126762545:A:G	7.39834e-09	-1.8786e-10	-1.14333
126762586	chr11:126762586:C:T	5.60639e-09	-1.8786e-10	-1.42067
126762828	chr11:126762828:C:T	5.52057e-09	-1.8786e-10	-1.4361
126763696	chr11:126763696:G:A	6.53737e-09	-1.8786e-10	-1.26705
126763792	chr11:126763792:A:G	1.35619e-08	-1.8786e-10	-0.537315
126764425	chr11:126764425:A:G	1.11588e-08	-1.8786e-10	-0.732351
126764563	chr11:126764563:T:A	5.51615e-09	-1.8786e-10	-1.4369
126764787	chr11:126764787:C:T	5.6298e-09	-1.8786e-10	-1.41651
126764860	chr11:126764860:T:C	6.01994e-09	-1.8786e-10	-1.34951
126765638	chr11:126765638:T:C	6.09363e-09	-1.33734	-4.18622e-10
126765824	chr11:126765824:G:A	3.77809e-09	-1.81536	-4.18622e-10
126766361	chr11:126766361:C:T	1.19341e-08	-1.8786e-10	-0.66518
126766521	chr11:126766521:C:T	5.51479e-09	-1.8786e-10	-1.43715
126766630	chr11:126766630:T:C	9.87818e-09	-1.8786e-10	-0.854254
126766959	chr11:126766959:G:A	1.27242e-08	-0.739564	0.138487
126767264	chr11:126767264:T:C	9.90296e-09	-1.8786e-10	-0.851748
126767505	chr11:126767505:G:A	1.14121e-08	-1.8786e-10	-0.709907
126767543	chr11:126767543:T:TATACACTGTGTATAACGAC	8.8077e-09	-1.8786e-10	-0.968956
126768221	chr11:126768221:CCATT:C	6.13613e-09	-1.8786e-10	-1.33039
126769193	chr11:126769193:T:G	8.57411e-09	-1.8786e-10	-0.995835
126769499	chr11:126769499:C:G	9.4037e-09	-1.8786e-10	-0.903479
126769996	chr11:126769996:G:A	9.49753e-09	-1.8786e-10	-0.89355
126770286	chr11:126770286:T:C	7.01284e-09	-0.0803709	-1.11647
126770363	chr11:126770363:G:A	1.55833e-08	-1.8786e-10	-0.398382
126770904	chr11:126770904:C:T	5.56983e-09	-1.8786e-10	-1.42722
126771044	chr11:126771044:C:T	5.52163e-09	-1.8786e-10	-1.43591
126771211	chr11:126771211:G:A	8.88153e-09	-1.8786e-10	-0.960608
126771278	chr11:126771278:G:A	9.73041e-09	-1.8786e-10	-0.869326
126771493	chr11:126771493:T:C	4.02364e-09	-0.708363	-1.04403
126771634	chr11:126771634:C:T	3.55365e-09	-1.58056	-0.296045
126771636	chr11:126771636:C:T	1.49848e-08	-0.927209	0.48966
126772701	chr11:126772701:T:C	1.16765e-09	-1.56182	-1.42777
126772796	chr11:126772796:C:T	6.05432e-09	-1.8786e-10	-1.34381
126772825	chr11:126772825:C:T	6.1216e-09	-1.8786e-10	-1.33276
126774237	chr11:126774237:A:G	9.71296e-09	-1.8786e-10	-0.871121
126774582	chr11:126774582:T:C	1.67437e-09	-1.63141	-0.997731
126774839	chr11:126774839:A:C	9.92241e-10	-1.7624	-1.38998
126775253	chr11:126775253:G:A	8.74721e-09	-1.8786e-10	-0.975847
126775402	chr11:126775402:A:G	9.18614e-09	-1.8786e-10	-0.926887
126775589	chr11:126775589:A:G	3.70965e-08	-1.8786e-10	0.468941
126775848	chr11:126775848:T:G	1.98698e-08	-1.8786e-10	-0.155382
126776019	chr11:126776019:C:A	2.0389e-09	-1.79727	-0.634899
126776293	chr11:126776293:C:T	5.63541e-09	-1.8786e-10	-1.41551
126776544	chr11:126776544:G:A	1.9896e-08	-1.8786e-10	-0.154064
126776590	chr11:126776590:A:G	5.02279e-09	-0.590093	-0.940504
126776679	chr11:126776679:C:T	3.99723e-09	-1.75898	-4.18622e-10
126778563	chr11:126778563:T:A	2.03113e-08	-1.8786e-10	-0.133406
126779794	chr11:126779794:GCCTTCT:G	2.24556e-09	-1.7939	-0.541731
126780463	chr11:126780463:G:A	5.10512e-09	-1.51434	-4.18622e-10
126780666	chr11:126780666:C:T	5.90407e-09	-1.8786e-10	-1.36894
126781024	chr11:126781024:G:A	4.3799e-09	-1.66756	-4.18622e-10
126781035	chr11:126781035:C:G	7.10435e-09	-1.8786e-10	-1.18387
126781092	chr11:126781092:C:T	1.39487e-09	-1.81475	-0.997028
126781230	chr11:126781230:T:C	9.35384e-09	-1.8786e-10	-0.908796
126781391	chr11:126781391:T:G	9.25526e-09	-1.8786e-10	-0.91939
126781442	chr11:126781442:A:G	9.32412e-09	-1.8786e-10	-0.911978
126781582	chr11:126781582:C:G	3.332e-08	-1.8786e-10	0.361576
126781615	chr11:126781615:T:C	8.75906e-09	-1.8786e-10	-0.974494
126781739	chr11:126781739:G:A	1.05703e-08	-1.8786e-10	-0.786532
126781857	chr11:126781857:T:G	9.33507e-09	-1.8786e-10	-0.910804
126781967	chr11:126781967:A:C	1.63916e-08	-1.8786e-10	-0.347811
126782085	chr11:126782085:TTCC:T	3.46397e-09	-0.477643	-1.42452
126782175	chr11:126782175:T:C	1.05924e-08	-1.8786e-10	-0.784442
126782198	chr11:126782198:G:A	2.03468e-08	-1.8786e-10	-0.131657
126782431	chr11:126782431:C:T	1.66749e-09	-1.57793	-1.05533
126782487	chr11:126782487:G:A	6.61627e-09	-1.8786e-10	-1.25505
126782709	chr11:126782709:G:A	3.71242e-09	-0.4047	-1.4282
126782862	chr11:126782862:A:G	1.28677e-09	-1.46165	-1.4308
126783112	chr11:126783112:G:A	9.12878e-09	-1.8786e-10	-0.93315
126783117	chr11:126783117:T:G	5.93127e-09	-1.8786e-10	-1.36434
126783657	chr11:126783657:T:C	3.00821e-08	-1.8786e-10	0.259347
126783659	chr11:126783659:A:T	3.03543e-08	-1.8786e-10	0.268356
126783678	chr11:126783678:G:A	2.00945e-08	-1.8786e-10	-0.144136
126783790	chr11:126783790:G:A	5.84342e-09	-1.8786e-10	-1.37927
126784091	chr11:126784091:C:T	1.50234e-08	-0.967871	0.532895
126784173	chr11:126784173:C:A	5.6856e-09	-1.8786e-10	-1.40665
126784250	chr11:126784250:T:G	4.26348e-09	-1.6945	-4.18622e-10
126784929	chr11:126784929:G:A	3.63902e-09	-0.698057	-1.15481
126785138	chr11:126785138:G:A	5.78363e-09	-1.8786e-10	-1.38955
126785142	chr11:126785142:C:T	2.8888e-08	-1.8786e-10	0.218845
126785154	chr11:126785154:G:A	2.66293e-08	-1.8786e-10	0.13743
126785230	chr11:126785230:C:T	1.44446e-08	-1.8786e-10	-0.474259
126785522	chr11:126785522:C:T	9.9247e-09	-1.8786e-10	-0.849556
126785730	chr11:126785730:A:G	1.13435e-08	-1.8786e-10	-0.715942
126786026	chr11:126786026:C:T	1.13849e-09	-1.57858	-1.4363
126786179	chr11:126786179:A:G	7.35351e-09	-1.8786e-10	-1.1494
126786384	chr11:126786384:G:A	1.14422e-08	-1.8786e-10	-0.707276
126786834	chr11:126786834:T:A	1.16684e-08	-1.8786e-10	-0.687699
126786940	chr11:126786940:A:C	5.82564e-09	-0.73331	-0.649002
126787068	chr11:126787068:T:C	5.7972e-09	0.0356423	-1.42285
126787979	chr11:126787979:A:G	5.47163e-09	-0.0222071	-1.4228
126788530	chr11:126788530:T:C	1.6232e-08	-1.8786e-10	-0.357596
126788743	chr11:126788743:C:T	3.92481e-09	-1.77726	-4.18622e-10
126789242	chr11:126789242:T:C	6.33147e-09	-1.8786e-10	-1.29905
126789401	chr11:126789401:T:C	3.63282e-08	-1.8786e-10	0.448012
126789417	chr11:126789417:A:G	1.21577e-08	-1.8786e-10	-0.646617
126789429	chr11:126789429:A:G	6.32599e-09	-1.8786e-10	-1.29992
126789494	chr11:126789494:G:T	3.47677e-08	-1.8786e-10	0.404106
126789505	chr11:126789505:A:T	6.32326e-09	-1.8786e-10	-1.30035
126789525	chr11:126789525:T:C	3.49053e-08	-1.8786e-10	0.408055
126789643	chr11:126789643:T:C	3.56947e-08	-1.8786e-10	0.430419
126789690	chr11:126789690:T:C	8.42134e-09	-1.01381	-4.18622e-10
126789839	chr11:126789839:G:A	4.04043e-08	-1.8786e-10	0.554355
126789863	chr11:126789863:C:A	2.13636e-08	-1.8786e-10	-0.0828944
126790024	chr11:126790024:T:C	5.8911e-09	-1.8786e-10	-1.37114
126790029	chr11:126790029:A:C	5.8911e-09	-1.8786e-10	-1.37114
126790056	chr11:126790056:G:T	5.62761e-09	-1.8786e-10	-1.4169
126790109	chr11:126790109:T:G	3.47029e-08	-1.8786e-10	0.402241
126790204	chr11:126790204:C:T	3.94466e-09	-1.77222	-4.18622e-10
126790268	chr11:126790268:C:T	1.49049e-09	-1.37088	-1.3746
126790461	chr11:126790461:G:T	6.18061e-09	-1.8786e-10	-1.32317
126790791	chr11:126790791:A:G	1.38058e-08	-1.8786e-10	-0.519494
126790832	chr11:126790832:C:A	7.1697e-08	-1.8786e-10	1.12787
126790874	chr11:126790874:A:C	1.31034e-08	-1.8786e-10	-0.571711
126791014	chr11:126791014:T:C	1.13602e-08	-1.8786e-10	-0.714469
126791144	chr11:126791144:A:G	1.36844e-08	-1.8786e-10	-0.528326
126791211	chr11:126791211:G:A	1.28827e-09	-1.59012	-1.30116
126791389	chr11:126791389:C:T	5.57258e-09	-1.8786e-10	-1.42672
126792164	chr11:126792164:C:T	3.19631e-09	-0.823836	-1.15875
126792503	chr11:126792503:T:C	6.45304e-09	-1.8786e-10	-1.28003
126792923	chr11:126792923:G:A	7.72496e-08	-1.8786e-10	1.20246
126793071	chr11:126793071:A:G	3.08157e-08	-1.8786e-10	0.283442
126793138	chr11:126793138:A:C	4.29857e-09	-1.6863	-4.18622e-10
126794203	chr11:126794203:G:A	1.32804e-08	-1.8786e-10	-0.558297
126794260	chr11:126794260:T:C	1.11837e-08	-1.8786e-10	-0.730121
126794420	chr11:126794420:C:T	4.96118e-09	-1.71521	0.17227
126794457	chr11:126794457:C:T	3.90999e-09	-1.78105	-4.18622e-10
126794570	chr11:126794570:A:G	1.10999e-08	-1.8786e-10	-0.737649
126794573	chr11:126794573:A:G	2.96602e-08	-1.8786e-10	0.245222
126794686	chr11:126794686:G:A	1.10289e-08	-1.8786e-10	-0.744059
126794939	chr11:126794939:A:G	7.44928e-09	-1.8786e-10	-1.13646
126794982	chr11:126794982:G:A	3.76627e-09	-1.8185	-4.18622e-10
126795314	chr11:126795314:G:A	1.42702e-09	-1.80871	-0.980287
126795370	chr11:126795370:T:C	6.00811e-09	-1.8786e-10	-1.35147
126795415	chr11:126795415:C:G	4.06511e-09	-0.887772	-0.85437
126795582	chr11:126795582:C:A	1.52659e-08	-1.8786e-10	-0.418963
126795593	chr11:126795593:A:T	9.26449e-10	-1.79403	-1.42695
126796234	chr11:126796234:T:C	6.25123e-09	-0.965781	-0.346022
126796306	chr11:126796306:T:G	2.41109e-09	-0.891553	-1.37295
126796417	chr11:126796417:G:A	1.41368e-09	-1.8031	-0.995288
126796494	chr11:126796494:G:T	1.96657e-09	-1.51881	-0.949483
126796524	chr11:126796524:A:G	2.00478e-09	-1.52862	-0.920423
126797829	chr11:126797829:A:C	2.33893e-08	-1.8786e-10	0.00769609
126798231	chr11:126798231:GCA:G	2.1604e-08	-1.8786e-10	-0.071705
126798981	chr11:126798981:A:G	7.17418e-09	-1.17409	-4.18622e-10
126798990	chr11:126798990:T:A	9.63105e-10	-1.74913	-1.43305
126799913	chr11:126799913:C:T	9.5868e-10	-1.75021	-1.43657
126800252	chr11:126800252:C:G	9.17266e-09	-1.8786e-10	-0.928355
126800329	chr11:126800329:G:T	1.13538e-09	-1.66556	-1.35205
126800396	chr11:126800396:C:T	9.57121e-10	-1.75341	-1.43499
126800678	chr11:126800678:T:A	2.30658e-08	-1.8786e-10	-0.00623071
126800840	chr11:126800840:A:G	1.30639e-09	-1.59156	-1.28575
126801253	chr11:126801253:T:C	9.16283e-09	-1.8786e-10	-0.929427
126801392	chr11:126801392:C:T	1.21482e-09	-1.61738	-1.3326
126801620	chr11:126801620:G:A	9.43921e-10	-1.76556	-1.43673
126801646	chr11:126801646:T:C	9.42899e-10	-1.76702	-1.43636
126801755	chr11:126801755:A:C	7.8889e-09	-1.45304	0.373919
126801851	chr11:126801851:C:T	9.45645e-10	-1.7639	-1.43657
126801965	chr11:126801965:C:T	8.07991e-09	-1.8786e-10	-1.0552
126802338	chr11:126802338:G:A	5.75919e-09	-1.8786e-10	-1.39378
126802431	chr11:126802431:T:C	9.35528e-10	-1.77446	-1.43677
126802459	chr11:126802459:G:C	9.43713e-10	-1.7663	-1.43622
126802466	chr11:126802466:G:A	9.49563e-10	-1.76001	-1.43633
126802476	chr11:126802476:T:C	9.42155e-10	-1.76859	-1.43557
126802650	chr11:126802650:C:G	5.63591e-09	-1.8786e-10	-1.41542
126802852	chr11:126802852:C:G	2.49357e-08	-1.8786e-10	0.0717175
126802865	chr11:126802865:A:G	4.25432e-09	-1.69665	-4.18622e-10
126802932	chr11:126802932:A:G	2.21395e-08	-1.8786e-10	-0.0472171
126803350	chr11:126803350:G:A	9.46014e-10	-1.76347	-1.43661
126803405	chr11:126803405:T:A	5.5613e-09	-1.42875	-4.18622e-10
126803569	chr11:126803569:CA:C	6.15829e-09	-1.8786e-10	-1.32678
126803825	chr11:126803825:G:A	9.94428e-10	-1.74815	-1.40202
126804035	chr11:126804035:T:A	9.96229e-10	-1.74002	-1.40834
126804090	chr11:126804090:G:A	6.31029e-09	-1.8786e-10	-1.3024
126804107	chr11:126804107:T:C	6.7303e-09	-1.8786e-10	-1.23796
126804165	chr11:126804165:C:T	9.56325e-09	-1.8786e-10	-0.886655
126804562	chr11:126804562:C:A	1.21813e-09	-1.61612	-1.33114
126804841	chr11:126804841:C:T	8.18791e-09	-1.8786e-10	-1.04192
126805759	chr11:126805759:G:A	8.16316e-09	-1.8786e-10	-1.04495
126805916	chr11:126805916:C:T	3.87331e-09	-1.79047	-4.18622e-10
126806066	chr11:126806066:A:G	5.52089e-09	-1.8786e-10	-1.43604
126806089	chr11:126806089:A:G	1.66014e-09	-1.24465	-1.39303
126806396	chr11:126806396:G:A	5.67033e-09	-1.8786e-10	-1.40934
126806494	chr11:126806494:G:C	6.15765e-09	-0.618841	-0.708045
126806619	chr11:126806619:G:A	1.40543e-09	-1.66039	-1.14385
126806835	chr11:126806835:C:T	1.58092e-09	-1.31006	-1.37652
126807233	chr11:126807233:T:C	1.6783e-09	-1.28838	-1.33842
126807599	chr11:126807599:C:A	8.8406e-09	-1.8786e-10	-0.965228
126807768	chr11:126807768:T:C	5.55052e-09	-1.8786e-10	-1.43069
126807907	chr11:126807907:CTAA:C	5.54303e-09	-1.8786e-10	-1.43204
126807941	chr11:126807941:T:C	5.54314e-09	-1.8786e-10	-1.43202
126808352	chr11:126808352:C:A	1.45707e-09	-1.33199	-1.43617
126808739	chr11:126808739:T:C	4.16693e-08	-1.8786e-10	0.585183
126808751	chr11:126808751:A:G	1.2933e-09	-1.80499	-1.08239
126809690	chr11:126809690:G:A	1.12952e-09	-1.79734	-1.22545
126809758	chr11:126809758:C:A	5.93694e-09	-1.8786e-10	-1.36339
126810039	chr11:126810039:C:T	1.15296e-08	-1.8786e-10	-0.699668
126810514	chr11:126810514:C:G	1.35449e-09	-1.404	-1.43715
126810573	chr11:126810573:GAACCGCAAGGAAAGAC:G	1.26112e-09	-1.47558	-1.437
126811116	chr11:126811116:C:T	7.05733e-09	-1.8786e-10	-1.19051
126811524	chr11:126811524:G:T	1.63748e-09	-1.75445	-0.89698
126811741	chr11:126811741:C:A	3.86327e-08	-1.8786e-10	0.509518
126812048	chr11:126812048:C:T	9.40531e-10	-1.77134	-1.43455
126812109	chr11:126812109:T:G	6.6717e-09	-0.520591	-0.726116
126812234	chr11:126812234:T:C	7.11271e-09	-0.49035	-0.692349
126812766	chr11:126812766:A:T	5.5152e-09	-1.8786e-10	-1.43707
126812962	chr11:126812962:C:G	1.05983e-09	-1.7242	-1.36227
126813143	chr11:126813143:T:A	1.66012e-09	-1.23742	-1.40028
126813723	chr11:126813723:G:A	1.459e-09	-1.35886	-1.40797
126813874	chr11:126813874:C:T	1.70789e-08	-1.8786e-10	-0.30674
126814241	chr11:126814241:A:T	2.73178e-09	-0.718427	-1.4212
126814254	chr11:126814254:C:T	4.11774e-09	-0.332537	-1.39674
126814851	chr11:126814851:C:A	1.92163e-08	-1.8786e-10	-0.188823
126815303	chr11:126815303:G:A	5.98193e-09	-0.691993	-0.663846
126815322	chr11:126815322:C:T	1.35978e-09	-1.41362	-1.42364
126815327	chr11:126815327:C:T	5.97904e-09	-0.70015	-0.656173
126815510	chr11:126815510:T:G	1.62791e-09	-1.68688	-0.970406
126816800	chr11:126816800:C:T	5.36455e-09	-1.46477	-4.18622e-10
126816828	chr11:126816828:G:A	1.9437e-08	-1.8786e-10	-0.177404
126816868	chr11:126816868:T:C	5.28629e-09	-1.01132	-0.468141
126816995	chr11:126816995:C:T	6.0573e-09	-1.8786e-10	-1.34332
126817065	chr11:126817065:C:T	5.714e-09	-1.00428	-0.397383
126817112	chr11:126817112:T:A	1.13114e-09	-1.73402	-1.28734
126817125	chr11:126817125:T:TA	2.19123e-09	-1.2344	-1.12571
126817127	chr11:126817127:G:A	5.08486e-09	-0.999477	-0.518838
126818002	chr11:126818002:A:G	5.46108e-09	-0.972137	-0.4748
126818110	chr11:126818110:C:A	5.45545e-09	-0.989934	-0.458032
126818230	chr11:126818230:G:A	8.28975e-09	-1.8786e-10	-1.02956
126818457	chr11:126818457:A:G	5.89153e-09	-0.946142	-0.424925
126818737	chr11:126818737:C:T	4.67281e-09	-1.09858	-0.504237
126818799	chr11:126818799:A:G	5.65739e-09	-0.972467	-0.439153
126819116	chr11:126819116:G:GAA	5.19652e-09	-1.03337	-0.463219
126819138	chr11:126819138:T:C	5.3104e-09	-1.01688	-0.458032
126819150	chr11:126819150:C:T	5.39033e-09	-1.00276	-0.457216
126819163	chr11:126819163:C:T	4.01715e-09	-0.45482	-1.29919
126819533	chr11:126819533:CA:C	6.65789e-09	-1.24878	-4.18622e-10
126819548	chr11:126819548:A:G	1.36465e-09	-1.77077	-1.06292
126819613	chr11:126819613:G:A	5.32186e-09	-0.990721	-0.482038
126819761	chr11:126819761:T:C	5.44851e-09	-1.01028	-0.438961
126819876	chr11:126819876:C:T	1.00073e-09	-1.7139	-1.42995
126819877	chr11:126819877:G:A	2.22581e-09	-1.04037	-1.30409
126820102	chr11:126820102:G:A	9.77037e-10	-1.80907	-1.35874
126820315	chr11:126820315:A:AG	5.57592e-09	-1.42612	-4.18622e-10
126820318	chr11:126820318:A:AG	3.85726e-09	-1.22424	-0.570388
126820522	chr11:126820522:A:T	1.37567e-09	-1.77637	-1.04927
126820644	chr11:126820644:G:A	1.37783e-09	-1.77388	-1.05019
126820903	chr11:126820903:C:T	5.13774e-09	-0.997518	-0.510451
126820987	chr11:126820987:C:T	4.66419e-09	-1.01903	-0.585636
126821107	chr11:126821107:G:A	4.35228e-09	-0.388586	-1.2853
126821174	chr11:126821174:A:C	5.20282e-09	-0.939145	-0.556237
126821233	chr11:126821233:C:A	1.49468e-09	-1.80871	-0.933959
126821551	chr11:126821551:C:T	4.90818e-09	-1.02035	-0.533327
126821628	chr11:126821628:T:C	6.27333e-09	-0.895001	-0.413274
126821871	chr11:126821871:G:A	4.30572e-09	-0.374813	-1.30983
126821936	chr11:126821936:A:C	5.62094e-09	-0.992977	-0.425107
126822181	chr11:126822181:C:A	5.26802e-09	-1.01626	-0.46667
126822302	chr11:126822302:C:T	5.03914e-09	-1.0321	-0.495243
126822679	chr11:126822679:T:C	5.87063e-09	-0.935297	-0.439323
126822735	chr11:126822735:A:G	5.34795e-09	-0.984438	-0.483431
126822915	chr11:126822915:C:T	5.3369e-09	-0.958595	-0.511342
126822940	chr11:126822940:C:G	5.62998e-09	-1.8786e-10	-1.41648
126822992	chr11:126822992:C:T	2.85627e-09	-0.67485	-1.42022
126823015	chr11:126823015:A:G	5.29168e-09	-0.96865	-0.509795
126823071	chr11:126823071:C:G	5.25361e-09	-0.997639	-0.488028
126823102	chr11:126823102:A:G	1.48286e-09	-1.32723	-1.42338
126823656	chr11:126823656:A:G	4.6414e-09	-0.922448	-0.687119
126823804	chr11:126823804:G:A	1.35218e-09	-1.76972	-1.07314
126823847	chr11:126823847:G:A	1.40604e-09	-1.76414	-1.03967
126823869	chr11:126823869:C:T	5.97664e-09	-1.8786e-10	-1.35672
126823880	chr11:126823880:T:C	4.83475e-09	-0.995832	-0.572921
126823891	chr11:126823891:C:T	5.17089e-09	-1.01598	-0.485561
126823903	chr11:126823903:G:A	5.23367e-09	-0.984016	-0.505453
126824094	chr11:126824094:A:C	5.23826e-09	-1.00303	-0.485561
126824330	chr11:126824330:C:T	6.83266e-09	-1.8786e-10	-1.22287
126824509	chr11:126824509:G:A	5.44586e-09	-0.964166	-0.485561
126824512	chr11:126824512:T:C	5.26297e-09	-0.977746	-0.506141
126824738	chr11:126824738:G:A	5.28585e-09	-0.993988	-0.485561
126825015	chr11:126825015:A:G	5.47972e-09	-0.953072	-0.490456
126825170	chr11:126825170:G:C	5.11665e-09	-1.02128	-0.490803
126825195	chr11:126825195:C:T	5.21612e-09	-0.992698	-0.50013
126825252	chr11:126825252:C:A	5.23743e-09	-0.988621	-0.50013
126825344	chr11:126825344:C:T	5.51526e-09	-1.8786e-10	-1.43706
126825445	chr11:126825445:G:A	5.10809e-09	-1.01322	-0.500538
126825456	chr11:126825456:G:A	1.43212e-09	-1.78732	-0.998108
126825565	chr11:126825565:T:G	5.12477e-09	-1.01953	-0.490967
126825771	chr11:126825771:G:A	5.22592e-09	-0.993015	-0.497936
126825875	chr11:126825875:G:A	4.90642e-09	-1.01207	-0.541971
126825938	chr11:126825938:A:G	5.28216e-09	-0.978819	-0.501428
126826059	chr11:126826059:C:T	5.1973e-09	-0.996312	-0.50013
126826060	chr11:126826060:T:C	5.16492e-09	-1.00256	-0.50013
126826082	chr11:126826082:A:G	5.68211e-09	-0.990887	-0.416372
126826130	chr11:126826130:G:A	1.41095e-09	-1.79533	-1.00499
126826267	chr11:126826267:C:G	7.54841e-09	-1.8786e-10	-1.12325
126826477	chr11:126826477:G:A	3.78395e-09	-0.486389	-1.32743
126826510	chr11:126826510:A:G	4.89523e-09	-1.01182	-0.544496
126826537	chr11:126826537:G:A	5.00449e-09	-0.996934	-0.537313
126826548	chr11:126826548:G:A	4.6779e-09	-1.10832	-0.493416
126826934	chr11:126826934:T:C	5.25291e-09	-0.982611	-0.503189
126826950	chr11:126826950:G:A	5.11773e-09	-0.964784	-0.547087
126827103	chr11:126827103:A:G	5.12103e-09	-1.0111	-0.50013
126827495	chr11:126827495:AT:A	9.95775e-10	-1.80598	-1.34283
126827509	chr11:126827509:T:A	5.21955e-09	-0.991733	-0.500437
126827523	chr11:126827523:A:G	5.54065e-09	-1.8786e-10	-1.43247
126827610	chr11:126827610:G:T	5.1583e-09	-1.00296	-0.50101
126827660	chr11:126827660:G:T	1.59011e-09	-1.28027	-1.40051
126827694	chr11:126827694:A:G	1.19683e-09	-1.79928	-1.16563
126827764	chr11:126827764:G:A	5.03709e-09	-0.961093	-0.56666
126827827	chr11:126827827:G:C	2.23316e-09	-1.26198	-1.07918
126828112	chr11:126828112:T:C	5.3638e-09	-0.968627	-0.496283
126828245	chr11:126828245:C:T	1.3207e-09	-1.78677	-1.07965
126828407	chr11:126828407:T:C	1.12997e-09	-1.80356	-1.21882
126828685	chr11:126828685:G:A	1.02065e-09	-1.81843	-1.30571
126828970	chr11:126828970:C:G	5.29582e-09	-0.977535	-0.50013
126828993	chr11:126828993:A:G	5.23347e-09	-0.989377	-0.50013
126829138	chr11:126829138:C:T	7.87542e-09	-1.8786e-10	-1.08084
126829199	chr11:126829199:C:T	5.08305e-09	-0.995396	-0.523275
126829359	chr11:126829359:G:A	5.21708e-09	-0.925924	-0.56672
126829433	chr11:126829433:T:C	5.40007e-09	-0.964996	-0.493174
126829613	chr11:126829613:C:T	4.72193e-09	-1.02805	-0.564313
126829859	chr11:126829859:G:C	9.82849e-10	-1.72944	-1.43244
126829875	chr11:126829875:T:G	5.63695e-09	-0.965216	-0.450024
126830671	chr11:126830671:C:T	4.88831e-09	-0.993904	-0.56383
126830674	chr11:126830674:A:T	5.67325e-09	-1.8786e-10	-1.40882
126830778	chr11:126830778:G:A	1.61571e-09	-1.26121	-1.4036
126830999	chr11:126830999:A:G	1.48024e-09	-1.80364	-0.948736
126831010	chr11:126831010:G:A	1.25637e-08	-1.8786e-10	-0.613767
126831121	chr11:126831121:A:G	5.43874e-09	-0.98262	-0.468415
126831210	chr11:126831210:C:T	1.60134e-09	-1.79957	-0.874171
126831371	chr11:126831371:C:T	5.44087e-09	-0.89186	-0.558783
126831642	chr11:126831642:G:A	5.24977e-09	-0.919003	-0.567396
126831760	chr11:126831760:G:A	5.29411e-09	-0.987035	-0.490952
126832081	chr11:126832081:C:T	5.53623e-09	-1.8786e-10	-1.43327
126832236	chr11:126832236:C:T	5.7426e-09	-1.8786e-10	-1.39667
126832273	chr11:126832273:G:A	3.49649e-09	-0.471086	-1.42174
126832506	chr11:126832506:G:A	3.21179e-09	-1.07428	-0.903476
126832552	chr11:126832552:C:G	8.36632e-09	-1.8786e-10	-1.02037
126833189	chr11:126833189:T:C	8.04198e-09	-1.8786e-10	-1.05991
126833276	chr11:126833276:T:C	8.4935e-09	-1.8786e-10	-1.00528
126833277	chr11:126833277:G:A	8.34524e-09	-1.8786e-10	-1.02289
126833514	chr11:126833514:C:T	2.31633e-09	-0.919075	-1.38552
126833593	chr11:126833593:A:C	8.32821e-09	-1.8786e-10	-1.02493
126833944	chr11:126833944:T:C	8.34524e-09	-1.8786e-10	-1.02289
126834032	chr11:126834032:G:A	4.32664e-09	-1.67979	-4.18622e-10
126834418	chr11:126834418:A:C	8.33655e-09	-1.8786e-10	-1.02393
126834580	chr11:126834580:G:A	5.83342e-09	-1.8786e-10	-1.38098
126834720	chr11:126834720:T:C	8.34524e-09	-1.8786e-10	-1.02289
126834897	chr11:126834897:A:G	9.175e-09	-1.8786e-10	-0.9281
126834925	chr11:126834925:G:A	8.02825e-09	-1.8786e-10	-1.06162
126834931	chr11:126834931:A:G	7.42192e-09	-1.8786e-10	-1.14014
126835131	chr11:126835131:A:C	8.19928e-09	-1.8786e-10	-1.04054
126835244	chr11:126835244:C:T	7.57976e-09	-1.8786e-10	-1.1191
126835351	chr11:126835351:G:A	9.69213e-10	-1.73935	-1.4365
126835444	chr11:126835444:G:C	8.34157e-09	-1.8786e-10	-1.02333
126835748	chr11:126835748:T:C	8.23809e-09	-1.8786e-10	-1.03581
126835949	chr11:126835949:C:T	2.48054e-09	-1.01085	-1.22526
126836006	chr11:126836006:T:C	8.31416e-09	-1.8786e-10	-1.02662
126836196	chr11:126836196:G:C	5.28207e-09	-0.993663	-0.4866
126836551	chr11:126836551:A:G	8.28197e-09	-1.8786e-10	-1.0305
126836621	chr11:126836621:C:T	1.18417e-08	-0.949322	0.276364
126836632	chr11:126836632:A:G	8.26893e-09	-1.8786e-10	-1.03208
126836666	chr11:126836666:T:G	9.84207e-10	-1.80849	-1.35201
126837310	chr11:126837310:C:A	1.20198e-08	-0.658025	-4.18622e-10
126837385	chr11:126837385:C:T	8.29969e-09	-1.8786e-10	-1.02836
126837451	chr11:126837451:T:G	8.29853e-09	-1.8786e-10	-1.0285
126837782	chr11:126837782:A:G	8.28197e-09	-1.8786e-10	-1.0305
126837860	chr11:126837860:C:T	5.55597e-09	-1.8786e-10	-1.42971
126838110	chr11:126838110:C:T	8.44244e-09	-1.8786e-10	-1.01131
126838605	chr11:126838605:A:G	8.37343e-09	-1.8786e-10	-1.01952
126838767	chr11:126838767:T:C	1.60266e-09	-1.79079	-0.882131
126839122	chr11:126839122:C:T	4.98096e-09	-1.03939	-0.49957
126839534	chr11:126839534:T:C	1.15437e-08	-0.981288	0.282844
126839537	chr11:126839537:C:T	8.31429e-09	-1.8786e-10	-1.02661
126839917	chr11:126839917:G:A	3.55089e-09	-0.466364	-1.41102
126840240	chr11:126840240:C:T	7.89226e-09	-1.8786e-10	-1.0787
126840522	chr11:126840522:T:C	8.39863e-09	-1.8786e-10	-1.01651
126840758	chr11:126840758:G:A	2.74736e-09	-0.961621	-1.17232
126840935	chr11:126840935:G:T	8.06411e-09	-1.8786e-10	-1.05716
126841193	chr11:126841193:G:A	2.77053e-09	-0.954232	-1.17131
126841318	chr11:126841318:G:A	4.38849e-09	-1.6656	-4.18622e-10
126841427	chr11:126841427:T:C	1.56963e-09	-1.27824	-1.4155
126841566	chr11:126841566:T:C	6.66933e-09	-1.8786e-10	-1.24706
126841611	chr11:126841611:C:T	2.07919e-09	-1.01749	-1.39511
126841678	chr11:126841678:A:T	2.23731e-09	-0.954732	-1.38458
126841845	chr11:126841845:A:G	3.83364e-09	-1.80077	-4.18622e-10
126842043	chr11:126842043:G:A	9.81052e-10	-1.73214	-1.43157
126842168	chr11:126842168:G:A	3.3422e-09	-0.668559	-1.26939
126842231	chr11:126842231:A:G	5.73683e-09	-1.39767	-4.18622e-10
126842283	chr11:126842283:G:A	2.09132e-09	-0.987952	-1.41884
126842394	chr11:126842394:A:G	3.87147e-09	-1.79095	-4.18622e-10
126842608	chr11:126842608:T:C	2.04112e-09	-1.01	-1.42108
126842614	chr11:126842614:C:T	2.06096e-09	-0.996538	-1.42487
126842649	chr11:126842649:G:A	3.90095e-08	0.519223	-4.18622e-10
126842746	chr11:126842746:G:A	6.20726e-09	-1.8786e-10	-1.31886
126843190	chr11:126843190:C:T	1.4436e-08	-1.8786e-10	-0.474855
126843597	chr11:126843597:T:C	8.71608e-09	-1.8786e-10	-0.979412
126843801	chr11:126843801:T:C	1.52152e-08	-1.8786e-10	-0.422288
126843837	chr11:126843837:G:A	2.32233e-09	-1.4713	-0.830713
126844006	chr11:126844006:G:A	4.50094e-09	-0.988856	-0.65144
126844073	chr11:126844073:T:C	2.06452e-09	-0.995902	-1.42378
126844599	chr11:126844599:G:A	2.64798e-09	-0.977432	-1.19335
126845256	chr11:126845256:C:A	2.11572e-09	-0.972893	-1.42229
126845655	chr11:126845655:C:T	2.00134e-09	-1.0437	-1.40707
126846229	chr11:126846229:C:G	5.6203e-09	-1.8786e-10	-1.4182
126846744	chr11:126846744:T:C	2.14302e-09	-0.957527	-1.42484
126846808	chr11:126846808:G:A	2.05683e-09	-0.998471	-1.42494
126846866	chr11:126846866:G:A	1.99303e-09	-1.03427	-1.42066
126846941	chr11:126846941:A:C	2.07818e-09	-0.995033	-1.41806
126847002	chr11:126847002:T:C	4.35311e-09	-1.67369	-4.18622e-10
126847062	chr11:126847062:A:G	1.70158e-08	-1.8786e-10	-0.310441
126847763	chr11:126847763:A:T	1.56799e-09	-1.26608	-1.42871
126847875	chr11:126847875:A:G	2.03052e-09	-1.01015	-1.42614
126848108	chr11:126848108:G:A	2.16876e-09	-0.947835	-1.42259
126848138	chr11:126848138:C:T	2.10349e-09	-1.00698	-1.39401
126848279	chr11:126848279:C:T	1.4503e-08	-1.8786e-10	-0.470224
126848311	chr11:126848311:C:A	2.06186e-09	-0.998853	-1.42212
126848483	chr11:126848483:A:G	3.76553e-09	-1.81869	-4.18622e-10
126848990	chr11:126848990:A:C	2.1546e-09	-0.950847	-1.42613
126848997	chr11:126848997:C:A	2.07526e-09	-0.985039	-1.42946
126849127	chr11:126849127:T:C	5.51483e-09	-1.8786e-10	-1.43714
126849171	chr11:126849171:T:C	2.04638e-09	-0.992695	-1.43581
126849206	chr11:126849206:G:A	2.14216e-09	-0.960184	-1.42258
126849280	chr11:126849280:AC:A	2.07817e-09	-0.993907	-1.41919
126849326	chr11:126849326:C:T	2.01602e-09	-1.04241	-1.40105
126849358	chr11:126849358:C:G	2.14114e-09	-0.954821	-1.42842
126849373	chr11:126849373:G:T	2.12198e-09	-0.964085	-1.42815
126849388	chr11:126849388:G:A	6.06582e-09	-1.8786e-10	-1.34191
126849389	chr11:126849389:A:C	2.1717e-09	-0.940476	-1.4286
126849587	chr11:126849587:T:C	5.29115e-09	-0.992263	-0.486283
126849615	chr11:126849615:G:A	2.18323e-09	-0.976024	-1.38775
126849674	chr11:126849674:G:A	2.15606e-09	-0.951458	-1.42484
126849694	chr11:126849694:C:G	2.15846e-09	-0.951234	-1.42395
126849844	chr11:126849844:G:A	3.46231e-09	-0.58908	-1.31357
126850187	chr11:126850187:T:C	2.12451e-09	-0.968743	-1.4223
126850196	chr11:126850196:C:T	2.16007e-09	-0.949599	-1.42484
126851225	chr11:126851225:C:G	3.86869e-09	-1.79167	-4.18622e-10
126851257	chr11:126851257:T:C	2.06163e-09	-0.991317	-1.42977
126851450	chr11:126851450:T:C	2.31939e-09	-0.938727	-1.36455
126851501	chr11:126851501:C:A	5.51999e-09	-1.8786e-10	-1.43621
126851581	chr11:126851581:G:A	2.25227e-09	-0.961831	-1.37081
126851610	chr11:126851610:C:T	2.1299e-09	-0.96571	-1.4228
126851817	chr11:126851817:G:A	2.07826e-09	-0.984846	-1.4282
126851919	chr11:126851919:C:T	2.1302e-09	-0.958044	-1.43032
126852035	chr11:126852035:G:A	2.18689e-09	-0.933972	-1.42813
126852288	chr11:126852288:A:G	2.00444e-09	-1.0245	-1.42472
126852352	chr11:126852352:C:T	2.17061e-09	-0.941369	-1.4282
126852374	chr11:126852374:T:C	1.41345e-08	-1.8786e-10	-0.495961
126852401	chr11:126852401:G:A	2.07204e-09	-0.986277	-1.42977
126852977	chr11:126852977:G:A	5.51737e-09	-1.8786e-10	-1.43668
126853670	chr11:126853670:C:T	8.25914e-09	-1.8786e-10	-1.03326
126853783	chr11:126853783:C:G	2.23735e-09	-0.97234	-1.36695
126854469	chr11:126854469:C:T	2.19387e-09	-0.986934	-1.37198
126854582	chr11:126854582:C:A	2.13896e-09	-1.02723	-1.35703
126854670	chr11:126854670:G:A	3.86501e-09	-1.79262	-4.18622e-10
126855004	chr11:126855004:C:A	6.1505e-09	-1.0518	-0.27625
126855210	chr11:126855210:A:G	3.82872e-09	-1.80205	-4.18622e-10
126855328	chr11:126855328:G:A	1.32308e-09	-1.45885	-1.40577
126855353	chr11:126855353:T:G	7.77228e-09	-1.8786e-10	-1.09402
126855850	chr11:126855850:T:G	5.85375e-09	-1.8786e-10	-1.3775
126856646	chr11:126856646:C:T	1.94004e-08	-0.179287	-4.18622e-10
126856677	chr11:126856677:G:A	3.34856e-08	0.366534	-4.18622e-10
126857420	chr11:126857420:A:G	1.51819e-09	-1.3051	-1.42197
126857917	chr11:126857917:T:C	8.35359e-09	-1.8786e-10	-1.02189
126858293	chr11:126858293:A:G	3.39383e-09	-0.532252	-1.39037
126858582	chr11:126858582:C:T	3.4591e-09	-1.03082	-0.872753
126859203	chr11:126859203:A:C	3.2605e-09	-0.708773	-1.25393
126859300	chr11:126859300:C:T	1.00345e-08	-0.838552	-4.18622e-10
126859366	chr11:126859366:C:A	5.54774e-09	-1.8786e-10	-1.43119
126859827	chr11:126859827:T:G	5.67302e-09	-1.8786e-10	-1.40886
126860246	chr11:126860246:C:T	5.59719e-09	-1.8786e-10	-1.42232
126860403	chr11:126860403:T:C	3.75268e-09	-0.546455	-1.27566
126860500	chr11:126860500:GA:G	1.84722e-09	-1.11933	-1.41157
126861297	chr11:126861297:A:G	3.76109e-09	-1.81987	-4.18622e-10
126861525	chr11:126861525:A:G	5.85864e-09	-1.8786e-10	-1.37667
126861674	chr11:126861674:T:C	1.04565e-09	-1.81927	-1.28068
126862585	chr11:126862585:A:C	3.27265e-09	-1.08585	-0.873134
126862697	chr11:126862697:G:A	3.75014e-08	-1.8786e-10	0.479796
126862938	chr11:126862938:A:G	5.28791e-09	-0.118454	-1.36071
126864424	chr11:126864424:C:T	9.62718e-10	-1.8198	-1.36278
126865121	chr11:126865121:G:C	2.20821e-08	-1.8786e-10	-0.0498152
126865456	chr11:126865456:C:A	2.49254e-09	-0.902651	-1.32863
126865688	chr11:126865688:G:A	5.73952e-09	0.0372802	-1.43449
126865816	chr11:126865816:G:A	6.24364e-09	-1.8786e-10	-1.31302
126865863	chr11:126865863:T:C	5.40224e-09	-0.0216788	-1.43609
126866068	chr11:126866068:G:A	3.25539e-09	-1.07371	-0.890561
126866159	chr11:126866159:G:C	9.14021e-09	-1.8786e-10	-0.931898
126866447	chr11:126866447:C:T	9.16552e-09	-1.8786e-10	-0.929133
126866519	chr11:126866519:G:A	2.76448e-09	-0.763692	-1.36404
126866535	chr11:126866535:G:A	5.2832e-09	-0.106072	-1.37398
126866590	chr11:126866590:G:GT	6.38979e-09	0.144192	-1.43407
126867622	chr11:126867622:G:A	6.5147e-09	-1.8786e-10	-1.27052
126868474	chr11:126868474:A:C	2.03618e-09	-1.00141	-1.4321
126869016	chr11:126869016:G:A	2.54366e-09	-0.857493	-1.35349
126869233	chr11:126869233:C:A	9.86567e-10	-1.81968	-1.33843
126869478	chr11:126869478:A:G	3.9164e-09	-1.77941	-4.18622e-10
126869780	chr11:126869780:G:A	5.57695e-09	-1.8786e-10	-1.42594
126869798	chr11:126869798:C:G	1.86708e-09	-1.24861	-1.2716
126870145	chr11:126870145:C:T	6.88545e-09	-1.8786e-10	-1.21517
126870180	chr11:126870180:G:T	2.21278e-09	-0.985159	-1.36517
126870399	chr11:126870399:C:T	3.25828e-09	-0.73544	-1.22794
126870939	chr11:126870939:A:G	8.93785e-09	-1.8786e-10	-0.954287
126871124	chr11:126871124:C:T	1.8977e-09	-1.07568	-1.42826
126871158	chr11:126871158:C:T	3.1844e-09	-1.27942	-0.706902
126871361	chr11:126871361:T:C	5.95831e-09	-1.8786e-10	-1.3598
126871588	chr11:126871588:G:A	1.95962e-09	-1.06377	-1.40806
126872204	chr11:126872204:T:C	5.12506e-09	-0.447882	-1.06256
126872393	chr11:126872393:C:T	1.48415e-08	-0.447155	-4.18622e-10
126872495	chr11:126872495:C:A	6.35475e-09	-1.8786e-10	-1.29538
126872706	chr11:126872706:G:A	9.10452e-09	-1.8786e-10	-0.935811
126873315	chr11:126873315:C:G	4.63674e-09	-1.61057	-4.18622e-10
126873432	chr11:126873432:C:T	1.56618e-08	-1.8786e-10	-0.393357
126873459	chr11:126873459:C:T	9.60533e-09	-1.8786e-10	-0.882264
126873733	chr11:126873733:C:A	6.26365e-09	-1.8786e-10	-1.30982
126873824	chr11:126873824:G:A	7.07776e-09	-1.8786e-10	-1.18762
126873859	chr11:126873859:C:T	3.96274e-09	-1.76765	-4.18622e-10
126874640	chr11:126874640:G:A	6.42074e-08	1.01754	-4.18622e-10
126874665	chr11:126874665:G:A	7.69209e-09	-1.8786e-10	-1.10439
126874930	chr11:126874930:G:A	9.87962e-10	-1.81952	-1.33718
126875068	chr11:126875068:C:T	5.59579e-09	-1.8786e-10	-1.42257
126875494	chr11:126875494:C:T	6.24493e-09	-1.8786e-10	-1.31281
126875775	chr11:126875775:T:C	2.08743e-09	-1.02569	-1.38296
126875932	chr11:126875932:T:C	1.80518e-09	-1.25415	-1.29978
126875947	chr11:126875947:T:C	9.91969e-09	-1.8786e-10	-0.850061
126875948	chr11:126875948:G:A	1.66528e-09	-1.2036	-1.43098
126876252	chr11:126876252:C:T	8.30255e-09	-1.02802	-4.18622e-10
126876293	chr11:126876293:C:T	1.08141e-09	-1.79717	-1.26914
126876342	chr11:126876342:G:A	1.60294e-09	-1.23938	-1.43336
126876515	chr11:126876515:T:C	1.43652e-09	-1.55743	-1.22493
126876564	chr11:126876564:G:T	6.70515e-09	-1.8786e-10	-1.24171
126876573	chr11:126876573:T:C	1.41381e-09	-1.3623	-1.436
126876997	chr11:126876997:C:A	3.86067e-09	-1.79374	-4.18622e-10
126878138	chr11:126878138:A:G	4.08248e-09	-1.73788	-4.18622e-10
126878531	chr11:126878531:T:A	1.8847e-09	-1.10844	-1.40237
126878815	chr11:126878815:A:C	7.81276e-09	-1.8786e-10	-1.08882
126878933	chr11:126878933:A:G	1.89123e-09	-1.10095	-1.4064
126879079	chr11:126879079:C:T	7.97963e-09	-1.8786e-10	-1.06769
126879244	chr11:126879244:C:T	5.55187e-09	-1.8786e-10	-1.43045
126879726	chr11:126879726:G:A	5.63084e-09	-0.013827	-1.4025
126880034	chr11:126880034:C:T	2.77323e-09	-0.823882	-1.30069
126880373	chr11:126880373:G:A	6.10408e-09	-1.8786e-10	-1.33562
126880968	chr11:126880968:G:A	5.81824e-09	-0.482646	-0.900939
126881112	chr11:126881112:G:C	1.51643e-09	-1.33795	-1.39027
126881167	chr11:126881167:C:T	2.33767e-09	-1.35955	-0.935881
126881238	chr11:126881238:G:A	4.90278e-09	-0.526625	-1.02816
126881258	chr11:126881258:C:A	7.81612e-09	-1.8786e-10	-1.08839
126881313	chr11:126881313:C:T	1.48142e-09	-1.35696	-1.39463
126881422	chr11:126881422:CA:C	1.59433e-09	-1.32673	-1.3514
126881442	chr11:126881442:G:A	1.49359e-09	-1.3526	-1.39081
126881605	chr11:126881605:T:C	7.81612e-09	-1.8786e-10	-1.08839
126881795	chr11:126881795:T:G	1.50362e-09	-1.3563	-1.3804
126881867	chr11:126881867:G:A	1.52282e-09	-1.33309	-1.39092
126881984	chr11:126881984:T:C	1.50462e-09	-1.34876	-1.38728
126881986	chr11:126881986:T:C	1.50648e-09	-1.34396	-1.39085
126882114	chr11:126882114:A:G	1.4941e-09	-1.35333	-1.38973
126882463	chr11:126882463:A:G	1.5169e-09	-1.34126	-1.38665
126882681	chr11:126882681:G:A	4.50826e-09	-1.63867	-4.18622e-10
126883036	chr11:126883036:C:T	1.41183e-09	-1.37344	-1.42626
126883090	chr11:126883090:C:A	6.37505e-09	-1.8786e-10	-1.29219
126883335	chr11:126883335:A:T	1.54848e-09	-1.32524	-1.38207
126883452	chr11:126883452:A:G	7.56918e-09	-1.8786e-10	-1.1205
126883610	chr11:126883610:T:C	1.60084e-09	-1.32491	-1.34914
126883730	chr11:126883730:A:G	7.65307e-09	-1.8786e-10	-1.10948
126883735	chr11:126883735:T:C	9.30963e-10	-1.7826	-1.43352
126883951	chr11:126883951:A:T	1.5734e-09	-1.33764	-1.3537
126883952	chr11:126883952:C:T	1.57874e-09	-1.33097	-1.35698
126884136	chr11:126884136:G:A	2.06517e-09	-1.30228	-1.11709
126884195	chr11:126884195:C:T	1.63192e-09	-1.30267	-1.35215
126884460	chr11:126884460:G:C	1.56795e-09	-1.33493	-1.35988
126884555	chr11:126884555:A:G	1.53439e-09	-1.36022	-1.35622
126884619	chr11:126884619:G:A	1.5349e-09	-1.35893	-1.35719
126884687	chr11:126884687:C:T	1.69577e-09	-1.29614	-1.32031
126884688	chr11:126884688:A:G	1.73524e-09	-1.27295	-1.32049
126885129	chr11:126885129:C:T	1.57887e-09	-1.3409	-1.34697
126885241	chr11:126885241:G:C	2.10897e-09	-1.36014	-1.03824
126885403	chr11:126885403:G:T	1.62914e-09	-1.32917	-1.32736
126885417	chr11:126885417:G:A	3.98944e-09	-1.76093	-4.18622e-10
126885508	chr11:126885508:T:G	2.04147e-09	-1.37716	-1.05375
126885786	chr11:126885786:G:C	1.57722e-09	-1.34658	-1.34234
126885967	chr11:126885967:C:G	2.07368e-09	-1.36502	-1.05023
126886015	chr11:126886015:A:G	1.58075e-09	-1.32701	-1.35967
126886041	chr11:126886041:A:G	2.0023e-08	-0.147699	-4.18622e-10
126886393	chr11:126886393:T:G	4.67974e-09	-1.60134	-4.18622e-10
126886680	chr11:126886680:A:C	1.6514e-09	-1.32381	-1.31915
126886759	chr11:126886759:A:C	1.62109e-09	-1.33785	-1.32363
126887042	chr11:126887042:C:T	1.61324e-09	-1.31634	-1.35
126887375	chr11:126887375:G:A	1.59711e-09	-1.33713	-1.33926
126887842	chr11:126887842:G:C	1.39468e-08	-0.509334	-4.18622e-10
126887850	chr11:126887850:T:C	9.06812e-09	-1.8786e-10	-0.939818
126887866	chr11:126887866:T:A	2.13183e-09	-1.40089	-0.986707
126888002	chr11:126888002:C:T	6.78748e-09	-1.8786e-10	-1.2295
126888053	chr11:126888053:C:T	1.57032e-09	-1.3653	-1.328
126888061	chr11:126888061:T:C	1.53162e-09	-1.35458	-1.36368
126888135	chr11:126888135:A:C	1.5502e-09	-1.35408	-1.35212
126888371	chr11:126888371:G:A	5.83446e-09	-1.8786e-10	-1.3808
126888560	chr11:126888560:C:T	1.20357e-09	-1.63468	-1.32461
126888596	chr11:126888596:C:T	1.17981e-09	-1.76867	-1.21056
126888750	chr11:126888750:C:T	1.97892e-08	-0.159448	-4.18622e-10
126889379	chr11:126889379:A:G	5.89457e-09	-1.8786e-10	-1.37055
126889389	chr11:126889389:C:T	2.61316e-09	-1.71158	-0.472445
126889466	chr11:126889466:A:G	6.39367e-09	-1.8786e-10	-1.28927
126889549	chr11:126889549:A:G	2.11968e-08	-0.090734	-4.18622e-10
126889637	chr11:126889637:T:C	6.92257e-09	-1.8786e-10	-1.2098
126890496	chr11:126890496:A:G	1.92091e-08	-0.189198	-4.18622e-10
126890539	chr11:126890539:C:T	6.71613e-09	-1.8786e-10	-1.24007
126891185	chr11:126891185:G:T	5.71729e-09	-1.8786e-10	-1.40109
126891456	chr11:126891456:C:G	2.72677e-08	0.161119	-4.18622e-10
126891571	chr11:126891571:C:A	7.98631e-09	-1.8786e-10	-1.06685
126891725	chr11:126891725:T:A	5.56499e-09	-1.8786e-10	-1.42809
126892107	chr11:126892107:C:T	5.5825e-09	-1.8786e-10	-1.42495
126893049	chr11:126893049:T:C	1.47744e-09	-1.72338	-1.03089
126893253	chr11:126893253:C:A	2.72609e-06	-1.68156	6.44761
126893483	chr11:126893483:C:T	1.07733e-09	-1.64222	-1.42787
126893519	chr11:126893519:C:T	6.77467e-09	-1.8786e-10	-1.23139
126893618	chr11:126893618:T:C	1.05772e-09	-1.81185	-1.27662
126893937	chr11:126893937:G:A	5.51631e-09	-1.8786e-10	-1.43687
126893995	chr11:126893995:G:C	5.47015e-08	-1.8786e-10	0.857308
126894098	chr11:126894098:C:T	1.05924e-09	-1.73774	-1.3493
126895209	chr11:126895209:C:T	6.6274e-09	-1.8786e-10	-1.25337
126895292	chr11:126895292:G:A	5.77591e-09	-1.8786e-10	-1.39089
126895409	chr11:126895409:T:C	5.59973e-09	-1.8786e-10	-1.42186
126896167	chr11:126896167:A:C	5.93607e-09	-1.8786e-10	-1.36353
126896218	chr11:126896218:G:A	7.50746e-09	-1.8786e-10	-1.12869
126897055	chr11:126897055:C:T	5.519e-09	-1.8786e-10	-1.43639
126897088	chr11:126897088:C:T	1.52604e-09	-1.34856	-1.37334
126897103	chr11:126897103:C:T	1.76677e-08	-0.272842	-4.18622e-10
126897214	chr11:126897214:C:A	7.33513e-08	-1.8786e-10	1.15068
126897585	chr11:126897585:C:T	1.09567e-09	-1.62955	-1.42367
126897723	chr11:126897723:C:T	1.5567e-08	-0.399428	-4.18622e-10
126897903	chr11:126897903:C:T	1.12649e-09	-1.81841	-1.20706
126897924	chr11:126897924:C:A	4.84502e-08	-1.8786e-10	0.735953
126898194	chr11:126898194:G:A	9.93738e-10	-1.81979	-1.33108
126900172	chr11:126900172:T:C	9.54651e-10	-1.8192	-1.37179
126900437	chr11:126900437:T:A	9.96865e-10	-1.71181	-1.43592
126900997	chr11:126900997:C:T	8.93118e-09	-1.8786e-10	-0.955033
126901751	chr11:126901751:T:A	3.0876e-09	-1.04462	-0.972569
126901905	chr11:126901905:C:T	1.0179e-09	-1.71025	-1.41659
126901990	chr11:126901990:T:C	1.35629e-09	-1.69336	-1.14647
126902451	chr11:126902451:C:T	1.2721e-09	-1.54846	-1.35546
126902822	chr11:126902822:T:C	7.16026e-09	-1.8786e-10	-1.17604
126902842	chr11:126902842:TCACA:T	7.97427e-09	-1.8786e-10	-1.06836
126903223	chr11:126903223:A:G	6.29101e-09	-1.8786e-10	-1.30546
126903983	chr11:126903983:G:A	9.47322e-10	-1.81938	-1.37931
126905518	chr11:126905518:A:G	1.16873e-09	-1.81946	-1.1692
126905530	chr11:126905530:T:A	1.11896e-09	-1.81978	-1.2124
126905581	chr11:126905581:C:T	2.89543e-08	1.6574	-1.43626
126905760	chr11:126905760:G:A	5.22147e-08	0.810782	-4.18622e-10
126905771	chr11:126905771:C:T	6.27122e-09	-1.8786e-10	-1.30861
126906163	chr11:126906163:T:G	6.37096e-09	-1.8786e-10	-1.29283
126906577	chr11:126906577:T:TTTTTTG	5.32759e-08	0.830901	-4.18622e-10
126906733	chr11:126906733:A:G	9.98056e-10	-1.80864	-1.33789
126907483	chr11:126907483:G:T	2.11758e-09	-0.998445	-1.39586
126907492	chr11:126907492:C:T	6.81418e-09	-1.8786e-10	-1.22558
126907524	chr11:126907524:G:A	6.27608e-09	-1.8786e-10	-1.30784
126907776	chr11:126907776:C:T	3.82919e-09	-0.365157	-1.43677
126907943	chr11:126907943:T:C	3.62889e-09	-0.419165	-1.43649
126908369	chr11:126908369:C:T	8.58763e-08	-1.8786e-10	1.30833
126908458	chr11:126908458:T:C	1.17561e-09	-1.60542	-1.37737
126908617	chr11:126908617:A:G	9.38414e-09	-1.16804	0.262484
126908815	chr11:126908815:T:C	1.10221e-08	-0.447091	-0.297589
126908936	chr11:126908936:A:T	1.14335e-09	-1.74085	-1.26977
126908945	chr11:126908945:T:C	1.11558e-09	-1.73209	-1.30312
126909118	chr11:126909118:G:C	7.75066e-09	-0.0352662	-1.06154
126909119	chr11:126909119:C:A	7.81731e-09	-0.0292019	-1.05904
126909533	chr11:126909533:C:T	4.21788e-09	-1.70525	-4.18622e-10
126909705	chr11:126909705:C:A	9.16739e-09	-1.8786e-10	-0.928929
126910645	chr11:126910645:C:T	1.82032e-09	-1.40983	-1.13575
126910794	chr11:126910794:T:C	1.19839e-08	-0.397174	-0.263846
126911225	chr11:126911225:A:G	7.44617e-09	-1.41088	0.274001
126911665	chr11:126911665:G:A	3.92633e-09	-0.346728	-1.43015
126911710	chr11:126911710:A:G	7.37363e-09	-1.36688	0.220204
126911724	chr11:126911724:C:T	9.16448e-10	-1.81079	-1.42104
126911915	chr11:126911915:A:G	1.01106e-08	0.316172	-1.14717
126912803	chr11:126912803:A:G	5.73895e-09	-1.8786e-10	-1.39731
126912923	chr11:126912923:C:T	3.05116e-09	-1.75421	-0.274847
126913228	chr11:126913228:G:A	4.29768e-09	-1.68651	-4.18622e-10
126913491	chr11:126913491:G:T	5.88659e-09	-1.8786e-10	-1.37191
126913982	chr11:126913982:C:T	1.27851e-09	-1.59444	-1.30445
126914049	chr11:126914049:T:G	6.48069e-09	-1.167	-0.108757
126914365	chr11:126914365:A:C	4.3147e-09	-1.68256	-4.18622e-10
126914895	chr11:126914895:A:G	6.08794e-09	-1.8786e-10	-1.33827
126915167	chr11:126915167:T:C	1.16382e-08	-0.3187	-0.371592
126915414	chr11:126915414:C:T	1.61481e-09	-1.81931	-0.84605
126915581	chr11:126915581:C:T	9.33362e-10	-1.81016	-1.40339
126915616	chr11:126915616:C:A	2.86755e-09	-1.74538	-0.345742
126915952	chr11:126915952:T:C	4.70638e-09	-1.59566	-4.18622e-10
126916104	chr11:126916104:T:C	1.47508e-09	-1.81791	-0.937956
126916392	chr11:126916392:G:A	9.16505e-09	-1.8786e-10	-0.929185
126917545	chr11:126917545:A:C	9.21632e-10	-1.81559	-1.41061
126917637	chr11:126917637:A:G	1.02206e-08	-1.8786e-10	-0.820172
126917754	chr11:126917754:T:C	5.88696e-09	-1.8786e-10	-1.37184
126918083	chr11:126918083:A:G	7.33856e-09	-1.8786e-10	-1.15144
126918138	chr11:126918138:G:A	5.60638e-09	-1.42068	-4.18622e-10
126918197	chr11:126918197:C:T	1.4204e-09	-1.81979	-0.973855
126918347	chr11:126918347:C:T	4.04641e-09	-1.74675	-4.18622e-10
126918691	chr11:126918691:A:G	7.4407e-09	0.175772	-1.31339
126918754	chr11:126918754:A:C	4.27766e-09	-0.257344	-1.43383
126918974	chr11:126918974:ACAT:A	2.33396e-09	-0.869693	-1.42732
126919106	chr11:126919106:G:A	3.2384e-09	-0.936677	-1.03282
126919460	chr11:126919460:G:A	4.30935e-08	0.61879	-4.18622e-10
126919582	chr11:126919582:C:A	5.83153e-09	-1.8786e-10	-1.3813
126919882	chr11:126919882:A:T	3.55428e-08	-1.8786e-10	0.426154
126920061	chr11:126920061:T:C	7.32619e-09	-1.8786e-10	-1.15313
126920405	chr11:126920405:A:G	9.35009e-10	-1.81628	-1.3955
126920409	chr11:126920409:T:C	2.57384e-09	-1.62592	-0.573258
126920491	chr11:126920491:A:T	3.91756e-09	-0.356483	-1.42263
126920715	chr11:126920715:A:C	4.5425e-08	0.671481	-4.18622e-10
126920841	chr11:126920841:G:T	1.3702e-08	-0.18715	-0.339893
126920960	chr11:126920960:T:C	1.08356e-08	-0.76175	-4.18622e-10
126921193	chr11:126921193:G:A	9.68981e-10	-1.73907	-1.43702
126922693	chr11:126922693:T:C	6.29215e-08	-1.08685	2.08416
126922911	chr11:126922911:T:C	5.86192e-09	-1.26762	-0.108485
126922922	chr11:126922922:C:T	1.38734e-08	-0.176904	-0.337706
126922984	chr11:126922984:G:A	8.88237e-09	-1.8786e-10	-0.960514
126923077	chr11:126923077:C:T	2.40659e-09	-1.5925	-0.673867
```
