## Supplementary material for "Characterization of shared and ancestry-specific signals driving complex traits using multi-ancestry fine-mapping": susiex_nc2.cs80.snp

```
BP	SNP	PIP(CS1)	LogBF(CS1,Pop1)	LogBF(CS1,Pop2)
125181213	chr11:125181213:C:T	6.58368e-09	-1.8786e-10	-1.4369
125181258	chr11:125181258:C:T	1.71857e-09	-1.77626	-1.00374
125181545	chr11:125181545:G:A	7.61249e-09	-1.8786e-10	-1.2917
125181940	chr11:125181940:C:A	1.56861e-09	-1.81294	-1.05836
125181998	chr11:125181998:T:C	1.47666e-09	-1.81579	-1.11592
125182179	chr11:125182179:G:T	2.01879e-08	-1.8786e-10	-0.316409
125182214	chr11:125182214:G:A	7.49866e-09	-0.554382	-0.752386
125182434	chr11:125182434:A:G	7.24555e-09	-1.34111	-4.18622e-10
125182563	chr11:125182563:T:C	1.73286e-09	-1.8118	-0.959918
125182730	chr11:125182730:A:G	2.12898e-09	-1.807	-0.758852
125182822	chr11:125182822:A:G	4.22338e-09	-1.30598	-0.574873
125182834	chr11:125182834:T:A	3.54154e-09	-1.18761	-0.869325
125182875	chr11:125182875:G:A	2.36113e-09	-1.42914	-1.03321
125182944	chr11:125182944:A:G	4.48955e-09	-1.81974	-4.18622e-10
125183867	chr11:125183867:C:T	8.67759e-09	-1.8786e-10	-1.16075
125184157	chr11:125184157:A:C	8.78687e-09	-1.8786e-10	-1.14823
125184723	chr11:125184723:G:T	6.87116e-09	-1.8786e-10	-1.39416
125184866	chr11:125184866:G:A	1.68705e-09	-1.68352	-1.11499
125184884	chr11:125184884:C:T	8.29915e-09	-1.20534	-4.18622e-10
125185045	chr11:125185045:C:T	7.91077e-09	-1.8786e-10	-1.25327
125185057	chr11:125185057:A:C	6.60398e-09	-1.8786e-10	-1.43382
125185552	chr11:125185552:ATC:A	9.55474e-09	-1.8786e-10	-1.06446
125186297	chr11:125186297:T:C	7.1929e-09	-1.8786e-10	-1.3484
125186353	chr11:125186353:C:T	4.2392e-09	-1.2165	-0.660622
125186710	chr11:125186710:A:C	8.18842e-09	-1.8786e-10	-1.21877
125186915	chr11:125186915:T:C	4.79225e-09	-1.75449	-4.18622e-10
125186985	chr11:125186985:C:T	2.67964e-08	-1.8786e-10	-0.0332249
125187013	chr11:125187013:C:T	5.83848e-09	-1.17252	-0.384499
125187052	chr11:125187052:C:T	6.58179e-09	-1.8786e-10	-1.43719
125187300	chr11:125187300:G:A	1.85548e-09	-1.36273	-1.34062
125187317	chr11:125187317:G:A	7.88375e-09	-1.25669	-4.18622e-10
125187405	chr11:125187405:A:G	1.32113e-09	-1.78603	-1.25697
125187425	chr11:125187425:G:T	1.50276e-09	-1.47857	-1.43562
125187618	chr11:125187618:A:G	2.58976e-08	-1.8786e-10	-0.0673431
125188956	chr11:125188956:G:A	6.58166e-09	-1.8786e-10	-1.43721
125189102	chr11:125189102:T:C	7.80203e-09	-1.8786e-10	-1.26711
125189270	chr11:125189270:C:T	2.65844e-08	-1.8786e-10	-0.0411697
125189794	chr11:125189794:G:A	4.7781e-09	-0.988517	-0.768934
125190011	chr11:125190011:C:T	4.93371e-09	-1.21972	-0.505684
125190151	chr11:125190151:C:A	7.20612e-09	-1.8786e-10	-1.34656
125190219	chr11:125190219:T:C	5.19828e-09	-0.959756	-0.713408
125190296	chr11:125190296:G:C	8.33009e-09	-1.8786e-10	-1.20162
125190503	chr11:125190503:G:C	1.11492e-09	-1.80029	-1.41242
125190636	chr11:125190636:A:G	4.7193e-08	-1.8786e-10	0.532752
125190785	chr11:125190785:T:C	7.01817e-09	-1.8786e-10	-1.37299
125190792	chr11:125190792:C:T	2.23016e-08	-1.8786e-10	-0.216833
125190815	chr11:125190815:G:A	6.62099e-09	-1.8786e-10	-1.43125
125191111	chr11:125191111:G:A	1.29008e-09	-1.77739	-1.2894
125191651	chr11:125191651:G:T	4.63998e-09	-0.927036	-0.859747
125191739	chr11:125191739:C:T	6.77204e-09	-1.8786e-10	-1.40869
125191896	chr11:125191896:G:A	4.75213e-09	-1.22328	-0.539617
125191958	chr11:125191958:C:T	4.34593e-09	-1.23019	-0.622065
125192097	chr11:125192097:A:C	3.98093e-09	-1.05494	-0.885037
125192589	chr11:125192589:G:A	6.79692e-09	-1.8786e-10	-1.40502
125192679	chr11:125192679:G:A	4.93252e-09	-0.905322	-0.82032
125192736	chr11:125192736:T:C	3.03009e-09	-1.07725	-1.13565
125192827	chr11:125192827:G:A	7.75046e-09	-1.8786e-10	-1.27374
125192908	chr11:125192908:G:C	4.51564e-09	-1.81395	-4.18622e-10
125193086	chr11:125193086:C:T	8.86071e-09	-1.8786e-10	-1.13987
125193211	chr11:125193211:C:T	2.73365e-09	-1.24812	-1.06774
125193261	chr11:125193261:T:C	7.66259e-09	-1.8786e-10	-1.28514
125193846	chr11:125193846:A:C	4.14671e-09	-1.005	-0.89418
125194038	chr11:125194038:C:T	1.15659e-09	-1.80726	-1.36876
125194242	chr11:125194242:A:T	2.34301e-09	-1.2253	-1.24476
125194353	chr11:125194353:A:G	4.68267e-08	-1.8786e-10	0.52496
125194458	chr11:125194458:C:T	4.16096e-09	-1.2302	-0.665551
125194718	chr11:125194718:G:T	4.26751e-09	-1.24197	-0.628496
125194762	chr11:125194762:G:A	6.66273e-09	-1.8786e-10	-1.42496
125194774	chr11:125194774:A:G	1.33385e-09	-1.78504	-1.24838
125195254	chr11:125195254:C:T	4.69544e-09	-1.7749	-4.18622e-10
125195630	chr11:125195630:C:T	1.18229e-09	-1.80537	-1.34867
125196092	chr11:125196092:G:C	7.52835e-09	-1.30282	-4.18622e-10
125196742	chr11:125196742:C:G	1.09565e-09	-1.79858	-1.43157
125196979	chr11:125196979:G:A	1.09346e-08	-1.8786e-10	-0.929561
125197320	chr11:125197320:G:A	9.82364e-09	-1.8786e-10	-1.0367
125197326	chr11:125197326:G:A	6.96901e-09	-1.8786e-10	-1.38002
125197486	chr11:125197486:T:C	9.45751e-09	-1.8786e-10	-1.07468
125197523	chr11:125197523:C:T	1.40392e-08	-1.8786e-10	-0.679641
125197531	chr11:125197531:C:T	4.59512e-09	-0.544188	-1.25231
125197532	chr11:125197532:A:G	3.2586e-09	-0.702942	-1.43725
125197616	chr11:125197616:G:C	3.27624e-09	-0.904391	-1.23041
125197653	chr11:125197653:A:C	3.40061e-09	-0.904859	-1.19268
125198188	chr11:125198188:T:C	9.71321e-09	-1.8786e-10	-1.04801
125198271	chr11:125198271:G:A	6.85067e-09	-1.8786e-10	-1.39715
125198454	chr11:125198454:T:C	4.73082e-09	-1.7674	-4.18622e-10
125198520	chr11:125198520:G:T	6.75157e-09	-1.8786e-10	-1.41172
125198532	chr11:125198532:A:G	7.13386e-09	-0.721599	-0.635041
125198630	chr11:125198630:C:T	1.30278e-08	-1.8786e-10	-0.754407
125198644	chr11:125198644:A:T	7.63032e-09	-1.8786e-10	-1.28936
125198830	chr11:125198830:T:C	6.70786e-09	-1.8786e-10	-1.41821
125198840	chr11:125198840:TC:T	1.82811e-08	-0.415625	-4.18622e-10
125198972	chr11:125198972:C:G	1.18507e-08	-1.8786e-10	-0.849102
125198984	chr11:125198984:A:G	3.09843e-09	-1.05011	-1.14048
125199013	chr11:125199013:G:A	4.23586e-09	-0.924619	-0.953288
125199080	chr11:125199080:A:G	1.17976e-08	-1.8786e-10	-0.8536
125199155	chr11:125199155:T:A	7.04687e-09	-1.8786e-10	-1.36891
125199424	chr11:125199424:C:T	7.7513e-09	-1.8786e-10	-1.27363
125199569	chr11:125199569:T:C	1.25942e-09	-1.78277	-1.30808
125199642	chr11:125199642:A:G	1.46382e-09	-1.58607	-1.35437
125199671	chr11:125199671:C:A	1.20745e-09	-1.81898	-1.314
125200035	chr11:125200035:A:G	3.7975e-09	-0.718483	-1.26867
125200301	chr11:125200301:C:A	2.34876e-09	-1.03172	-1.43588
125200438	chr11:125200438:C:T	7.07262e-09	-1.8786e-10	-1.36526
125200692	chr11:125200692:G:A	7.59772e-09	-1.8786e-10	-1.29364
125200812	chr11:125200812:G:A	6.79342e-09	-1.8786e-10	-1.40554
125200990	chr11:125200990:G:C	7.04815e-09	-1.8786e-10	-1.36873
125201212	chr11:125201212:G:A	6.95681e-09	-1.8786e-10	-1.38177
125201415	chr11:125201415:T:C	1.01594e-08	-0.826107	-0.176983
125201776	chr11:125201776:T:C	8.71056e-09	-0.877024	-0.279933
125201855	chr11:125201855:T:C	1.23505e-09	-1.81953	-1.29085
125201856	chr11:125201856:G:A	2.54147e-09	-1.09588	-1.29287
125202202	chr11:125202202:C:T	4.63824e-09	-1.78716	-4.18622e-10
125202219	chr11:125202219:C:T	1.0068e-08	-1.8786e-10	-1.01213
125202762	chr11:125202762:C:A	1.20869e-09	-1.79775	-1.3342
125202828	chr11:125202828:T:C	9.82161e-09	-0.839257	-0.197651
125202930	chr11:125202930:G:T	1.09343e-08	-0.826404	-0.103188
125202965	chr11:125202965:A:G	1.38367e-08	-0.757595	0.063424
125203128	chr11:125203128:C:T	7.44403e-09	-1.8786e-10	-1.31408
125203259	chr11:125203259:A:G	6.70438e-09	-1.8786e-10	-1.41873
125203263	chr11:125203263:G:T	1.5859e-08	-1.8786e-10	-0.557757
125203373	chr11:125203373:G:A	4.78571e-08	-1.8786e-10	0.546727
125203438	chr11:125203438:A:G	4.18797e-08	-1.8786e-10	0.413308
125203500	chr11:125203500:G:A	1.70173e-08	-1.08921	0.601951
125203548	chr11:125203548:GGGACA:G	6.72193e-09	-1.8786e-10	-1.41612
125203588	chr11:125203588:G:A	1.88499e-08	-1.06113	0.676142
125203771	chr11:125203771:A:G	1.83611e-08	-1.05113	0.639877
125203795	chr11:125203795:A:G	6.16459e-09	-1.08597	-0.416705
125203902	chr11:125203902:C:A	7.10078e-09	-1.8786e-10	-1.36129
125203929	chr11:125203929:T:C	1.59668e-08	-0.965426	0.414446
125204514	chr11:125204514:A:G	1.29329e-09	-1.73201	-1.33229
125204544	chr11:125204544:A:G	1.31857e-09	-1.7336	-1.31134
125204592	chr11:125204592:G:C	1.05726e-08	-1.8786e-10	-0.963227
125204606	chr11:125204606:C:T	1.29126e-09	-1.73093	-1.33495
125205068	chr11:125205068:C:A	1.08377e-08	-1.8786e-10	-0.938461
125205103	chr11:125205103:T:C	2.13235e-08	-0.261684	-4.18622e-10
125205353	chr11:125205353:T:C	7.41691e-09	-1.8786e-10	-1.31773
125205392	chr11:125205392:T:A	4.12497e-09	-1.0606	-0.84383
125205679	chr11:125205679:C:T	1.2656e-09	-1.79394	-1.29201
125206019	chr11:125206019:G:T	2.43109e-09	-1.28352	-1.14964
125206021	chr11:125206021:G:A	8.23565e-09	-1.8786e-10	-1.21302
125206045	chr11:125206045:G:A	8.30324e-09	-1.8786e-10	-1.20485
125206071	chr11:125206071:A:T	7.38489e-09	-1.8786e-10	-1.32206
125206210	chr11:125206210:G:T	1.22044e-09	-1.75337	-1.36891
125206484	chr11:125206484:G:A	1.17158e-09	-1.76678	-1.39636
125206607	chr11:125206607:G:T	6.47289e-09	-1.45387	-4.18622e-10
125206641	chr11:125206641:G:A	7.21268e-09	-1.8786e-10	-1.34565
125206754	chr11:125206754:A:C	1.10874e-09	-1.78777	-1.4305
125206919	chr11:125206919:T:C	1.12669e-09	-1.77283	-1.42938
125207062	chr11:125207062:G:C	8.33164e-09	-1.8786e-10	-1.20143
125207085	chr11:125207085:C:T	4.51112e-09	-1.81495	-4.18622e-10
125207472	chr11:125207472:A:C	1.12876e-09	-1.77993	-1.42044
125207491	chr11:125207491:T:C	7.06512e-09	-1.74784	0.381519
125207494	chr11:125207494:G:A	8.3224e-09	-1.8786e-10	-1.20254
125207660	chr11:125207660:C:T	9.02081e-09	-1.8786e-10	-1.12196
125207793	chr11:125207793:G:T	8.36416e-09	-1.8786e-10	-1.19754
125208019	chr11:125208019:T:C	1.13581e-09	-1.77753	-1.41662
125208224	chr11:125208224:T:C	1.11553e-09	-1.79032	-1.42184
125208438	chr11:125208438:G:C	6.58277e-09	-1.8786e-10	-1.43704
125208500	chr11:125208500:C:G	3.25917e-09	-0.809244	-1.33078
125208539	chr11:125208539:G:A	1.76936e-09	-1.47999	-1.27089
125208604	chr11:125208604:G:A	1.12434e-09	-1.77863	-1.42567
125208784	chr11:125208784:CAG:C	1.1145e-09	-1.78816	-1.42492
125208854	chr11:125208854:T:C	1.12122e-09	-1.77593	-1.43114
125208879	chr11:125208879:C:T	6.59715e-09	-1.8786e-10	-1.43486
125208986	chr11:125208986:T:C	1.16487e-09	-1.76424	-1.40465
125208994	chr11:125208994:G:A	6.89102e-09	-1.39127	-4.18622e-10
125209149	chr11:125209149:A:G	1.11207e-09	-1.79282	-1.42245
125209159	chr11:125209159:C:T	1.12162e-09	-1.77616	-1.43055
125209198	chr11:125209198:G:A	1.23544e-08	-0.703476	-0.104006
125209290	chr11:125209290:G:A	6.75546e-09	-1.8786e-10	-1.41114
125209332	chr11:125209332:G:C	9.34236e-09	-1.8786e-10	-1.08693
125209386	chr11:125209386:T:C	3.13604e-09	-1.24836	-0.930173
125209436	chr11:125209436:C:T	6.60899e-09	-1.8786e-10	-1.43306
125209447	chr11:125209447:G:A	6.62138e-09	-1.8786e-10	-1.43119
125209695	chr11:125209695:C:T	6.59126e-09	-1.8786e-10	-1.43575
125209880	chr11:125209880:C:T	5.51551e-09	-1.11097	-0.50296
125209883	chr11:125209883:G:A	6.62154e-09	-1.8786e-10	-1.43116
125209975	chr11:125209975:G:T	4.43328e-09	-1.34099	-0.491365
125210464	chr11:125210464:A:C	5.58495e-09	-1.17287	-0.428545
125210766	chr11:125210766:G:A	7.49981e-09	-1.8786e-10	-1.30662
125210787	chr11:125210787:C:T	7.99859e-09	-1.24223	-4.18622e-10
125210799	chr11:125210799:T:C	1.72123e-09	-1.35423	-1.42423
125210880	chr11:125210880:G:T	6.5866e-09	-1.8786e-10	-1.43646
125210968	chr11:125210968:A:G	7.45923e-09	-1.8786e-10	-1.31204
125211155	chr11:125211155:G:A	7.45923e-09	-1.8786e-10	-1.31204
125211544	chr11:125211544:G:C	3.57154e-09	-1.39678	-0.65172
125211546	chr11:125211546:G:A	6.58227e-09	-1.8786e-10	-1.43711
125211658	chr11:125211658:G:C	1.89218e-09	-1.31381	-1.36995
125211798	chr11:125211798:C:A	3.6233e-09	-1.36371	-0.670402
125211848	chr11:125211848:G:C	7.06106e-09	-1.8786e-10	-1.3669
125212228	chr11:125212228:T:C	3.26296e-09	-1.34477	-0.794094
125212325	chr11:125212325:G:A	3.25791e-09	-1.27439	-0.866017
125212515	chr11:125212515:C:T	9.15082e-09	-1.8786e-10	-1.10765
125212568	chr11:125212568:G:A	2.6092e-08	-0.0598631	-4.18622e-10
125212600	chr11:125212600:GT:G	9.00232e-09	-1.8786e-10	-1.12401
125212948	chr11:125212948:T:C	1.36977e-08	-1.8786e-10	-0.704267
125213182	chr11:125213182:G:A	1.0205e-08	-1.8786e-10	-0.998616
125213220	chr11:125213220:C:T	1.38467e-08	-0.589825	-0.103622
125213355	chr11:125213355:T:G	6.68576e-09	-1.8786e-10	-1.42151
125213414	chr11:125213414:T:C	6.75209e-09	-1.8786e-10	-1.41164
125213826	chr11:125213826:C:T	6.80951e-09	-1.8786e-10	-1.40317
125214233	chr11:125214233:G:A	1.07695e-09	-1.81099	-1.43637
125214340	chr11:125214340:GCTCTCCCTCTTA:G	6.9181e-09	-1.8786e-10	-1.38735
125214549	chr11:125214549:A:C	1.10605e-09	-1.78658	-1.43412
125214693	chr11:125214693:G:A	2.86665e-08	-1.8786e-10	0.0342371
125214792	chr11:125214792:T:C	2.607e-09	-1.54766	-0.815632
125214846	chr11:125214846:G:A	1.91432e-09	-1.73289	-0.939241
125214848	chr11:125214848:G:A	9.33354e-09	-1.8786e-10	-1.08788
125215388	chr11:125215388:A:G	7.26222e-09	-1.8786e-10	-1.33881
125215495	chr11:125215495:C:T	6.67157e-09	-1.8786e-10	-1.42364
125215577	chr11:125215577:C:T	1.31743e-09	-1.8138	-1.23202
125215658	chr11:125215658:AG:A	7.00759e-09	-1.8786e-10	-1.3745
125216008	chr11:125216008:G:A	6.89089e-09	-1.8786e-10	-1.39129
125216018	chr11:125216018:A:G	7.09898e-09	-1.8786e-10	-1.36154
125216304	chr11:125216304:A:T	3.13949e-09	-1.79457	-0.382864
125216492	chr11:125216492:C:G	4.53587e-09	-1.47612	-0.333356
125216869	chr11:125216869:G:A	6.61493e-09	-1.8786e-10	-1.43216
125218188	chr11:125218188:A:AG	7.34133e-09	-1.8786e-10	-1.32797
125218484	chr11:125218484:A:T	1.56142e-09	-1.76149	-1.1144
125218696	chr11:125218696:C:T	1.75232e-08	-1.8786e-10	-0.457969
125219064	chr11:125219064:G:A	9.95751e-09	-1.8786e-10	-1.02317
125219903	chr11:125219903:C:T	6.04359e-09	-1.52249	-4.18622e-10
125220331	chr11:125220331:C:T	1.71102e-09	-1.77327	-1.01114
125220521	chr11:125220521:G:A	1.41663e-09	-1.7079	-1.26531
125220687	chr11:125220687:G:A	7.16089e-09	-1.8786e-10	-1.35286
125220873	chr11:125220873:G:A	6.74547e-09	-1.8786e-10	-1.41262
125220890	chr11:125220890:G:A	6.69982e-09	-1.8786e-10	-1.41941
125220972	chr11:125220972:A:G	6.69288e-09	-1.8786e-10	-1.42045
125221000	chr11:125221000:A:G	8.22936e-09	-1.8786e-10	-1.21378
125221016	chr11:125221016:G:A	1.53338e-09	-1.7366	-1.15742
125221017	chr11:125221017:A:C	6.73252e-09	-1.8786e-10	-1.41454
125221420	chr11:125221420:T:C	6.79952e-09	-1.8786e-10	-1.40464
125221499	chr11:125221499:C:T	8.43385e-09	-1.8786e-10	-1.18924
125221586	chr11:125221586:G:T	1.74073e-09	-1.3305	-1.43668
125221672	chr11:125221672:T:C	1.77809e-09	-1.7368	-1.00916
125222464	chr11:125222464:G:A	2.5861e-09	-1.78808	-0.58326
125222607	chr11:125222607:GTGTGTA:G	6.12415e-09	-1.50925	-4.18622e-10
125222670	chr11:125222670:GTGTA:G	8.47932e-09	-1.8786e-10	-1.18386
125222991	chr11:125222991:G:A	1.08372e-08	-1.8786e-10	-0.938504
125223062	chr11:125223062:G:A	1.08423e-08	-1.8786e-10	-0.938036
125223302	chr11:125223302:C:T	1.27252e-08	-1.8786e-10	-0.777912
125223315	chr11:125223315:C:T	1.67176e-09	-1.77462	-1.033
125223482	chr11:125223482:G:A	7.31277e-09	-1.8786e-10	-1.33187
125223795	chr11:125223795:C:T	9.8654e-09	-1.8786e-10	-1.03246
125223857	chr11:125223857:G:A	9.51873e-09	-1.8786e-10	-1.06823
125223954	chr11:125223954:G:A	9.8771e-09	-1.79539	0.764118
125223968	chr11:125223968:C:T	1.20458e-08	-1.8786e-10	-0.832778
125224002	chr11:125224002:C:T	9.29126e-09	-1.8786e-10	-1.09242
125224687	chr11:125224687:G:A	2.90806e-09	-1.77599	-0.478023
125224783	chr11:125224783:G:A	7.25245e-09	-1.8786e-10	-1.34015
125225325	chr11:125225325:C:T	1.25286e-09	-1.81808	-1.27798
125226206	chr11:125226206:CA:C	7.16368e-09	-1.8786e-10	-1.35247
125226307	chr11:125226307:C:T	6.94773e-09	-1.8786e-10	-1.38308
125226358	chr11:125226358:C:T	5.37682e-09	-1.79673	0.157336
125226389	chr11:125226389:G:A	8.11676e-09	-1.8786e-10	-1.22756
125226534	chr11:125226534:C:T	7.86105e-09	-1.8786e-10	-1.25957
125226583	chr11:125226583:G:A	7.09417e-09	-1.8786e-10	-1.36222
125226595	chr11:125226595:A:G	4.8011e-09	-1.75265	-4.18622e-10
125226596	chr11:125226596:C:T	4.65461e-09	-1.78363	-4.18622e-10
125227183	chr11:125227183:G:A	4.50828e-09	-1.81558	-4.18622e-10
125227371	chr11:125227371:C:T	1.03024e-08	-1.8786e-10	-0.989121
125227426	chr11:125227426:T:G	9.80781e-09	-1.8786e-10	-1.03831
125227586	chr11:125227586:T:C	4.40788e-07	-1.8786e-10	2.76707
125227599	chr11:125227599:T:C	2.42592e-08	-1.8786e-10	-0.132699
125227701	chr11:125227701:A:C	1.71399e-08	-1.8786e-10	-0.480085
125227915	chr11:125227915:G:A	7.23489e-09	-1.8786e-10	-1.34258
125227996	chr11:125227996:C:G	7.03468e-09	-1.8786e-10	-1.37064
125228148	chr11:125228148:C:T	1.734e-07	-1.8786e-10	1.83411
125228199	chr11:125228199:A:G	1.13482e-08	-1.8786e-10	-0.892431
125228740	chr11:125228740:G:A	2.18831e-08	-1.8786e-10	-0.235779
125229138	chr11:125229138:A:C	9.81791e-07	-1.8786e-10	3.56789
125229396	chr11:125229396:T:C	9.25374e-09	-1.8786e-10	-1.09646
125229559	chr11:125229559:G:A	1.00109e-06	-1.8786e-10	3.58735
125229711	chr11:125229711:C:G	2.07161e-08	-1.8786e-10	-0.29058
125229958	chr11:125229958:C:T	6.80438e-09	-1.8786e-10	-1.40393
125229967	chr11:125229967:A:T	1.94144e-08	-1.8786e-10	-0.355479
125230078	chr11:125230078:G:A	1.26346e-08	-1.8786e-10	-0.785053
125230226	chr11:125230226:T:C	1.08806e-09	-1.80715	-1.42995
125230288	chr11:125230288:C:A	1.68278e-09	-1.8178	-0.983252
125230393	chr11:125230393:C:T	6.71978e-09	-1.8786e-10	-1.41644
125230685	chr11:125230685:T:C	1.15733e-08	-1.8786e-10	-0.872789
125230963	chr11:125230963:C:T	1.71469e-08	-1.8786e-10	-0.479673
125230986	chr11:125230986:T:C	7.29106e-09	-1.79958	0.464739
125231007	chr11:125231007:A:G	1.11308e-08	-1.8786e-10	-0.911775
125231154	chr11:125231154:T:C	7.03493e-09	-1.80548	0.434872
125231266	chr11:125231266:A:T	6.51621e-09	-1.4472	-4.18622e-10
125231424	chr11:125231424:C:T	1.14945e-08	-1.8786e-10	-0.879625
125231458	chr11:125231458:C:T	9.01083e-09	-1.8786e-10	-1.12307
125231485	chr11:125231485:A:C	6.65484e-09	-1.8786e-10	-1.42615
125231536	chr11:125231536:T:C	1.17326e-09	-1.75238	-1.40933
125231765	chr11:125231765:G:A	7.42879e-09	-1.8786e-10	-1.31613
125232046	chr11:125232046:G:C	7.02682e-09	-1.8786e-10	-1.37176
125232180	chr11:125232180:G:T	8.3344e-09	-1.8786e-10	-1.2011
125232218	chr11:125232218:C:G	1.13797e-08	-1.8786e-10	-0.889658
125232492	chr11:125232492:T:G	9.31007e-09	-1.8786e-10	-1.0904
125232932	chr11:125232932:A:G	8.37017e-09	-1.8786e-10	-1.19682
125232997	chr11:125232997:G:A	8.86399e-09	-1.8786e-10	-1.1395
125233142	chr11:125233142:A:G	8.4424e-09	-1.8786e-10	-1.18823
125233181	chr11:125233181:T:C	8.55659e-09	-1.8786e-10	-1.17479
125233190	chr11:125233190:G:T	8.5536e-09	-1.8786e-10	-1.17514
125233346	chr11:125233346:A:G	8.41855e-09	-1.8786e-10	-1.19106
125233378	chr11:125233378:C:T	1.16507e-09	-1.81563	-1.35307
125233608	chr11:125233608:C:T	7.00712e-09	-1.8786e-10	-1.37457
125233752	chr11:125233752:T:A	8.46553e-09	-1.8786e-10	-1.18549
125233973	chr11:125233973:G:A	1.1959e-09	-1.80456	-1.33803
125234039	chr11:125234039:T:C	8.20335e-09	-1.8786e-10	-1.21695
125234090	chr11:125234090:T:TC	8.2995e-09	-1.8786e-10	-1.2053
125234179	chr11:125234179:G:A	8.49436e-09	-1.8786e-10	-1.18209
125234587	chr11:125234587:G:A	7.31699e-09	-1.8786e-10	-1.33129
125235006	chr11:125235006:T:A	4.77105e-09	-1.75893	-4.18622e-10
125235921	chr11:125235921:T:G	7.19448e-09	-1.8786e-10	-1.34818
125236152	chr11:125236152:C:G	1.49039e-08	-1.80253	1.18266
125236456	chr11:125236456:G:A	8.73009e-09	-1.78922	0.634507
125236471	chr11:125236471:C:T	7.58586e-09	-1.8786e-10	-1.29521
125236499	chr11:125236499:G:A	4.44307e-09	-1.8017	-0.0284445
125236611	chr11:125236611:C:T	1.11581e-08	-1.8786e-10	-0.909323
125236643	chr11:125236643:T:C	2.36961e-08	-1.80036	1.64418
125236669	chr11:125236669:C:T	8.61247e-09	-1.7831	0.614815
125236828	chr11:125236828:G:C	8.32778e-09	-1.78999	0.588094
125236944	chr11:125236944:A:C	8.45577e-09	-1.78788	0.601233
125237002	chr11:125237002:G:A	4.37053e-09	-1.80658	-0.04003
125237211	chr11:125237211:A:G	1.83123e-08	-1.78987	1.37594
125237245	chr11:125237245:T:C	1.79546e-08	-1.78101	1.34737
125237315	chr11:125237315:G:T	8.44151e-09	-1.78956	0.601233
125237332	chr11:125237332:G:A	4.49606e-09	-1.81829	-4.18622e-10
125237394	chr11:125237394:C:T	8.73841e-09	-1.79024	0.636477
125237516	chr11:125237516:A:G	1.1161e-08	-1.8786e-10	-0.909063
125237651	chr11:125237651:T:C	4.77422e-09	-1.80428	0.0460172
125237657	chr11:125237657:C:T	8.74412e-09	-1.78283	0.629716
125237889	chr11:125237889:C:T	1.5374e-08	-1.8786e-10	-0.588814
125238062	chr11:125238062:C:T	1.03498e-08	-1.73562	0.751098
125238228	chr11:125238228:A:T	8.7192e-09	-1.8786e-10	-1.15597
125238482	chr11:125238482:A:G	4.83946e-09	-1.74469	-4.18622e-10
125238666	chr11:125238666:T:A	3.13535e-09	-1.65614	-0.52261
125239338	chr11:125239338:G:A	1.78239e-09	-1.46677	-1.27677
125239485	chr11:125239485:A:G	1.13531e-08	-1.81051	0.918506
125239731	chr11:125239731:G:A	1.23499e-09	-1.80665	-1.30378
125240183	chr11:125240183:G:A	6.10998e-09	-1.72762	0.21605
125240270	chr11:125240270:C:T	1.80591e-09	-1.75257	-0.977859
125240670	chr11:125240670:C:T	6.88874e-09	-1.8786e-10	-1.3916
125240693	chr11:125240693:A:G	1.49922e-09	-1.62424	-1.29231
125240715	chr11:125240715:G:T	2.12527e-08	-1.8786e-10	-0.265007
125240789	chr11:125240789:A:G	1.43582e-09	-1.60476	-1.35499
125240967	chr11:125240967:C:T	2.12261e-09	-1.64662	-0.922226
125241034	chr11:125241034:G:A	6.8419e-09	-1.8786e-10	-1.39843
125241057	chr11:125241057:C:T	1.17711e-08	-1.8786e-10	-0.855846
125241330	chr11:125241330:T:C	8.21966e-09	-1.8786e-10	-1.21496
125241629	chr11:125241629:G:A	4.59545e-09	-1.79643	-4.18622e-10
125241661	chr11:125241661:A:C	7.14576e-09	-1.8786e-10	-1.35497
125241874	chr11:125241874:T:C	2.27229e-09	-1.63314	-0.86756
125242042	chr11:125242042:ACACCATG:A	7.5614e-09	-1.8786e-10	-1.29844
125242239	chr11:125242239:C:T	6.72375e-09	-1.8786e-10	-1.41585
125242693	chr11:125242693:C:T	8.80353e-09	-1.8786e-10	-1.14634
125242819	chr11:125242819:A:G	7.25616e-09	-1.8786e-10	-1.33964
125242866	chr11:125242866:A:G	7.37004e-09	-1.8786e-10	-1.32407
125243329	chr11:125243329:T:C	1.70203e-09	-1.77809	-1.01158
125243330	chr11:125243330:G:A	1.3905e-09	-1.78376	-1.20807
125243377	chr11:125243377:A:G	7.20561e-09	-1.8786e-10	-1.34663
125243461	chr11:125243461:C:T	2.8212e-09	-1.31666	-0.967675
125243607	chr11:125243607:G:A	1.6763e-09	-1.72253	-1.08237
125243653	chr11:125243653:C:T	1.13148e-09	-1.78421	-1.41376
125243665	chr11:125243665:C:T	6.77702e-09	-1.8786e-10	-1.40796
125243722	chr11:125243722:A:G	7.10842e-09	-1.8786e-10	-1.36021
125244015	chr11:125244015:G:A	7.45556e-09	-1.8786e-10	-1.31253
125244353	chr11:125244353:G:A	2.84265e-09	-1.291	-0.985752
125244645	chr11:125244645:G:A	2.8598e-09	-1.30347	-0.96727
125245075	chr11:125245075:C:T	4.39831e-09	-1.2847	-0.555575
125245197	chr11:125245197:T:C	7.20627e-09	-1.8786e-10	-1.34654
125245198	chr11:125245198:G:A	8.99835e-09	-1.8786e-10	-1.12445
125245376	chr11:125245376:G:A	5.34393e-09	-1.64553	-4.18622e-10
125245492	chr11:125245492:C:G	1.26498e-09	-1.78391	-1.30253
125245655	chr11:125245655:G:A	4.55529e-09	-1.8052	-4.18622e-10
125247442	chr11:125247442:C:A	3.44086e-09	-1.37506	-0.710717
125247507	chr11:125247507:C:A	6.16011e-09	-1.5034	-4.18622e-10
125247535	chr11:125247535:C:A	1.26954e-09	-1.77002	-1.31281
125248580	chr11:125248580:T:A	8.91449e-09	-1.8786e-10	-1.13381
125248621	chr11:125248621:TAA:T	7.48548e-09	-1.8786e-10	-1.30853
125248801	chr11:125248801:G:A	8.67206e-09	-1.8786e-10	-1.16139
125248826	chr11:125248826:C:T	1.12917e-09	-1.77655	-1.42346
125249375	chr11:125249375:G:T	1.32813e-08	-1.8786e-10	-0.735136
125249794	chr11:125249794:A:G	5.87865e-09	-1.07555	-0.474614
125249957	chr11:125249957:C:T	1.18142e-09	-1.81683	-1.33795
125250256	chr11:125250256:T:C	1.19155e-09	-1.78828	-1.35796
125250410	chr11:125250410:C:G	5.12846e-09	-1.2222	-0.46449
125251043	chr11:125251043:G:A	4.90139e-09	-1.24416	-0.487811
125251113	chr11:125251113:C:T	4.80325e-09	-1.16884	-0.583358
125251598	chr11:125251598:T:A	5.82708e-09	-0.936095	-0.622882
125251855	chr11:125251855:A:G	1.27508e-09	-1.79369	-1.28479
125252256	chr11:125252256:T:C	6.75036e-09	-1.8786e-10	-1.4119
125252612	chr11:125252612:C:T	1.97723e-08	-0.33721	-4.18622e-10
125252964	chr11:125252964:C:T	2.30245e-08	-1.8786e-10	-0.184933
125253289	chr11:125253289:A:AT	1.29836e-08	-1.8786e-10	-0.757808
125253465	chr11:125253465:C:T	6.63024e-09	-1.8786e-10	-1.42985
125253495	chr11:125253495:C:T	9.90733e-09	-1.8786e-10	-1.02822
125253529	chr11:125253529:T:C	2.93887e-09	-1.27189	-0.971576
125253693	chr11:125253693:T:A	1.25687e-09	-1.78179	-1.31108
125253699	chr11:125253699:C:T	4.79304e-09	-1.75433	-4.18622e-10
125253916	chr11:125253916:C:A	3.13479e-09	-0.815421	-1.36351
125254077	chr11:125254077:G:A	1.14683e-09	-1.74739	-1.4371
125254144	chr11:125254144:A:G	7.37965e-09	-1.8786e-10	-1.32277
125254186	chr11:125254186:G:A	1.17948e-09	-1.73721	-1.4192
125254345	chr11:125254345:C:G	5.91654e-09	-1.54374	-4.18622e-10
125254426	chr11:125254426:A:G	1.25229e-09	-1.7711	-1.32542
125254825	chr11:125254825:T:TC	1.12756e-09	-1.77925	-1.42219
125254847	chr11:125254847:G:T	1.12797e-08	-1.8786e-10	-0.898484
125255329	chr11:125255329:C:A	1.19917e-09	-1.77814	-1.36173
125255676	chr11:125255676:G:A	1.1532e-08	-1.8786e-10	-0.876368
125255683	chr11:125255683:C:T	1.10449e-09	-1.78852	-1.43359
125255808	chr11:125255808:C:T	6.5827e-09	-1.8786e-10	-1.43705
125256013	chr11:125256013:A:C	2.18642e-08	-1.8786e-10	-0.236643
125256630	chr11:125256630:C:G	1.12872e-08	-1.8786e-10	-0.897827
125257156	chr11:125257156:G:A	1.37988e-09	-1.74419	-1.25531
125257262	chr11:125257262:C:T	1.22645e-08	-1.8786e-10	-0.814787
125257660	chr11:125257660:A:G	1.65081e-08	-1.8786e-10	-0.51764
125257945	chr11:125257945:G:A	1.16637e-09	-1.77015	-1.39745
125258000	chr11:125258000:A:C	1.20915e-08	-1.8786e-10	-0.828993
125258068	chr11:125258068:C:T	1.39761e-08	-1.8786e-10	-0.684142
125258106	chr11:125258106:C:T	8.64281e-09	-1.8786e-10	-1.16476
125258635	chr11:125258635:A:G	8.16956e-09	-1.8786e-10	-1.22108
125258822	chr11:125258822:A:C	7.61585e-09	-1.8786e-10	-1.29126
125259094	chr11:125259094:T:A	5.52345e-09	-1.61249	-4.18622e-10
125259352	chr11:125259352:C:T	7.90484e-09	-1.8786e-10	-1.25402
125259529	chr11:125259529:T:G	1.19746e-09	-1.71827	-1.42302
125259644	chr11:125259644:C:T	7.4868e-09	-1.8786e-10	-1.30835
125259712	chr11:125259712:C:T	3.77268e-09	-1.81842	-0.175291
125259714	chr11:125259714:G:T	7.03979e-09	-1.8786e-10	-1.36991
125260125	chr11:125260125:G:A	1.40912e-08	-1.8786e-10	-0.675939
125260172	chr11:125260172:T:C	1.78772e-09	-1.48553	-1.25502
125260351	chr11:125260351:A:G	6.68499e-09	-1.8786e-10	-1.42163
125260911	chr11:125260911:G:A	7.71661e-09	-1.8786e-10	-1.27812
125261319	chr11:125261319:A:G	1.33379e-09	-1.72838	-1.30509
125261626	chr11:125261626:T:C	6.72993e-09	-1.8786e-10	-1.41493
125261658	chr11:125261658:C:T	9.78246e-09	-1.8786e-10	-1.0409
125262453	chr11:125262453:G:A	1.17687e-08	-1.8786e-10	-0.85605
125262582	chr11:125262582:T:C	6.61333e-09	-1.8786e-10	-1.43241
125262623	chr11:125262623:C:G	1.47332e-08	-0.631391	-4.18622e-10
125262739	chr11:125262739:T:C	7.57896e-09	-1.8786e-10	-1.29612
125262830	chr11:125262830:T:C	1.02342e-08	-1.8786e-10	-0.995761
125262903	chr11:125262903:C:T	9.89172e-09	-1.8786e-10	-1.0298
125262968	chr11:125262968:G:A	2.64066e-08	-1.8786e-10	-0.0478783
125263025	chr11:125263025:T:C	6.52945e-09	-1.44517	-4.18622e-10
125263685	chr11:125263685:T:A	1.17499e-09	-1.79503	-1.3652
125263806	chr11:125263806:C:A	1.27116e-09	-1.77097	-1.31059
125263808	chr11:125263808:T:C	1.46512e-09	-1.67434	-1.26522
125263948	chr11:125263948:C:T	2.16944e-09	-1.79379	-0.753231
125264006	chr11:125264006:G:A	6.58349e-09	-1.8786e-10	-1.43693
125264996	chr11:125264996:A:C	6.62404e-09	-1.8786e-10	-1.43079
125265176	chr11:125265176:A:G	8.15343e-09	-1.8786e-10	-1.22305
125265251	chr11:125265251:T:C	1.73725e-09	-1.78704	-0.98215
125265383	chr11:125265383:A:T	4.0517e-09	-1.80193	-0.120421
125265859	chr11:125265859:CCT:C	6.93568e-09	-1.8786e-10	-1.38481
125265901	chr11:125265901:G:A	9.66624e-09	-1.8786e-10	-1.05285
125266517	chr11:125266517:G:A	6.65533e-09	-1.8786e-10	-1.42608
125266572	chr11:125266572:G:C	1.72242e-09	-1.77998	-0.997781
125266998	chr11:125266998:T:G	2.38834e-08	-1.8786e-10	-0.14831
125267102	chr11:125267102:G:A	9.8686e-09	-1.8786e-10	-1.03214
125267242	chr11:125267242:T:C	1.60623e-09	-1.81197	-1.03563
125267688	chr11:125267688:T:C	6.87994e-09	-1.8786e-10	-1.39288
125268160	chr11:125268160:T:A	6.58521e-09	-1.8786e-10	-1.43667
125268523	chr11:125268523:G:T	7.3282e-09	-1.8786e-10	-1.32976
125268840	chr11:125268840:G:A	9.04946e-09	-1.8786e-10	-1.11879
125269289	chr11:125269289:C:T	9.89759e-09	-1.8786e-10	-1.0292
125269493	chr11:125269493:C:G	1.91548e-09	-1.79936	-0.872165
125269561	chr11:125269561:A:G	7.4295e-09	-1.8786e-10	-1.31604
125269746	chr11:125269746:C:T	4.62709e-09	-1.78956	-4.18622e-10
125270227	chr11:125270227:C:T	6.74594e-09	-1.8786e-10	-1.41255
125270515	chr11:125270515:G:A	6.58643e-09	-1.8786e-10	-1.43648
125270618	chr11:125270618:A:G	2.00335e-09	-1.39512	-1.23155
125271103	chr11:125271103:T:C	1.01102e-08	-1.8786e-10	-1.00795
125271395	chr11:125271395:C:T	5.29097e-09	-1.78927	0.13378
125271436	chr11:125271436:T:C	6.89568e-09	-1.8786e-10	-1.3906
125271525	chr11:125271525:T:C	1.34126e-08	-1.8786e-10	-0.725296
125272285	chr11:125272285:G:A	9.21319e-09	-1.8786e-10	-1.10086
125272317	chr11:125272317:G:T	6.60499e-09	-1.8786e-10	-1.43367
125272733	chr11:125272733:C:T	4.57879e-08	-1.8786e-10	0.502527
125272853	chr11:125272853:C:T	6.95919e-09	-1.38143	-4.18622e-10
125273879	chr11:125273879:A:G	2.33439e-09	-1.5958	-0.877944
125274108	chr11:125274108:CT:C	8.42007e-09	-1.8786e-10	-1.19087
125274132	chr11:125274132:C:T	7.131e-09	-1.8786e-10	-1.35704
125274170	chr11:125274170:T:G	4.9902e-09	-1.71402	-4.18622e-10
125274210	chr11:125274210:G:C	6.6359e-09	-1.8786e-10	-1.429
125274390	chr11:125274390:G:A	7.4222e-09	-1.8786e-10	-1.31702
125274530	chr11:125274530:A:G	1.44385e-09	-1.58668	-1.3675
125275129	chr11:125275129:G:T	1.64433e-08	-1.8786e-10	-0.521574
125276209	chr11:125276209:C:T	8.84752e-09	-1.8786e-10	-1.14136
125276278	chr11:125276278:A:G	3.50592e-09	-0.760732	-1.30631
125277660	chr11:125277660:C:T	4.05565e-09	-0.651162	-1.27022
125278140	chr11:125278140:G:A	1.03136e-08	-0.745947	-0.242084
125278395	chr11:125278395:CAG:C	1.77035e-08	-1.8786e-10	-0.44773
125278631	chr11:125278631:A:AG	7.51041e-09	-1.8786e-10	-1.3052
125279440	chr11:125279440:G:A	1.08455e-08	-1.8786e-10	-0.937739
125279443	chr11:125279443:T:C	1.11008e-08	-1.8786e-10	-0.914479
125279505	chr11:125279505:C:T	7.37733e-09	-1.8786e-10	-1.32308
125279636	chr11:125279636:T:C	4.93975e-09	-0.470104	-1.25408
125279992	chr11:125279992:AAT:A	2.04605e-08	-1.8786e-10	-0.302996
125280213	chr11:125280213:C:T	2.55229e-08	-1.8786e-10	-0.0819175
125281240	chr11:125281240:G:A	1.26e-08	-1.8786e-10	-0.787798
125281891	chr11:125281891:A:C	1.47943e-08	-1.8786e-10	-0.627252
125281985	chr11:125281985:G:A	7.39963e-09	-1.32006	-4.18622e-10
125282177	chr11:125282177:C:A	7.63232e-09	-1.8786e-10	-1.2891
125282469	chr11:125282469:G:A	6.99521e-09	-1.8786e-10	-1.37627
125282923	chr11:125282923:G:A	7.27747e-09	-1.8786e-10	-1.33671
125283491	chr11:125283491:T:C	7.03721e-09	-1.8786e-10	-1.37028
125283503	chr11:125283503:T:C	1.56622e-08	-1.8786e-10	-0.570246
125284079	chr11:125284079:G:A	4.58337e-09	-1.79906	-4.18622e-10
125284162	chr11:125284162:T:C	4.60588e-09	-1.79416	-4.18622e-10
125284163	chr11:125284163:G:A	1.15174e-09	-1.76705	-1.41317
125284365	chr11:125284365:C:T	4.84512e-09	-1.74352	-4.18622e-10
125285378	chr11:125285378:A:G	4.59769e-09	-1.79594	-4.18622e-10
125285579	chr11:125285579:T:C	6.58158e-09	-1.8786e-10	-1.43722
125285725	chr11:125285725:T:C	7.01109e-09	-1.8786e-10	-1.374
125285734	chr11:125285734:A:G	5.4654e-09	-1.62306	-4.18622e-10
125286220	chr11:125286220:G:A	4.6986e-09	-1.77423	-4.18622e-10
125286388	chr11:125286388:G:A	7.01693e-09	0.0622616	-1.43543
125288088	chr11:125288088:G:A	5.20817e-09	-1.67126	-4.18622e-10
125288153	chr11:125288153:A:G	3.0742e-08	1.27675	-1.17261
125288378	chr11:125288378:G:A	6.93805e-09	-1.8786e-10	-1.38447
125288493	chr11:125288493:C:T	1.14441e-08	0.385591	-1.26961
125288725	chr11:125288725:C:G	6.64663e-09	-1.8786e-10	-1.42738
125289331	chr11:125289331:C:T	1.56538e-08	0.595736	-1.16652
125289332	chr11:125289332:A:G	9.83335e-08	1.26687	-4.18622e-10
125289479	chr11:125289479:T:A	2.21427e-08	1.13464	-1.35862
125289714	chr11:125289714:C:A	1.09943e-08	0.51302	-1.43713
125289716	chr11:125289716:T:C	3.5354e-08	1.40323	-1.15931
125290250	chr11:125290250:T:A	7.41254e-09	-1.8786e-10	-1.31832
125290408	chr11:125290408:G:A	7.04202e-09	-1.8786e-10	-1.3696
125291632	chr11:125291632:C:T	2.70162e-08	-1.8786e-10	-0.025057
125292148	chr11:125292148:A:T	7.98644e-09	-1.8786e-10	-1.24375
125292297	chr11:125292297:G:A	4.81429e-09	-1.7499	-4.18622e-10
125292488	chr11:125292488:C:T	1.28938e-08	-0.764744	-4.18622e-10
125292926	chr11:125292926:T:C	6.74777e-09	-1.8786e-10	-1.41228
125292953	chr11:125292953:G:A	5.32514e-09	-1.64905	-4.18622e-10
125293244	chr11:125293244:T:A	7.05173e-09	-1.8786e-10	-1.36822
125293679	chr11:125293679:G:A	6.6105e-09	-1.8786e-10	-1.43283
125293684	chr11:125293684:T:C	8.09129e-09	-1.8786e-10	-1.23071
125294131	chr11:125294131:C:T	6.60591e-09	-1.8786e-10	-1.43353
125294232	chr11:125294232:G:A	7.44222e-09	-1.8786e-10	-1.31432
125294274	chr11:125294274:C:A	6.6025e-09	-1.8786e-10	-1.43404
125294388	chr11:125294388:C:G	1.93373e-08	-1.8786e-10	-0.359455
125295021	chr11:125295021:C:T	4.84939e-09	-1.74264	-4.18622e-10
125295211	chr11:125295211:G:A	2.28837e-08	1.13394	-1.32501
125295769	chr11:125295769:A:G	1.97399e-08	-1.8786e-10	-0.338851
125295883	chr11:125295883:A:G	1.77844e-09	-1.73561	-1.01015
125296441	chr11:125296441:A:G	6.72773e-09	-1.8786e-10	-1.41526
125296471	chr11:125296471:A:G	2.52364e-08	1.31836	-1.41156
125296505	chr11:125296505:C:T	7.02123e-09	-1.8786e-10	-1.37255
125296518	chr11:125296518:T:C	3.16659e-08	1.5267	-1.39296
125296618	chr11:125296618:A:G	6.68766e-09	-1.8786e-10	-1.42123
125297191	chr11:125297191:A:G	1.49366e-08	0.800891	-1.41857
125297275	chr11:125297275:G:C	6.58187e-09	-1.8786e-10	-1.43717
125297408	chr11:125297408:T:C	6.73922e-09	-1.8786e-10	-1.41355
125297579	chr11:125297579:A:C	2.16969e-08	1.05921	-1.30353
125297588	chr11:125297588:A:G	1.55334e-08	-1.8786e-10	-0.578503
125297683	chr11:125297683:G:A	3.00986e-08	0.0829873	-4.18622e-10
125297719	chr11:125297719:A:G	1.13004e-08	0.461341	-1.35799
125297741	chr11:125297741:A:C	2.4254e-08	1.11264	-1.24555
125298003	chr11:125298003:T:C	3.526e-08	1.65518	-1.41393
125298089	chr11:125298089:A:G	6.80853e-09	-1.8786e-10	-1.40332
125298112	chr11:125298112:A:G	4.75747e-08	1.79551	-1.25471
125298199	chr11:125298199:G:A	6.97525e-09	-1.8786e-10	-1.37912
125298374	chr11:125298374:C:T	7.54669e-09	-1.8786e-10	-1.30038
125298392	chr11:125298392:A:C	7.05023e-09	-1.8786e-10	-1.36843
125298509	chr11:125298509:G:A	7.75042e-09	-1.8786e-10	-1.27375
125298607	chr11:125298607:C:T	8.22266e-09	-1.8786e-10	-1.2146
125298779	chr11:125298779:C:A	1.18194e-08	-1.8786e-10	-0.851748
125298875	chr11:125298875:C:T	7.83928e-09	-1.8786e-10	-1.26235
125299041	chr11:125299041:T:G	7.82159e-09	0.123962	-1.38857
125299134	chr11:125299134:G:A	4.64905e-09	-1.78483	-4.18622e-10
125299272	chr11:125299272:A:G	1.39562e-08	0.740792	-1.42636
125299284	chr11:125299284:G:A	8.23467e-09	0.0586964	-1.27184
125299334	chr11:125299334:A:G	7.71701e-09	-1.8786e-10	-1.27807
125299394	chr11:125299394:C:T	7.71443e-09	-0.0576848	-1.22072
125299447	chr11:125299447:G:A	6.72068e-09	0.0108705	-1.42717
125299572	chr11:125299572:T:G	6.36991e-09	-0.157806	-1.3121
125300099	chr11:125300099:G:A	9.73415e-09	-1.8786e-10	-1.04585
125300185	chr11:125300185:T:G	6.58362e-09	-1.8786e-10	-1.43691
125300743	chr11:125300743:A:G	6.48948e-09	-0.252329	-1.19898
125300816	chr11:125300816:T:C	7.03289e-09	-0.0071815	-1.36371
125300928	chr11:125300928:G:A	7.24366e-09	-0.316766	-1.0246
125301371	chr11:125301371:G:C	6.95442e-09	-0.16791	-1.21421
125301379	chr11:125301379:A:G	8.13367e-09	-1.8786e-10	-1.22548
125301535	chr11:125301535:A:G	6.84412e-09	-0.348125	-1.04998
125301750	chr11:125301750:T:TG	6.86654e-09	-1.8786e-10	-1.39483
125302487	chr11:125302487:C:A	4.5845e-09	-0.370435	-1.42838
125302527	chr11:125302527:C:T	6.58532e-09	-1.8786e-10	-1.43665
125302639	chr11:125302639:C:T	6.91433e-09	-1.8786e-10	-1.3879
125302697	chr11:125302697:A:G	3.20069e-09	-0.80442	-1.35371
125302778	chr11:125302778:C:T	4.06672e-08	1.09299	-0.709063
125302780	chr11:125302780:T:G	6.5817e-09	-1.8786e-10	-1.4372
125302876	chr11:125302876:G:A	2.20235e-09	-1.10015	-1.43182
125302931	chr11:125302931:A:G	7.38221e-09	-1.8786e-10	-1.32242
125303581	chr11:125303581:C:G	6.88107e-09	-1.8786e-10	-1.39272
125303896	chr11:125303896:C:T	3.31751e-09	-1.74708	-0.375203
125303928	chr11:125303928:G:A	5.39427e-09	-0.205187	-1.43097
125303940	chr11:125303940:C:T	8.45657e-09	-1.8786e-10	-1.18655
125303953	chr11:125303953:C:T	4.40739e-09	-0.505282	-1.33293
125304098	chr11:125304098:CT:C	5.10039e-09	-0.257906	-1.43427
125304240	chr11:125304240:C:T	4.91457e-09	-0.294926	-1.43436
125304301	chr11:125304301:A:G	3.52166e-09	-0.837625	-1.22494
125304674	chr11:125304674:C:T	5.12428e-09	-0.254961	-1.43254
125305009	chr11:125305009:C:G	1.31509e-09	-1.6139	-1.43369
125305023	chr11:125305023:C:T	6.64181e-09	-1.8786e-10	-1.42811
125305283	chr11:125305283:C:A	5.05529e-09	-0.274843	-1.42621
125305759	chr11:125305759:T:C	1.02876e-08	0.363564	-1.35412
125305829	chr11:125305829:T:A	4.6585e-09	-1.7828	-4.18622e-10
125306432	chr11:125306432:T:C	4.9112e-08	-1.8786e-10	0.57261
125306541	chr11:125306541:T:C	4.77617e-09	-0.385786	-1.37207
125306633	chr11:125306633:A:T	1.46857e-09	-1.79337	-1.14384
125306750	chr11:125306750:G:A	1.08421e-09	-1.81948	-1.42116
125306889	chr11:125306889:A:G	1.02999e-08	-1.8786e-10	-0.989364
125306984	chr11:125306984:C:T	5.68856e-09	-1.58304	-4.18622e-10
125307298	chr11:125307298:C:G	1.23935e-09	-1.73607	-1.37084
125307488	chr11:125307488:G:A	6.52522e-09	-1.44582	-4.18622e-10
125307735	chr11:125307735:T:C	8.36964e-09	0.24032	-1.4372
125308006	chr11:125308006:G:A	2.00194e-08	-1.8786e-10	-0.324793
125308141	chr11:125308141:C:T	9.21223e-09	0.318128	-1.41909
125308182	chr11:125308182:T:C	2.33857e-08	-1.8786e-10	-0.169369
125308507	chr11:125308507:C:T	1.05401e-08	0.40816	-1.37446
125308692	chr11:125308692:G:A	6.9747e-09	-1.8786e-10	-1.3792
125309015	chr11:125309015:C:T	6.63834e-09	-1.8786e-10	-1.42863
125309301	chr11:125309301:C:A	6.69622e-09	-1.8786e-10	-1.41995
125309361	chr11:125309361:G:C	6.50215e-09	-0.0195357	-1.42982
125309682	chr11:125309682:C:T	4.20814e-09	-0.44723	-1.43724
125309686	chr11:125309686:C:T	6.58898e-09	-1.8786e-10	-1.43609
125309879	chr11:125309879:G:A	4.63877e-09	-1.78704	-4.18622e-10
125309933	chr11:125309933:G:A	3.87771e-09	-0.534985	-1.43126
125309945	chr11:125309945:T:A	3.30256e-09	-1.77429	-0.352502
125309981	chr11:125309981:G:A	6.72344e-09	-1.8786e-10	-1.41589
125310208	chr11:125310208:A:C	4.32883e-09	-0.481059	-1.37514
125310225	chr11:125310225:G:A	4.26027e-09	-0.441282	-1.43088
125310503	chr11:125310503:A:T	3.76667e-09	-1.18446	-0.81084
125310763	chr11:125310763:T:C	8.16789e-09	-1.8786e-10	-1.22128
125311203	chr11:125311203:T:C	8.20872e-09	-1.8786e-10	-1.2163
125311319	chr11:125311319:C:T	8.1868e-09	-1.8786e-10	-1.21897
125311348	chr11:125311348:G:A	7.79087e-09	-1.8786e-10	-1.26854
125311622	chr11:125311622:A:G	6.75412e-09	-1.8786e-10	-1.41134
125311720	chr11:125311720:A:G	6.62103e-09	-1.8786e-10	-1.43124
125311727	chr11:125311727:T:C	5.41858e-09	-1.63166	-4.18622e-10
125311734	chr11:125311734:T:C	6.5816e-09	-1.8786e-10	-1.43721
125311757	chr11:125311757:A:G	6.71948e-09	-1.8786e-10	-1.41648
125311787	chr11:125311787:A:G	6.62264e-09	-1.8786e-10	-1.431
125311849	chr11:125311849:A:T	6.73239e-09	-1.8786e-10	-1.41456
125312055	chr11:125312055:T:C	7.22122e-09	-1.8786e-10	-1.34447
125312057	chr11:125312057:G:C	7.22036e-09	-1.8786e-10	-1.34459
125312119	chr11:125312119:C:T	1.32363e-09	-1.80548	-1.23564
125312180	chr11:125312180:G:A	3.25115e-09	-0.850744	-1.29174
125312229	chr11:125312229:T:C	3.34221e-09	-0.868431	-1.24643
125312242	chr11:125312242:G:A	4.07306e-09	-0.51878	-1.39832
125312940	chr11:125312940:A:G	6.64831e-09	-1.8786e-10	-1.42713
125313064	chr11:125313064:T:C	1.74403e-09	-1.76749	-0.997805
125313117	chr11:125313117:A:G	6.58604e-09	-1.8786e-10	-1.43654
125313118	chr11:125313118:T:C	1.23439e-09	-1.70909	-1.40183
125313217	chr11:125313217:T:C	2.30735e-09	-1.13656	-1.34883
125313221	chr11:125313221:C:A	2.95679e-09	-0.826399	-1.41099
125313354	chr11:125313354:T:C	1.89671e-09	-1.24535	-1.43602
125313535	chr11:125313535:T:C	1.14499e-09	-1.76311	-1.42298
125313773	chr11:125313773:C:T	6.59337e-09	-1.8786e-10	-1.43543
125313828	chr11:125313828:G:A	9.23611e-09	-1.8786e-10	-1.09837
125314215	chr11:125314215:G:A	8.47583e-09	-1.8786e-10	-1.18427
125314292	chr11:125314292:A:C	1.50545e-09	-1.70223	-1.21017
125314315	chr11:125314315:C:A	8.00258e-09	-1.24173	-4.18622e-10
125314469	chr11:125314469:C:T	6.72063e-09	-1.8786e-10	-1.41631
125314470	chr11:125314470:C:T	1.09959e-09	-1.79704	-1.42951
125314676	chr11:125314676:G:A	6.70789e-09	-1.8786e-10	-1.41821
125315107	chr11:125315107:C:T	1.23705e-08	-1.8786e-10	-0.806177
125315176	chr11:125315176:C:T	7.59916e-09	-1.8786e-10	-1.29345
125315405	chr11:125315405:C:T	7.79553e-09	-1.8786e-10	-1.26794
125315498	chr11:125315498:G:A	1.2498e-09	-1.76026	-1.33825
125315583	chr11:125315583:C:T	5.16454e-09	-1.67968	-4.18622e-10
125315608	chr11:125315608:T:C	1.24505e-08	0.628163	-1.42789
125315728	chr11:125315728:G:A	1.34701e-08	-1.8786e-10	-0.72102
125316100	chr11:125316100:G:A	4.7359e-09	-1.76632	-4.18622e-10
125316140	chr11:125316140:A:G	6.88159e-09	-1.8786e-10	-1.39264
125316198	chr11:125316198:T:G	8.83243e-09	-1.14306	-4.18622e-10
125316212	chr11:125316212:C:T	1.25585e-09	-1.65657	-1.43711
125316365	chr11:125316365:G:A	1.47852e-09	-1.50989	-1.42056
125316427	chr11:125316427:T:C	6.58588e-09	-1.8786e-10	-1.43656
125316467	chr11:125316467:G:A	6.01531e-09	-1.52719	-4.18622e-10
125316513	chr11:125316513:T:C	1.21582e-09	-1.68931	-1.43677
125316634	chr11:125316634:G:A	6.58544e-09	-1.8786e-10	-1.43663
125316796	chr11:125316796:T:G	7.7422e-09	-1.8786e-10	-1.27481
125317018	chr11:125317018:C:T	7.8049e-09	-1.8786e-10	-1.26674
125317209	chr11:125317209:G:A	1.50387e-08	-1.8786e-10	-0.610868
125317406	chr11:125317406:T:A	7.62092e-09	-1.8786e-10	-1.2906
125317844	chr11:125317844:T:C	7.5439e-09	-1.8786e-10	-1.30075
125317901	chr11:125317901:C:A	7.72799e-09	-1.8786e-10	-1.27664
125318050	chr11:125318050:T:C	1.38796e-09	-1.70392	-1.28974
125318073	chr11:125318073:C:T	8.51732e-09	-1.8786e-10	-1.17939
125318117	chr11:125318117:T:C	1.10279e-08	-1.8786e-10	-0.921066
125318232	chr11:125318232:C:T	2.24328e-08	1.21987	-1.43084
125318301	chr11:125318301:A:T	1.24761e-08	-1.8786e-10	-0.797676
125318448	chr11:125318448:C:T	8.16484e-09	-1.8786e-10	-1.22166
125318456	chr11:125318456:G:A	6.97052e-09	-1.8786e-10	-1.3798
125318707	chr11:125318707:T:C	8.63406e-09	-1.8786e-10	-1.16578
125318893	chr11:125318893:A:C	7.15663e-09	-1.8786e-10	-1.35345
125319449	chr11:125319449:A:T	6.7408e-09	-1.8786e-10	-1.41332
125319625	chr11:125319625:T:C	6.68888e-09	-1.8786e-10	-1.42105
125320009	chr11:125320009:G:A	8.32963e-09	-1.8786e-10	-1.20167
125320832	chr11:125320832:G:A	6.58405e-09	-1.8786e-10	-1.43684
125320865	chr11:125320865:A:G	7.65914e-09	-1.8786e-10	-1.28559
125321333	chr11:125321333:A:G	1.46764e-08	-1.8786e-10	-0.635255
125321439	chr11:125321439:A:T	5.06263e-09	-1.69961	-4.18622e-10
125321463	chr11:125321463:T:C	6.62045e-09	-1.8786e-10	-1.43133
125321567	chr11:125321567:A:C	1.71942e-09	-1.63797	-1.14154
125321624	chr11:125321624:C:T	9.27433e-09	-1.36975	0.275512
125321977	chr11:125321977:T:G	7.03731e-09	-1.8786e-10	-1.37027
125322058	chr11:125322058:T:C	6.75044e-09	-1.8786e-10	-1.41188
125322116	chr11:125322116:G:A	1.75391e-09	-1.49274	-1.2669
125322356	chr11:125322356:G:A	6.86113e-09	-1.8786e-10	-1.39562
125322385	chr11:125322385:C:T	1.16598e-09	-1.80294	-1.36499
125322414	chr11:125322414:T:A	1.26069e-09	-1.65259	-1.43725
125322431	chr11:125322431:G:A	6.795e-09	-1.8786e-10	-1.40531
125322475	chr11:125322475:C:G	2.91152e-09	-1.31087	-0.94195
125322554	chr11:125322554:C:T	7.02063e-09	-1.8786e-10	-1.37264
125322618	chr11:125322618:G:A	1.14079e-09	-1.80729	-1.38248
125322628	chr11:125322628:A:G	1.39799e-09	-1.5523	-1.43416
125322854	chr11:125322854:G:A	1.29685e-09	-1.74582	-1.31573
125322919	chr11:125322919:A:T	6.87114e-09	-1.8786e-10	-1.39416
125323031	chr11:125323031:T:C	3.23923e-09	-1.35083	-0.795324
125323094	chr11:125323094:G:A	7.25326e-09	-1.8786e-10	-1.34004
125323268	chr11:125323268:G:A	7.32288e-09	-1.8786e-10	-1.33049
125323700	chr11:125323700:A:G	1.11836e-09	-1.8148	-1.39484
125323915	chr11:125323915:G:A	3.20829e-09	-1.28658	-0.869176
125324213	chr11:125324213:C:T	6.97166e-09	-1.8786e-10	-1.37964
125324214	chr11:125324214:T:G	7.54821e-09	-1.8786e-10	-1.30018
125324317	chr11:125324317:G:T	1.31143e-08	-1.54817	0.800378
125324388	chr11:125324388:T:C	5.08139e-09	-1.69591	-4.18622e-10
125324888	chr11:125324888:G:A	7.30317e-09	-1.8786e-10	-1.33318
125325539	chr11:125325539:A:T	9.1349e-09	-1.49902	0.389631
125325919	chr11:125325919:T:C	8.0163e-09	-1.8786e-10	-1.24002
125326366	chr11:125326366:T:C	4.46515e-09	-1.47673	-0.34846
125326521	chr11:125326521:C:A	7.70144e-09	-1.8786e-10	-1.28009
125326766	chr11:125326766:C:T	6.91042e-09	-1.8786e-10	-1.38846
125326951	chr11:125326951:G:A	6.9546e-09	-1.8786e-10	-1.38209
125326983	chr11:125326983:C:T	1.4476e-09	-1.79777	-1.15381
125327163	chr11:125327163:C:T	1.35262e-09	-1.78698	-1.23247
125327862	chr11:125327862:G:A	6.59805e-09	-1.8786e-10	-1.43472
125327875	chr11:125327875:A:G	2.04559e-09	-1.17736	-1.42844
125327898	chr11:125327898:A:G	6.85879e-09	-1.8786e-10	-1.39596
125328081	chr11:125328081:A:G	1.38345e-09	-1.58951	-1.40741
125328198	chr11:125328198:C:T	6.62391e-09	-1.8786e-10	-1.43081
125328509	chr11:125328509:AG:A	2.47459e-09	-1.8183	-0.597119
125328512	chr11:125328512:T:A	2.4935e-09	-1.81827	-0.589542
125328586	chr11:125328586:G:A	2.67307e-09	-1.78617	-0.55209
125328657	chr11:125328657:T:C	6.74429e-09	-1.8786e-10	-1.4128
125329058	chr11:125329058:T:C	6.80534e-09	-1.8786e-10	-1.40378
125329136	chr11:125329136:C:T	6.80522e-09	-1.8786e-10	-1.4038
125329268	chr11:125329268:AAAG:A	5.17987e-09	-1.67671	-4.18622e-10
125329385	chr11:125329385:T:C	7.97717e-09	-1.8786e-10	-1.24491
125329620	chr11:125329620:T:C	6.62492e-09	-1.8786e-10	-1.43066
125329682	chr11:125329682:A:G	1.085e-09	-1.81024	-1.42968
125329808	chr11:125329808:T:C	1.12787e-09	-1.79007	-1.41109
125330000	chr11:125330000:G:T	8.9008e-09	-1.8786e-10	-1.13535
125330092	chr11:125330092:TG:T	1.56888e-09	-1.77922	-1.09191
125330182	chr11:125330182:T:C	1.50818e-09	-1.57266	-1.33793
125330216	chr11:125330216:G:A	5.5802e-09	-1.60227	-4.18622e-10
125330288	chr11:125330288:G:A	1.59335e-09	-1.77664	-1.07901
125330325	chr11:125330325:G:A	4.48983e-09	-1.81968	-4.18622e-10
125330384	chr11:125330384:C:T	1.32983e-08	-1.8786e-10	-0.73386
125330767	chr11:125330767:T:TCCACCACCCCACCA	7.04283e-09	-1.8786e-10	-1.36948
125331163	chr11:125331163:G:A	4.49999e-09	-1.81742	-4.18622e-10
125331407	chr11:125331407:A:G	6.77972e-09	-1.40131	-0.0062503
125331549	chr11:125331549:A:G	3.8932e-09	-1.78863	-0.173631
125332504	chr11:125332504:A:G	4.847e-09	-1.74313	-4.18622e-10
125332794	chr11:125332794:C:A	1.20354e-09	-1.70959	-1.42664
125332806	chr11:125332806:G:A	6.96826e-09	-1.8786e-10	-1.38013
125333008	chr11:125333008:C:G	5.48882e-09	-1.5462	-0.0725831
125333036	chr11:125333036:C:A	5.13601e-09	-1.68522	-4.18622e-10
125334456	chr11:125334456:A:C	7.70477e-09	-1.8786e-10	-1.27965
125334526	chr11:125334526:A:G	3.19547e-09	-0.773258	-1.3865
125334551	chr11:125334551:G:A	3.0697e-09	-0.807352	-1.39256
125334594	chr11:125334594:T:G	2.22647e-09	-1.15673	-1.36435
125334595	chr11:125334595:T:G	4.97628e-09	-1.71681	-4.18622e-10
125334601	chr11:125334601:TTC:T	2.00146e-09	-1.30727	-1.32035
125334800	chr11:125334800:TC:T	1.10982e-09	-1.78294	-1.43436
125334838	chr11:125334838:A:C	5.18738e-09	-0.531895	-1.14337
125334899	chr11:125334899:C:T	1.81352e-09	-1.62263	-1.10359
125334900	chr11:125334900:A:G	1.57744e-09	-1.54429	-1.3214
125335086	chr11:125335086:G:A	8.35531e-09	-1.8786e-10	-1.1986
125335122	chr11:125335122:C:T	6.88058e-09	-1.8786e-10	-1.39279
125335209	chr11:125335209:T:C	7.84489e-09	-1.8786e-10	-1.26163
125335354	chr11:125335354:C:T	7.33127e-09	-1.8786e-10	-1.32934
125335859	chr11:125335859:G:A	9.3819e-09	-1.8786e-10	-1.08271
125335975	chr11:125335975:A:T	1.50822e-09	-1.51833	-1.39223
125336674	chr11:125336674:T:G	3.2355e-09	-0.739978	-1.40733
125336792	chr11:125336792:A:G	7.07959e-09	-1.8786e-10	-1.36428
125336926	chr11:125336926:G:A	2.14552e-08	-1.8786e-10	-0.255527
125337077	chr11:125337077:A:G	6.67771e-09	-1.8786e-10	-1.42272
125337742	chr11:125337742:CCTT:C	2.72413e-09	-1.31457	-1.00477
125337751	chr11:125337751:A:G	7.19136e-09	-1.8786e-10	-1.34861
125337818	chr11:125337818:C:T	1.3899e-09	-1.60151	-1.39075
125337947	chr11:125337947:T:C	1.25115e-09	-1.70019	-1.39724
125338005	chr11:125338005:G:A	1.40556e-08	-1.8786e-10	-0.678472
125338439	chr11:125338439:T:C	1.10745e-08	-1.8786e-10	-0.916843
125338936	chr11:125338936:G:A	1.31808e-09	-1.63767	-1.40764
125339311	chr11:125339311:G:A	4.36634e-08	-1.8786e-10	0.455017
125339411	chr11:125339411:A:T	4.54769e-09	-0.479728	-1.32715
125339545	chr11:125339545:G:A	2.39856e-09	-1.03063	-1.416
125339653	chr11:125339653:C:T	6.70409e-09	-1.8786e-10	-1.41877
125339689	chr11:125339689:T:C	1.92979e-08	-1.8786e-10	-0.361494
125339843	chr11:125339843:C:T	5.62615e-09	-0.179217	-1.41485
125340475	chr11:125340475:C:T	5.84704e-09	-0.132117	-1.42344
125340519	chr11:125340519:G:A	1.38118e-08	-1.8786e-10	-0.695966
125341079	chr11:125341079:C:T	3.37855e-08	-1.8786e-10	0.198538
125341104	chr11:125341104:A:G	2.89801e-09	-1.56776	-0.689705
125341171	chr11:125341171:G:A	1.30705e-09	-1.65956	-1.39415
125341281	chr11:125341281:G:A	6.97723e-09	-1.8786e-10	-1.37884
125341322	chr11:125341322:C:T	8.01369e-09	-1.8786e-10	-1.24034
125341379	chr11:125341379:A:G	2.46232e-09	-1.23129	-1.1891
125341606	chr11:125341606:T:C	3.39803e-08	-1.8786e-10	0.204289
125341693	chr11:125341693:T:A	1.42332e-09	-1.55124	-1.41726
125341832	chr11:125341832:C:T	1.61984e-08	-1.8786e-10	-0.536581
125341842	chr11:125341842:C:T	1.73905e-09	-1.56834	-1.19981
125341998	chr11:125341998:C:T	1.48387e-09	-1.62157	-1.30527
125342311	chr11:125342311:A:G	1.56771e-09	-1.51014	-1.36174
125342492	chr11:125342492:G:A	7.6559e-09	-1.8786e-10	-1.28602
125342500	chr11:125342500:G:A	1.60882e-09	-1.4417	-1.40429
125342540	chr11:125342540:C:T	1.37149e-07	1.59957	-4.18622e-10
125342687	chr11:125342687:G:A	1.5699e-09	-1.54938	-1.3211
125343133	chr11:125343133:G:A	6.67155e-09	-1.8786e-10	-1.42364
125343803	chr11:125343803:G:A	1.38921e-09	-1.6027	-1.39005
125344823	chr11:125344823:T:C	1.44974e-09	-1.59413	-1.35598
125345462	chr11:125345462:C:T	6.58872e-09	-1.8786e-10	-1.43613
125345607	chr11:125345607:C:T	5.30941e-09	-1.65201	-4.18622e-10
125346066	chr11:125346066:G:T	7.15619e-09	-1.8786e-10	-1.35352
125346247	chr11:125346247:G:A	8.23417e-09	-1.8786e-10	-1.2132
125346250	chr11:125346250:G:A	1.31178e-08	-1.8786e-10	-0.74752
125346457	chr11:125346457:A:G	1.5239e-09	-1.51749	-1.38272
125346726	chr11:125346726:C:G	4.15462e-09	-1.72286	-0.174415
125346792	chr11:125346792:AG:A	1.03081e-08	-1.8786e-10	-0.988563
125346978	chr11:125346978:A:T	1.64003e-09	-1.64048	-1.18629
125347006	chr11:125347006:C:G	4.49819e-09	-1.81782	-4.18622e-10
125347232	chr11:125347232:A:G	1.24323e-08	-1.8786e-10	-0.801198
125347276	chr11:125347276:G:C	2.13845e-08	-1.8786e-10	-0.258825
125347530	chr11:125347530:C:A	9.74508e-09	-1.8786e-10	-1.04473
125347561	chr11:125347561:T:C	1.84633e-09	-1.42594	-1.28235
125347680	chr11:125347680:A:G	5.39069e-09	-1.81749	0.180668
125347827	chr11:125347827:T:C	2.71262e-08	-1.8786e-10	-0.0209915
125348096	chr11:125348096:C:G	6.62585e-09	-1.43051	-4.18622e-10
125348282	chr11:125348282:C:T	1.96389e-08	-1.8786e-10	-0.343981
125348289	chr11:125348289:G:A	9.34182e-09	-1.8786e-10	-1.08699
125348377	chr11:125348377:C:G	4.13006e-09	-0.622803	-1.2804
125348401	chr11:125348401:T:C	2.66275e-08	-1.8786e-10	-0.0395473
125348625	chr11:125348625:T:A	2.50164e-09	-0.996719	-1.40783
125348785	chr11:125348785:C:T	2.5294e-08	-1.8786e-10	-0.0909275
125348931	chr11:125348931:G:A	6.89287e-09	-1.8786e-10	-1.39101
125349248	chr11:125349248:T:C	1.08615e-08	-1.8786e-10	-0.93627
125349641	chr11:125349641:C:G	6.58134e-09	-1.8786e-10	-1.43725
125349659	chr11:125349659:TC:T	1.42456e-08	-1.8786e-10	-0.665046
125350329	chr11:125350329:T:C	1.17983e-09	-1.72666	-1.42946
125350343	chr11:125350343:A:G	1.26791e-09	-1.65911	-1.42501
125350734	chr11:125350734:G:A	2.14387e-08	-1.8786e-10	-0.256294
125351514	chr11:125351514:G:A	1.1797e-09	-1.81022	-1.34602
125351611	chr11:125351611:G:C	8.04369e-09	-1.8786e-10	-1.23661
125351616	chr11:125351616:G:C	1.02461e-08	-1.8786e-10	-0.994599
125352041	chr11:125352041:C:T	7.45042e-09	-1.8786e-10	-1.31322
125352236	chr11:125352236:C:T	4.49716e-09	-1.81805	-4.18622e-10
125352469	chr11:125352469:G:A	1.96756e-08	-1.8786e-10	-0.342112
125353499	chr11:125353499:C:T	6.73568e-09	-1.41407	-4.18622e-10
125353768	chr11:125353768:A:G	4.93552e-09	-1.72503	-4.18622e-10
125353953	chr11:125353953:T:C	9.38787e-09	-1.8786e-10	-1.08207
125354102	chr11:125354102:C:T	3.23503e-09	-1.72495	-0.422507
125354135	chr11:125354135:T:C	1.04206e-08	-1.8786e-10	-0.977709
125354547	chr11:125354547:G:A	9.55267e-09	-1.8786e-10	-1.06467
125354669	chr11:125354669:C:A	7.19824e-09	-1.8786e-10	-1.34766
125354763	chr11:125354763:A:G	1.01826e-08	-1.8786e-10	-1.00081
125354862	chr11:125354862:T:TA	6.58178e-09	-1.8786e-10	-1.43719
125354864	chr11:125354864:C:CACT	6.58178e-09	-1.8786e-10	-1.43719
125354908	chr11:125354908:G:A	4.86088e-09	-1.74027	-4.18622e-10
125356445	chr11:125356445:G:A	4.554e-09	-1.80549	-4.18622e-10
125356508	chr11:125356508:T:C	8.31114e-09	-1.8786e-10	-1.2039
125356554	chr11:125356554:T:C	1.0575e-07	-1.8786e-10	1.33958
125357158	chr11:125357158:T:C	8.80507e-09	-1.8786e-10	-1.14617
125357300	chr11:125357300:A:G	8.72048e-09	-1.8786e-10	-1.15582
125357456	chr11:125357456:A:G	6.61873e-09	-1.8786e-10	-1.43159
125357599	chr11:125357599:T:TG	3.07913e-08	-1.8786e-10	0.10574
125357826	chr11:125357826:C:T	1.26566e-08	-1.8786e-10	-0.783313
125358102	chr11:125358102:A:G	6.86853e-09	-1.8786e-10	-1.39454
125358255	chr11:125358255:C:A	7.23565e-09	-1.8786e-10	-1.34247
125358451	chr11:125358451:C:T	1.46505e-08	-1.8786e-10	-0.637017
125358546	chr11:125358546:T:C	2.11758e-09	-1.58474	-0.986475
125358630	chr11:125358630:A:G	4.68564e-09	-1.45438	-0.322606
125358862	chr11:125358862:G:T	7.9906e-09	-1.8786e-10	-1.24323
125358920	chr11:125358920:G:A	6.5854e-09	-1.8786e-10	-1.43664
125359014	chr11:125359014:T:C	6.58297e-09	-1.8786e-10	-1.43701
125359532	chr11:125359532:A:T	6.64521e-09	-1.8786e-10	-1.4276
125359617	chr11:125359617:C:A	8.06673e-09	-1.8786e-10	-1.23374
125359970	chr11:125359970:C:T	8.48074e-09	-1.8786e-10	-1.1837
125360019	chr11:125360019:C:T	1.07742e-08	-1.8786e-10	-0.944335
125360094	chr11:125360094:C:T	6.64752e-09	-1.8786e-10	-1.42725
125360134	chr11:125360134:G:A	6.86853e-09	-1.8786e-10	-1.39454
125360198	chr11:125360198:G:A	5.58412e-09	-1.60157	-4.18622e-10
125360238	chr11:125360238:G:A	3.66623e-09	-1.39532	-0.627011
125360307	chr11:125360307:C:T	1.13512e-08	-1.8786e-10	-0.892173
125360438	chr11:125360438:C:T	1.71842e-08	-1.8786e-10	-0.477505
125360740	chr11:125360740:G:C	9.72203e-09	-1.8786e-10	-1.0471
125360768	chr11:125360768:G:A	1.44409e-08	-1.8786e-10	-0.651429
125361063	chr11:125361063:G:C	1.93166e-08	-1.44796	1.08743
125361244	chr11:125361244:A:AG	8.06317e-09	-1.8786e-10	-1.23419
125361654	chr11:125361654:T:C	6.63433e-09	-1.8786e-10	-1.42924
125362130	chr11:125362130:AG:A	1.27791e-08	-1.8786e-10	-0.773681
125362410	chr11:125362410:A:G	7.86385e-09	-1.8786e-10	-1.25922
125363064	chr11:125363064:C:T	2.49864e-08	-0.671745	0.568581
125363200	chr11:125363200:G:A	8.03437e-09	-1.8786e-10	-1.23776
125363244	chr11:125363244:C:T	7.64653e-09	-1.8786e-10	-1.28724
125363694	chr11:125363694:A:G	5.87985e-09	-0.46204	-1.08792
125363871	chr11:125363871:G:C	6.61319e-09	-1.8786e-10	-1.43243
125363887	chr11:125363887:C:T	7.61892e-09	-1.8786e-10	-1.29086
125364132	chr11:125364132:C:T	6.78544e-09	-1.8786e-10	-1.40671
125364409	chr11:125364409:A:G	3.67291e-08	-1.8786e-10	0.282077
125364615	chr11:125364615:T:C	8.46719e-09	0.00820305	-1.1935
125365007	chr11:125365007:T:G	6.93205e-09	-1.8786e-10	-1.38534
125365115	chr11:125365115:A:G	7.33528e-09	-1.34663	0.0178328
125365807	chr11:125365807:C:T	9.69428e-09	-1.8786e-10	-1.04996
125366523	chr11:125366523:C:T	1.1463e-08	-1.8786e-10	-0.882371
125366621	chr11:125366621:G:C	6.63205e-09	-1.8786e-10	-1.42958
125367121	chr11:125367121:A:G	8.53078e-09	-1.8786e-10	-1.17781
125367606	chr11:125367606:G:A	8.58603e-09	-1.8786e-10	-1.17136
125367863	chr11:125367863:G:A	1.13284e-08	-1.8786e-10	-0.894184
125368057	chr11:125368057:AT:A	6.88499e-09	-1.8786e-10	-1.39215
125368184	chr11:125368184:C:G	6.58994e-09	-1.8786e-10	-1.43595
125368208	chr11:125368208:A:G	8.53362e-09	-1.8786e-10	-1.17748
125368656	chr11:125368656:C:T	9.55034e-09	-1.8786e-10	-1.06492
125369003	chr11:125369003:T:C	4.16181e-09	-1.59742	-0.298127
125369036	chr11:125369036:A:G	1.76528e-08	-0.450596	-4.18622e-10
125369060	chr11:125369060:T:C	9.69939e-09	-1.8786e-10	-1.04943
125369220	chr11:125369220:C:T	1.69463e-08	-1.8786e-10	-0.491443
125369518	chr11:125369518:G:A	1.75138e-08	-1.8786e-10	-0.458506
125369649	chr11:125369649:C:G	8.55846e-09	-1.8786e-10	-1.17457
125369660	chr11:125369660:A:G	8.2113e-09	-1.8786e-10	-1.21598
125369681	chr11:125369681:G:A	6.99739e-09	-1.8786e-10	-1.37596
125369797	chr11:125369797:C:T	1.04001e-08	-1.8786e-10	-0.979674
125369853	chr11:125369853:A:G	8.61666e-09	-1.8786e-10	-1.1678
125370069	chr11:125370069:G:C	1.22086e-08	-1.8786e-10	-0.819356
125370117	chr11:125370117:G:A	7.44223e-09	-1.8786e-10	-1.31432
125370425	chr11:125370425:C:T	8.55367e-09	-1.8786e-10	-1.17513
125370654	chr11:125370654:C:T	6.8277e-09	-1.8786e-10	-1.4005
125370834	chr11:125370834:C:T	7.46134e-09	-1.8786e-10	-1.31176
125371110	chr11:125371110:C:T	8.36416e-09	-1.8786e-10	-1.19754
125371150	chr11:125371150:G:A	2.03219e-08	-0.386116	0.0763236
125371281	chr11:125371281:G:C	6.949e-09	-1.8786e-10	-1.3829
125371587	chr11:125371587:A:G	1.22213e-08	-1.8786e-10	-0.818317
125371600	chr11:125371600:T:G	6.86533e-09	-1.8786e-10	-1.39501
125371770	chr11:125371770:T:C	3.03041e-09	-1.6376	-0.575191
125372181	chr11:125372181:C:G	7.58901e-09	-1.8786e-10	-1.29479
125372209	chr11:125372209:C:T	8.72129e-09	-1.8786e-10	-1.15573
125372365	chr11:125372365:GTC:G	1.29473e-09	-1.79064	-1.27256
125372950	chr11:125372950:C:T	4.51948e-09	-1.8131	-4.18622e-10
125373179	chr11:125373179:A:G	5.33219e-09	-0.537838	-1.10989
125373377	chr11:125373377:G:A	7.56981e-09	-1.8786e-10	-1.29732
125373523	chr11:125373523:A:G	8.65511e-09	-1.8786e-10	-1.16334
125373604	chr11:125373604:G:A	6.79714e-09	-1.8786e-10	-1.40499
125373646	chr11:125373646:G:A	7.40366e-09	-1.8786e-10	-1.31952
125373678	chr11:125373678:G:A	7.34635e-09	-1.8786e-10	-1.32729
125374051	chr11:125374051:G:A	6.83487e-09	-1.8786e-10	-1.39945
125374720	chr11:125374720:A:G	3.37228e-09	-1.17886	-0.927043
125374810	chr11:125374810:G:C	1.84387e-08	-1.8786e-10	-0.407043
125374831	chr11:125374831:T:C	1.09247e-08	-1.8786e-10	-0.930471
125375037	chr11:125375037:T:C	1.14275e-08	-1.8786e-10	-0.88547
125375143	chr11:125375143:T:C	1.04819e-08	-1.8786e-10	-0.971839
125375150	chr11:125375150:G:A	1.28531e-08	-1.8786e-10	-0.767907
125375415	chr11:125375415:C:T	1.65672e-08	-1.8786e-10	-0.514067
125375416	chr11:125375416:A:G	9.21113e-09	-1.8786e-10	-1.10108
125375537	chr11:125375537:G:A	1.93546e-09	-1.49351	-1.16763
125375781	chr11:125375781:C:T	9.0975e-09	-1.8786e-10	-1.11349
125376132	chr11:125376132:T:C	6.13438e-09	-1.00481	-0.502779
125376649	chr11:125376649:A:G	1.57544e-09	-1.74002	-1.12694
125377050	chr11:125377050:T:C	6.92425e-09	-1.8786e-10	-1.38646
125377786	chr11:125377786:C:T	7.048e-09	-1.8786e-10	-1.36875
125377927	chr11:125377927:G:C	6.63125e-09	-1.8786e-10	-1.4297
125377957	chr11:125377957:C:T	2.1179e-08	-0.268482	-4.18622e-10
125377964	chr11:125377964:G:A	7.08211e-09	-1.8786e-10	-1.36392
125378302	chr11:125378302:G:A	1.73406e-08	-1.8786e-10	-0.468445
125378796	chr11:125378796:G:A	8.3223e-09	-1.8786e-10	-1.20255
125378905	chr11:125378905:C:T	3.25227e-09	-1.64522	-0.496923
125379186	chr11:125379186:G:A	8.3128e-09	-1.8786e-10	-1.2037
125379326	chr11:125379326:C:T	3.18526e-08	-1.8786e-10	0.139625
125379327	chr11:125379327:G:A	6.63272e-09	-1.8786e-10	-1.42948
125379366	chr11:125379366:G:A	1.41592e-08	-1.8786e-10	-0.671128
125379368	chr11:125379368:C:T	6.32884e-09	-1.47638	-4.18622e-10
125379395	chr11:125379395:A:G	1.46199e-08	-1.8786e-10	-0.639113
125380349	chr11:125380349:A:G	3.33037e-08	-1.8786e-10	0.184176
125381058	chr11:125381058:G:A	6.17575e-08	-1.8786e-10	0.801722
125381092	chr11:125381092:T:G	1.48863e-09	-1.69748	-1.22615
125381774	chr11:125381774:A:G	9.48812e-09	-1.8786e-10	-1.07145
125381776	chr11:125381776:C:T	3.598e-09	-1.62993	-0.411186
125381844	chr11:125381844:G:A	2.97135e-08	-1.8786e-10	0.0701078
125381916	chr11:125381916:T:C	1.51527e-09	-1.61648	-1.28941
125381951	chr11:125381951:T:C	6.66103e-09	-1.8786e-10	-1.42522
125382045	chr11:125382045:C:T	5.39011e-09	-0.258291	-1.37864
125382164	chr11:125382164:A:G	3.94457e-09	-0.882395	-1.06676
125382287	chr11:125382287:T:C	1.13482e-08	-1.8786e-10	-0.892436
125382338	chr11:125382338:A:G	2.33391e-09	-1.06757	-1.40638
125382583	chr11:125382583:G:A	1.79018e-08	-1.8786e-10	-0.436593
125382897	chr11:125382897:G:A	1.39522e-09	-1.72516	-1.26328
125383439	chr11:125383439:C:T	9.8801e-09	0.376	-1.40697
125383655	chr11:125383655:T:C	1.86498e-09	-1.45698	-1.24126
125383861	chr11:125383861:A:G	1.18246e-07	2.56587	-1.1146
125383906	chr11:125383906:T:A	1.13468e-07	2.66256	-1.25253
125384012	chr11:125384012:A:C	8.32501e-09	-1.8786e-10	-1.20223
125384410	chr11:125384410:G:A	6.59613e-09	-1.8786e-10	-1.43501
125384434	chr11:125384434:T:C	6.6926e-09	-1.8786e-10	-1.42049
125384475	chr11:125384475:G:A	6.75055e-09	-1.8786e-10	-1.41187
125384544	chr11:125384544:C:T	2.8902e-07	3.11228	-0.767281
125384593	chr11:125384593:A:G	1.53567e-08	-1.8786e-10	-0.589942
125385076	chr11:125385076:C:T	6.64067e-09	-1.8786e-10	-1.42828
125385158	chr11:125385158:G:A	6.9078e-09	-1.8786e-10	-1.38884
125385159	chr11:125385159:A:T	7.04866e-09	-1.8786e-10	-1.36866
125385218	chr11:125385218:G:C	1.10177e-08	-1.8786e-10	-0.921988
125385315	chr11:125385315:G:A	6.77955e-09	-1.8786e-10	-1.40758
125385506	chr11:125385506:C:T	7.06438e-09	-1.8786e-10	-1.36643
125385819	chr11:125385819:A:G	1.99791e-07	2.88286	-0.907084
125386070	chr11:125386070:G:A	8.45283e-09	-1.8786e-10	-1.18699
125386622	chr11:125386622:A:G	5.5936e-08	1.07149	-0.368774
125386863	chr11:125386863:T:TCTTCTA	1.368e-09	-1.74843	-1.25972
125386864	chr11:125386864:G:GACTC	1.36207e-09	-1.74902	-1.26347
125386871	chr11:125386871:G:T	1.36175e-09	-1.75086	-1.26186
125387391	chr11:125387391:A:G	2.50358e-08	-0.101187	-4.18622e-10
125387540	chr11:125387540:G:C	2.98954e-08	0.537769	-0.461557
125387773	chr11:125387773:G:A	1.08797e-09	-1.81673	-1.42045
125387914	chr11:125387914:C:T	9.85059e-09	-1.8786e-10	-1.03396
125387916	chr11:125387916:G:C	3.53717e-09	-1.79241	-0.265756
125387928	chr11:125387928:G:C	8.07297e-09	-1.8786e-10	-1.23297
125387943	chr11:125387943:C:A	8.29532e-09	-1.8786e-10	-1.2058
125388371	chr11:125388371:G:A	6.67141e-09	-1.8786e-10	-1.42366
125388404	chr11:125388404:C:T	1.34773e-08	-1.8786e-10	-0.720487
125388409	chr11:125388409:C:T	1.33186e-08	-0.732334	-4.18622e-10
125388411	chr11:125388411:G:A	1.87225e-09	-1.52614	-1.16822
125389055	chr11:125389055:T:C	9.46482e-09	-1.8786e-10	-1.07391
125389072	chr11:125389072:G:A	7.88674e-09	-1.8786e-10	-1.25631
125389404	chr11:125389404:A:G	1.33033e-08	0.598247	-1.33173
125389528	chr11:125389528:A:G	5.40305e-09	-0.26169	-1.37284
125389630	chr11:125389630:G:A	7.36529e-09	-1.8786e-10	-1.32471
125389706	chr11:125389706:C:T	5.06644e-09	-0.796667	-0.902188
125390239	chr11:125390239:A:G	1.49975e-09	-1.60376	-1.31243
125390312	chr11:125390312:A:G	1.73889e-08	-1.8786e-10	-0.465659
125390541	chr11:125390541:T:C	7.97684e-09	-1.8786e-10	-1.24495
125390735	chr11:125390735:C:T	7.35316e-09	-1.8786e-10	-1.32636
125390857	chr11:125390857:A:G	6.7244e-09	0.0212021	-1.43695
125390971	chr11:125390971:C:G	6.58222e-09	-1.8786e-10	-1.43712
125391137	chr11:125391137:G:A	7.52631e-09	-1.8786e-10	-1.30309
125391357	chr11:125391357:A:G	1.17959e-08	-0.853743	-4.18622e-10
125391430	chr11:125391430:A:G	8.79186e-09	-0.0898044	-1.05786
125391462	chr11:125391462:C:T	6.37654e-09	-0.754837	-0.714031
125391616	chr11:125391616:G:C	5.25292e-09	-1.46506	-0.19765
125391855	chr11:125391855:A:G	7.49911e-09	-0.228807	-1.0779
125391904	chr11:125391904:A:T	3.06202e-08	-1.8786e-10	0.100168
125392021	chr11:125392021:C:G	6.66443e-09	-1.8786e-10	-1.42471
125392117	chr11:125392117:A:T	7.09758e-09	-1.8786e-10	-1.36174
125392165	chr11:125392165:T:G	2.51327e-09	-1.06011	-1.3398
125392273	chr11:125392273:A:G	7.59122e-09	-1.8786e-10	-1.2945
125392330	chr11:125392330:C:T	2.36619e-09	-1.55096	-0.909247
125392386	chr11:125392386:T:C	3.18091e-08	-1.8786e-10	0.138258
125392411	chr11:125392411:T:C	1.80545e-08	-1.8786e-10	-0.428099
125392543	chr11:125392543:C:G	9.31219e-09	-1.8786e-10	-1.09017
125392735	chr11:125392735:CTG:C	8.73609e-09	-1.8786e-10	-1.15403
125392810	chr11:125392810:C:T	4.98192e-09	-1.71568	-4.18622e-10
125392960	chr11:125392960:T:C	1.17099e-09	-1.78114	-1.3825
125393117	chr11:125393117:G:A	8.24703e-09	-1.8786e-10	-1.21164
125393188	chr11:125393188:A:G	6.14476e-09	-0.118201	-1.38769
125393269	chr11:125393269:AAAATT:A	1.80782e-08	-1.8786e-10	-0.426788
125394739	chr11:125394739:C:T	1.07833e-09	-1.81601	-1.43007
125394840	chr11:125394840:G:A	8.16376e-09	-1.8786e-10	-1.22179
125395002	chr11:125395002:G:A	2.04095e-09	-1.30073	-1.30735
125395207	chr11:125395207:A:G	6.58249e-09	-1.8786e-10	-1.43708
125395246	chr11:125395246:A:G	2.44704e-09	-1.29284	-1.13377
125395711	chr11:125395711:A:G	7.11229e-09	-1.8786e-10	-1.35967
125396323	chr11:125396323:T:G	6.58131e-09	-1.8786e-10	-1.43726
125396457	chr11:125396457:C:T	7.42373e-09	-1.8786e-10	-1.31681
125396555	chr11:125396555:T:G	6.89198e-09	-1.8786e-10	-1.39114
125396807	chr11:125396807:G:A	6.98679e-09	-1.8786e-10	-1.37747
125396870	chr11:125396870:A:C	8.1732e-09	-1.8786e-10	-1.22063
125396997	chr11:125396997:A:G	3.26595e-09	-0.706442	-1.4315
125397132	chr11:125397132:A:C	6.5815e-09	-1.8786e-10	-1.43723
125397270	chr11:125397270:G:A	1.35875e-09	-1.68885	-1.32608
125397285	chr11:125397285:G:A	2.84335e-09	-1.70597	-0.570545
125397370	chr11:125397370:A:G	3.43571e-09	-0.84211	-1.24516
125397502	chr11:125397502:G:T	1.07585e-09	-1.81276	-1.43562
125397606	chr11:125397606:A:T	7.90778e-09	-1.8786e-10	-1.25365
125398252	chr11:125398252:G:A	1.91408e-09	-1.28834	-1.38392
125398700	chr11:125398700:G:GA	5.53809e-09	-0.401927	-1.20792
125399449	chr11:125399449:G:A	7.44884e-09	-1.31344	-4.18622e-10
125399462	chr11:125399462:T:C	1.39214e-08	-0.688065	-4.18622e-10
125399770	chr11:125399770:C:T	7.08786e-09	-1.36311	-4.18622e-10
125399955	chr11:125399955:T:G	2.20594e-09	-1.18502	-1.34532
125400252	chr11:125400252:C:G	7.12743e-09	-1.8786e-10	-1.35754
125400253	chr11:125400253:C:T	7.18266e-09	-1.8786e-10	-1.34982
125400726	chr11:125400726:G:A	7.64805e-09	-1.8786e-10	-1.28704
125400956	chr11:125400956:C:G	7.58724e-09	-1.8786e-10	-1.29503
125401261	chr11:125401261:C:T	4.88043e-09	-1.73626	-4.18622e-10
125401295	chr11:125401295:G:A	8.40085e-09	-1.8786e-10	-1.19316
125401554	chr11:125401554:C:T	8.52449e-09	-1.8786e-10	-1.17855
125401613	chr11:125401613:T:C	1.37704e-08	-1.8786e-10	-0.698975
125401785	chr11:125401785:GTGTGTA:G	6.62184e-09	-1.8786e-10	-1.43112
125401807	chr11:125401807:G:A	7.60849e-09	-1.16306	-0.12917
125401821	chr11:125401821:G:A	1.00421e-08	-1.8786e-10	-1.01471
125401889	chr11:125401889:T:A	6.79948e-09	-1.8786e-10	-1.40465
125402185	chr11:125402185:T:C	7.21111e-09	-1.8786e-10	-1.34587
125402324	chr11:125402324:T:C	9.53097e-09	-1.06695	-4.18622e-10
125402328	chr11:125402328:G:A	7.71944e-09	-1.45165	0.173894
125402428	chr11:125402428:A:C	6.74766e-09	-1.8786e-10	-1.4123
125402455	chr11:125402455:G:T	2.63339e-08	-1.8786e-10	-0.0506351
125402524	chr11:125402524:G:A	6.45669e-09	-1.45638	-4.18622e-10
125402741	chr11:125402741:T:G	6.81501e-09	-1.8786e-10	-1.40237
125402761	chr11:125402761:G:A	1.08194e-08	-1.8786e-10	-0.940156
125403503	chr11:125403503:T:C	1.41371e-08	-1.8786e-10	-0.672692
125403790	chr11:125403790:G:A	1.40964e-08	-1.8786e-10	-0.675577
125404159	chr11:125404159:C:T	1.33153e-08	-1.8786e-10	-0.732577
125404295	chr11:125404295:C:T	5.78534e-09	-1.56617	-4.18622e-10
125404343	chr11:125404343:T:TCCTTAAGAG	8.24457e-09	-1.21194	-4.18622e-10
125404569	chr11:125404569:C:G	6.61774e-09	-1.8786e-10	-1.43174
125404608	chr11:125404608:CACAA:C	8.49732e-09	-1.8786e-10	-1.18174
125404646	chr11:125404646:A:C	2.40519e-09	-1.17866	-1.2652
125404647	chr11:125404647:C:A	2.40427e-09	-1.17898	-1.26526
125404982	chr11:125404982:G:A	6.61239e-09	-1.8786e-10	-1.43255
125405130	chr11:125405130:C:T	9.41386e-09	-1.8786e-10	-1.07931
125405138	chr11:125405138:C:CCA	8.40405e-09	-1.8786e-10	-1.19278
125405178	chr11:125405178:C:G	8.02918e-09	-1.8786e-10	-1.23841
125405232	chr11:125405232:G:C	2.72591e-08	-1.8786e-10	-0.0161045
125405247	chr11:125405247:AAAAATTCCACCTATTTC:A	2.36085e-08	-1.8786e-10	-0.159886
125405323	chr11:125405323:G:A	6.93279e-09	-1.8786e-10	-1.38523
125405490	chr11:125405490:G:A	8.13092e-09	-1.8786e-10	-1.22582
125405807	chr11:125405807:G:A	6.73917e-09	-1.8786e-10	-1.41356
125405862	chr11:125405862:C:T	1.47218e-09	-1.60989	-1.32486
125406021	chr11:125406021:C:T	4.66163e-09	-1.78213	-4.18622e-10
125406190	chr11:125406190:G:A	4.61169e-09	-1.7929	-4.18622e-10
125406319	chr11:125406319:T:C	2.44125e-09	-1.81455	-0.614438
125406504	chr11:125406504:A:G	3.58007e-09	-1.81924	-0.226875
125406561	chr11:125406561:G:C	1.12886e-09	-1.80673	-1.39356
125406616	chr11:125406616:T:A	6.77663e-09	-1.8786e-10	-1.40801
125406644	chr11:125406644:C:T	1.00471e-08	-1.8786e-10	-1.01421
125406712	chr11:125406712:C:G	6.87335e-09	-1.8786e-10	-1.39384
125406847	chr11:125406847:A:G	3.17265e-08	-1.8786e-10	0.13566
125407965	chr11:125407965:A:T	3.185e-09	-1.51138	-0.65166
125409298	chr11:125409298:T:C	7.63256e-09	-1.8786e-10	-1.28907
125410421	chr11:125410421:C:T	3.19821e-08	-1.44824	1.59192
125410422	chr11:125410422:G:A	1.73677e-07	2.2126	-0.376898
125411340	chr11:125411340:G:A	2.29474e-09	-1.21999	-1.27088
125411734	chr11:125411734:C:T	5.52909e-09	-1.61147	-4.18622e-10
125411899	chr11:125411899:G:A	2.13702e-09	-1.30497	-1.25712
125411972	chr11:125411972:G:A	1.20445e-08	-1.8786e-10	-0.832886
125412298	chr11:125412298:C:T	1.76235e-08	-1.8786e-10	-0.45226
125412497	chr11:125412497:T:C	2.41191e-08	-1.8786e-10	-0.13849
125412552	chr11:125412552:G:C	2.8289e-09	-0.844345	-1.43726
125412558	chr11:125412558:A:G	6.70022e-09	-1.8786e-10	-1.41935
125413062	chr11:125413062:G:A	3.40028e-09	-1.48447	-0.61316
125413366	chr11:125413366:A:G	1.59924e-09	-1.66331	-1.18865
125413400	chr11:125413400:A:C	1.12087e-09	-1.78062	-1.42677
125413543	chr11:125413543:T:C	6.78383e-09	-0.850069	-0.556882
125413552	chr11:125413552:G:A	2.35109e-09	-1.67434	-0.792274
125413926	chr11:125413926:C:A	6.58132e-09	-1.8786e-10	-1.43726
125414228	chr11:125414228:C:G	7.66019e-09	-1.8786e-10	-1.28546
125414990	chr11:125414990:A:G	1.91796e-09	-1.60559	-1.06463
125415184	chr11:125415184:G:A	3.00653e-09	-1.79678	-0.423928
125415301	chr11:125415301:A:G	5.50322e-09	-0.209658	-1.4065
125415448	chr11:125415448:A:C	6.6192e-09	-1.8786e-10	-1.43152
125415986	chr11:125415986:T:C	1.92753e-08	-1.8786e-10	-0.362668
125416029	chr11:125416029:T:C	6.92378e-09	-1.8786e-10	-1.38653
125416078	chr11:125416078:C:T	2.95197e-09	-1.06794	-1.17108
125416110	chr11:125416110:C:T	1.18127e-08	-1.8786e-10	-0.852316
125416511	chr11:125416511:C:T	7.32599e-09	-1.8786e-10	-1.33007
125416531	chr11:125416531:A:T	1.4345e-08	-1.8786e-10	-0.658092
125416713	chr11:125416713:A:G	6.60034e-09	-1.8786e-10	-1.43437
125416770	chr11:125416770:G:T	6.61704e-09	-1.8786e-10	-1.43184
125417000	chr11:125417000:C:G	2.20214e-09	-1.60625	-0.925813
125417060	chr11:125417060:T:C	1.27168e-09	-1.81689	-1.26426
125417499	chr11:125417499:G:A	3.03653e-09	-1.81498	-0.395795
125417604	chr11:125417604:G:T	1.025e-08	-1.10622	0.112011
125417634	chr11:125417634:G:C	8.99224e-09	-1.8786e-10	-1.12513
125417775	chr11:125417775:C:A	7.08925e-09	-1.8786e-10	-1.36291
125418087	chr11:125418087:A:G	6.71887e-09	-1.8786e-10	-1.41657
125418130	chr11:125418130:T:C	7.02178e-09	-1.8786e-10	-1.37248
125418137	chr11:125418137:C:G	4.36582e-08	-1.8786e-10	0.454897
125418193	chr11:125418193:G:C	1.60532e-09	-1.48158	-1.36659
125418197	chr11:125418197:T:G	4.67523e-09	-1.77921	-4.18622e-10
125418577	chr11:125418577:G:T	8.62065e-09	-1.8786e-10	-1.16733
125418718	chr11:125418718:T:C	6.66652e-09	-1.8786e-10	-1.4244
125418832	chr11:125418832:C:T	2.57411e-09	-1.42402	-0.951968
125418871	chr11:125418871:T:C	6.72292e-09	-1.8786e-10	-1.41597
125418964	chr11:125418964:A:G	2.60406e-08	-1.80494	1.74311
125419014	chr11:125419014:T:G	6.95161e-09	-1.8786e-10	-1.38252
125419159	chr11:125419159:A:G	3.26275e-09	-1.78504	-0.353883
125419384	chr11:125419384:A:G	3.33553e-09	-1.11917	-0.997693
125419952	chr11:125419952:G:A	1.91394e-08	-1.8786e-10	-0.369745
125420443	chr11:125420443:A:G	1.46081e-08	-1.8786e-10	-0.639919
125420505	chr11:125420505:G:A	6.58589e-09	-1.8786e-10	-1.43656
125420858	chr11:125420858:A:C	5.17643e-09	-1.34696	-0.330418
125420973	chr11:125420973:C:T	7.93958e-09	-1.8786e-10	-1.24963
125421234	chr11:125421234:G:A	5.5756e-09	-1.60309	-4.18622e-10
125421580	chr11:125421580:T:C	1.24702e-08	0.538728	-1.33688
125421725	chr11:125421725:A:G	1.44359e-07	0.0858585	1.56495
125421749	chr11:125421749:A:G	1.94242e-09	-1.63226	-1.0253
125421846	chr11:125421846:A:G	1.01823e-08	-1.8786e-10	-1.00085
125422172	chr11:125422172:C:A	4.79826e-09	-1.8012	0.0479565
125422389	chr11:125422389:C:T	2.22563e-08	-1.8786e-10	-0.21887
125422842	chr11:125422842:G:A	8.84617e-09	-1.8786e-10	-1.14151
125422850	chr11:125422850:A:G	4.49069e-09	-1.81949	-4.18622e-10
125423135	chr11:125423135:A:G	2.6551e-09	-1.81748	-0.527531
125423352	chr11:125423352:T:G	5.09856e-09	-1.69253	-4.18622e-10
125423433	chr11:125423433:AGGTGGAG:A	5.09772e-09	-1.6927	-4.18622e-10
125423516	chr11:125423516:G:C	1.95271e-08	-1.8786e-10	-0.349691
125423530	chr11:125423530:G:A	1.47311e-09	-1.62589	-1.30822
125423856	chr11:125423856:G:A	6.96534e-09	-1.8786e-10	-1.38055
125424163	chr11:125424163:T:A	1.12096e-08	-1.8786e-10	-0.904724
125424186	chr11:125424186:T:C	2.78026e-09	-1.6761	-0.622848
125424205	chr11:125424205:G:A	2.41985e-07	-1.8786e-10	2.16738
125424633	chr11:125424633:G:T	5.55378e-09	-1.60701	-4.18622e-10
125424718	chr11:125424718:C:A	1.46924e-09	-1.75286	-1.18389
125425327	chr11:125425327:C:T	8.98124e-09	-1.8786e-10	-1.12635
125425343	chr11:125425343:G:C	2.55611e-09	-1.74009	-0.642918
125425772	chr11:125425772:T:C	4.49101e-09	-1.81942	-4.18622e-10
125425833	chr11:125425833:A:G	5.3264e-09	-1.64882	-4.18622e-10
125425918	chr11:125425918:GAC:G	1.2271e-09	-1.78695	-1.32989
125426461	chr11:125426461:A:T	2.20554e-09	-1.47701	-1.05351
125426484	chr11:125426484:C:T	2.3785e-09	-1.59658	-0.858447
125426505	chr11:125426505:C:G	3.67102e-09	-1.58535	-0.435671
125426783	chr11:125426783:G:A	7.68693e-09	-1.8786e-10	-1.28197
125426973	chr11:125426973:G:A	6.84676e-09	-1.8786e-10	-1.39772
125428029	chr11:125428029:T:A	2.48464e-09	-1.71589	-0.695476
125428271	chr11:125428271:A:C	2.8947e-09	-1.61631	-0.6423
125428413	chr11:125428413:T:C	7.76535e-09	-1.8786e-10	-1.27182
125428917	chr11:125428917:T:C	1.07577e-08	-1.8786e-10	-0.945867
125428975	chr11:125428975:A:G	1.58143e-09	-1.68116	-1.18201
125428994	chr11:125428994:C:G	3.1492e-09	-1.49056	-0.683783
125429434	chr11:125429434:C:T	9.47519e-09	0.097536	-1.17035
125429842	chr11:125429842:C:T	9.05867e-09	-0.0303703	-1.0874
125430577	chr11:125430577:G:A	7.19102e-09	-1.8786e-10	-1.34866
125430772	chr11:125430772:G:C	6.97241e-09	-1.8786e-10	-1.37953
125430870	chr11:125430870:G:A	2.21461e-09	-1.72623	-0.800194
125431230	chr11:125431230:G:A	7.79886e-09	-1.8786e-10	-1.26752
125431909	chr11:125431909:G:T	8.02794e-09	-1.58255	0.343983
125432332	chr11:125432332:A:G	7.3573e-09	-1.8786e-10	-1.3258
125432826	chr11:125432826:G:A	3.20941e-09	-1.60213	-0.553278
125432859	chr11:125432859:T:TACC	1.12702e-08	-1.8786e-10	-0.899334
125433184	chr11:125433184:G:A	6.6088e-09	-1.8786e-10	-1.43309
125433595	chr11:125433595:G:A	2.55811e-09	-1.49365	-0.888579
125433693	chr11:125433693:T:A	2.89592e-08	-1.8786e-10	0.0443943
125433911	chr11:125433911:A:G	2.04281e-08	0.98007	-1.28465
125434113	chr11:125434113:A:G	2.31646e-09	-1.70844	-0.773009
125434888	chr11:125434888:G:A	9.4536e-09	-1.8786e-10	-1.0751
125435119	chr11:125435119:TTTTTG:T	2.4862e-08	-1.8786e-10	-0.108152
125435666	chr11:125435666:C:G	1.83422e-08	-1.8786e-10	-0.41229
125435689	chr11:125435689:A:G	3.08288e-09	-1.51075	-0.684882
125435748	chr11:125435748:A:G	8.25804e-09	-1.8786e-10	-1.21031
125435861	chr11:125435861:A:C	1.24445e-08	-1.8786e-10	-0.800215
125436376	chr11:125436376:T:C	6.71855e-09	-1.8786e-10	-1.41662
125436387	chr11:125436387:G:A	1.83084e-08	-0.614494	0.200363
125436435	chr11:125436435:T:C	6.74066e-09	-1.8786e-10	-1.41334
125436552	chr11:125436552:C:T	7.23103e-09	-1.8786e-10	-1.34311
125436576	chr11:125436576:T:C	1.95813e-09	-1.71472	-0.934785
125436599	chr11:125436599:C:T	1.68381e-09	-1.72325	-1.07718
125436600	chr11:125436600:G:A	7.23099e-09	-1.8786e-10	-1.34312
125436724	chr11:125436724:G:A	7.23432e-09	-1.8786e-10	-1.34266
125436842	chr11:125436842:AAAAAAAG:A	6.63875e-09	-1.8786e-10	-1.42857
125436847	chr11:125436847:AAG:A	1.23851e-08	-1.8786e-10	-0.804997
125437280	chr11:125437280:T:A	1.65385e-09	-1.72549	-1.0929
125437512	chr11:125437512:T:C	2.71021e-09	-0.943655	-1.38081
125437719	chr11:125437719:G:A	1.52247e-08	-1.8786e-10	-0.598572
125437743	chr11:125437743:T:C	7.22737e-09	-1.8786e-10	-1.34362
125437980	chr11:125437980:A:G	2.5646e-09	-1.00668	-1.37301
125438043	chr11:125438043:ATTTCT:A	9.42883e-09	-1.8786e-10	-1.07772
125438153	chr11:125438153:T:C	7.22885e-09	-1.8786e-10	-1.34341
125438180	chr11:125438180:G:C	1.55333e-09	-1.75854	-1.12255
125438513	chr11:125438513:T:C	7.11297e-09	-1.8786e-10	-1.35957
125439794	chr11:125439794:G:A	6.95842e-09	-1.8786e-10	-1.38154
125440122	chr11:125440122:C:T	3.40407e-08	-1.8786e-10	0.206063
125440309	chr11:125440309:G:T	4.58047e-09	-1.79969	-4.18622e-10
125440565	chr11:125440565:C:A	1.24681e-08	-1.8786e-10	-0.79832
125441423	chr11:125441423:G:A	8.08774e-09	-1.8786e-10	-1.23114
125441596	chr11:125441596:T:A	1.40189e-09	-1.74637	-1.2373
125441778	chr11:125441778:A:G	3.04582e-09	-0.828276	-1.37945
125441944	chr11:125441944:A:G	1.04397e-08	-1.8786e-10	-0.975875
125442074	chr11:125442074:C:T	6.58168e-09	-1.8786e-10	-1.4372
125442250	chr11:125442250:G:A	1.28511e-09	-1.78371	-1.28693
125442615	chr11:125442615:C:T	8.76331e-09	-1.8786e-10	-1.15092
125442914	chr11:125442914:T:G	6.67879e-09	-1.8786e-10	-1.42256
125442926	chr11:125442926:G:A	4.77697e-09	-0.329064	-1.42862
125443057	chr11:125443057:A:G	1.73816e-08	-1.8786e-10	-0.466081
125443381	chr11:125443381:A:G	1.04514e-08	-1.8786e-10	-0.97476
125443703	chr11:125443703:A:G	2.69598e-09	-0.929235	-1.4005
125444220	chr11:125444220:T:C	1.69577e-09	-1.81607	-0.977292
125444363	chr11:125444363:A:G	7.35158e-09	-1.19288	-0.133699
125444814	chr11:125444814:G:A	6.9658e-09	-1.8786e-10	-1.38048
125444832	chr11:125444832:C:T	5.9619e-09	-1.5361	-4.18622e-10
125445059	chr11:125445059:A:C	2.85323e-09	-0.905329	-1.36771
125445110	chr11:125445110:G:A	9.0631e-09	-1.8786e-10	-1.11728
125445171	chr11:125445171:G:A	1.5363e-09	-1.56602	-1.3261
125445254	chr11:125445254:G:A	1.1476e-08	-1.8786e-10	-0.881233
125445692	chr11:125445692:G:A	9.21674e-09	-1.8786e-10	-1.10047
125446177	chr11:125446177:T:A	2.93486e-09	-0.86423	-1.3806
125446628	chr11:125446628:G:A	3.33349e-09	-0.845793	-1.27168
125447153	chr11:125447153:C:A	1.51558e-09	-1.50025	-1.40545
125447178	chr11:125447178:G:T	6.96713e-09	-1.8786e-10	-1.38029
125447999	chr11:125447999:G:A	1.46203e-09	-1.817	-1.12467
125448345	chr11:125448345:A:G	6.95564e-09	-1.8786e-10	-1.38194
125448849	chr11:125448849:C:A	6.95787e-09	-1.8786e-10	-1.38162
125450090	chr11:125450090:C:T	3.72787e-09	-0.738815	-1.26684
125450121	chr11:125450121:G:A	1.31482e-09	-1.78519	-1.26261
125450235	chr11:125450235:G:A	6.64256e-09	-1.8786e-10	-1.428
125450639	chr11:125450639:G:A	1.10675e-08	-1.8786e-10	-0.917478
125450697	chr11:125450697:T:C	6.61493e-09	-1.8786e-10	-1.43216
125451429	chr11:125451429:G:T	4.5699e-09	-1.802	-4.18622e-10
125452358	chr11:125452358:C:G	5.23249e-09	-1.66661	-4.18622e-10
125453646	chr11:125453646:T:C	2.04192e-09	-1.17205	-1.43556
125454069	chr11:125454069:C:T	3.41339e-09	-1.38636	-0.707424
125454123	chr11:125454123:C:T	1.87707e-07	-1.8786e-10	1.91339
125454390	chr11:125454390:T:A	2.14157e-08	-1.8786e-10	-0.257369
125454798	chr11:125454798:G:A	9.05477e-09	-1.8786e-10	-1.1182
125455250	chr11:125455250:G:T	2.02195e-09	-1.81977	-0.797666
125455694	chr11:125455694:G:C	7.65515e-09	-1.8786e-10	-1.28611
125455850	chr11:125455850:G:A	8.03231e-09	-1.8786e-10	-1.23802
125456130	chr11:125456130:C:T	2.22333e-09	-1.81974	-0.702745
125456260	chr11:125456260:C:T	2.56679e-08	-1.8786e-10	-0.0762507
125456485	chr11:125456485:C:T	2.2186e-08	-1.8786e-10	-0.222033
125456560	chr11:125456560:C:T	5.83043e-09	-1.5584	-4.18622e-10
125456719	chr11:125456719:A:G	1.90261e-08	-1.36308	0.9874
125456949	chr11:125456949:T:C	6.99241e-09	-1.8786e-10	-1.37667
125457160	chr11:125457160:GCAA:G	1.26383e-09	-1.68155	-1.4058
125458464	chr11:125458464:C:G	1.0351e-08	-1.8786e-10	-0.984406
125458732	chr11:125458732:T:C	7.95847e-09	-1.8786e-10	-1.24726
125459957	chr11:125459957:G:A	6.76058e-09	-1.8786e-10	-1.41038
125460224	chr11:125460224:A:G	8.11207e-09	-1.8786e-10	-1.22814
125460867	chr11:125460867:T:C	6.76291e-09	-1.8786e-10	-1.41004
125460892	chr11:125460892:T:C	2.31445e-09	-1.05556	-1.42676
125461578	chr11:125461578:G:T	1.09643e-08	-1.8786e-10	-0.926846
125461579	chr11:125461579:C:T	1.09724e-08	-1.8786e-10	-0.926113
125461633	chr11:125461633:C:A	1.6796e-09	-1.56376	-1.23918
125461743	chr11:125461743:A:G	1.99734e-09	-1.76178	-0.867893
125461949	chr11:125461949:C:A	4.68278e-09	-1.7776	-4.18622e-10
125462808	chr11:125462808:G:A	5.93357e-09	-1.15784	-0.383032
125463118	chr11:125463118:G:A	6.58689e-09	-1.8786e-10	-1.43641
125463133	chr11:125463133:C:T	1.57261e-08	-1.8786e-10	-0.566172
125463311	chr11:125463311:T:C	7.89109e-09	-1.8786e-10	-1.25576
125463732	chr11:125463732:CAT:C	2.03639e-09	-1.76692	-0.843397
125465936	chr11:125465936:C:T	1.36472e-08	-1.8786e-10	-0.707959
125466079	chr11:125466079:T:C	6.5825e-09	-1.8786e-10	-1.43708
125466237	chr11:125466237:T:C	2.19367e-09	-1.74733	-0.788589
125466274	chr11:125466274:A:G	8.54427e-09	-1.8786e-10	-1.17623
125466361	chr11:125466361:C:T	2.17432e-08	-1.8786e-10	-0.242191
125466697	chr11:125466697:T:A	1.07426e-08	-1.8786e-10	-0.947273
125468631	chr11:125468631:C:T	2.34397e-08	-1.8786e-10	-0.167062
125468987	chr11:125468987:G:A	1.13562e-09	-1.79611	-1.3982
125469075	chr11:125469075:G:A	2.09445e-09	-1.79342	-0.788785
125469216	chr11:125469216:C:G	1.08885e-08	-1.8786e-10	-0.933783
125469539	chr11:125469539:C:T	6.6078e-09	-1.8786e-10	-1.43324
125469566	chr11:125469566:A:T	1.33755e-09	-1.6148	-1.41585
125469777	chr11:125469777:G:A	1.07607e-09	-1.81862	-1.42956
125469852	chr11:125469852:G:A	1.18544e-09	-1.81452	-1.33686
125469874	chr11:125469874:C:T	1.06994e-09	-1.81894	-1.43495
125470227	chr11:125470227:C:A	6.5886e-09	-1.8786e-10	-1.43615
125470250	chr11:125470250:CACTT:C	7.23269e-09	-1.8786e-10	-1.34288
125470275	chr11:125470275:T:G	1.44515e-09	-1.7585	-1.19478
125470341	chr11:125470341:T:G	2.41725e-08	-1.8786e-10	-0.136277
125471052	chr11:125471052:A:T	7.28142e-09	-1.8786e-10	-1.33617
125471087	chr11:125471087:C:T	7.13623e-08	-1.8786e-10	0.946277
125471099	chr11:125471099:G:A	6.60625e-09	-1.8786e-10	-1.43348
125471407	chr11:125471407:A:G	1.09128e-09	-1.80887	-1.42527
125471773	chr11:125471773:T:C	1.20988e-08	-0.828387	-4.18622e-10
125472071	chr11:125472071:T:C	6.64824e-09	-1.8786e-10	-1.42714
125472232	chr11:125472232:G:A	5.58213e-09	-1.60192	-4.18622e-10
125472234	chr11:125472234:A:C	1.04303e-08	-1.60441	0.627638
125472424	chr11:125472424:G:T	8.7956e-09	-1.8786e-10	-1.14724
125472584	chr11:125472584:A:T	6.59469e-09	-1.8786e-10	-1.43523
125472639	chr11:125472639:G:A	2.54619e-09	-1.24758	-1.13931
125472664	chr11:125472664:C:T	1.07476e-09	-1.81556	-1.43383
125472998	chr11:125472998:C:T	1.88382e-09	-1.77906	-0.909135
125473532	chr11:125473532:T:C	6.87721e-09	-1.8786e-10	-1.39328
125473590	chr11:125473590:G:A	2.30309e-09	-1.41945	-1.06779
125473652	chr11:125473652:C:G	1.94969e-09	-1.77075	-0.883071
125474639	chr11:125474639:C:T	8.29787e-09	-1.73083	0.525335
125474999	chr11:125474999:C:T	1.09365e-08	-1.8786e-10	-0.929385
125475036	chr11:125475036:G:A	6.0878e-09	-0.0837037	-1.4315
125475090	chr11:125475090:T:C	2.02922e-09	-1.24974	-1.3641
125475091	chr11:125475091:G:A	8.41739e-09	-1.8786e-10	-1.19119
125475192	chr11:125475192:T:C	1.47976e-09	-1.53186	-1.39775
125475343	chr11:125475343:T:A	6.8145e-09	-1.8786e-10	-1.40244
125475460	chr11:125475460:G:A	1.67192e-09	-1.76616	-1.04136
125475807	chr11:125475807:T:C	8.05264e-09	-1.23549	-4.18622e-10
125475909	chr11:125475909:T:C	6.81972e-09	-1.8786e-10	-1.40167
125476011	chr11:125476011:C:T	6.81006e-09	-1.8786e-10	-1.40309
125476109	chr11:125476109:C:T	1.65959e-09	-1.73287	-1.08205
125476596	chr11:125476596:A:T	4.5432e-09	-1.80786	-4.18622e-10
125477023	chr11:125477023:G:A	3.16123e-09	-1.69371	-0.476823
125477221	chr11:125477221:A:G	8.05264e-09	-1.23549	-4.18622e-10
125477372	chr11:125477372:G:T	7.16817e-09	-1.8786e-10	-1.35184
125477610	chr11:125477610:T:C	1.47334e-09	-1.52063	-1.41333
125477681	chr11:125477681:C:T	6.81666e-09	-1.8786e-10	-1.40212
125477773	chr11:125477773:C:T	4.57403e-09	-1.6438	-0.1573
125478011	chr11:125478011:T:C	8.06039e-09	-1.8786e-10	-1.23453
125478951	chr11:125478951:T:C	3.48685e-08	-1.8786e-10	0.230091
125479025	chr11:125479025:A:G	1.19479e-09	-1.81744	-1.32608
125479305	chr11:125479305:G:A	8.03993e-09	-1.8786e-10	-1.23707
125479319	chr11:125479319:T:A	1.07717e-09	-1.80995	-1.43721
125479359	chr11:125479359:T:G	7.8587e-09	-1.8786e-10	-1.25987
125479421	chr11:125479421:C:T	5.16883e-08	0.623738	-4.18622e-10
125479590	chr11:125479590:T:A	3.21636e-08	-1.8786e-10	0.149342
125479618	chr11:125479618:G:A	8.1868e-09	-1.8786e-10	-1.21897
125479623	chr11:125479623:G:A	8.1868e-09	-1.8786e-10	-1.21897
125479745	chr11:125479745:C:T	2.2835e-09	-1.48	-1.01578
125480028	chr11:125480028:C:T	8.56762e-09	-1.8786e-10	-1.1735
125480062	chr11:125480062:C:T	4.63514e-09	-1.78783	-4.18622e-10
125480339	chr11:125480339:CTG:C	8.60227e-09	-1.8786e-10	-1.16947
125480364	chr11:125480364:C:T	3.91435e-09	-1.65813	-0.298715
125480857	chr11:125480857:G:A	7.51808e-09	-1.8786e-10	-1.30418
125481025	chr11:125481025:C:T	1.35675e-08	-1.8786e-10	-0.713815
125481103	chr11:125481103:T:C	7.08773e-09	-1.8786e-10	-1.36313
125481576	chr11:125481576:A:T	4.00908e-09	-1.66884	-0.264087
125481952	chr11:125481952:C:T	6.76421e-09	-1.8786e-10	-1.40985
125482264	chr11:125482264:A:G	8.62312e-09	-1.8786e-10	-1.16705
125482380	chr11:125482380:C:A	8.62621e-09	-1.16669	-4.18622e-10
125482428	chr11:125482428:T:G	3.02839e-08	0.0891244	-4.18622e-10
125482449	chr11:125482449:T:C	3.28069e-08	-1.8786e-10	0.169146
125482498	chr11:125482498:C:T	1.44642e-09	-1.81827	-1.13414
125483093	chr11:125483093:C:G	2.1829e-09	-1.12663	-1.4142
125483175	chr11:125483175:T:G	7.58797e-09	-1.29493	-4.18622e-10
125483367	chr11:125483367:A:G	8.02578e-09	0.0875538	-1.32639
125483385	chr11:125483385:C:T	3.97717e-09	-1.66803	-0.272889
125483593	chr11:125483593:C:T	1.51244e-08	-1.26364	0.658455
125483610	chr11:125483610:C:T	3.28692e-08	-1.8786e-10	0.171043
125483811	chr11:125483811:G:A	2.01212e-09	-1.22833	-1.39397
125484003	chr11:125484003:C:G	7.51069e-09	-1.30517	-4.18622e-10
125484219	chr11:125484219:A:G	8.22811e-09	-1.8786e-10	-1.21394
125484333	chr11:125484333:G:C	4.17323e-09	-1.64408	-0.248722
125484594	chr11:125484594:G:T	8.30407e-09	-1.8786e-10	-1.20475
125485142	chr11:125485142:G:A	1.49802e-09	-1.81821	-1.09914
125485519	chr11:125485519:C:T	1.70377e-08	-1.8786e-10	-0.486064
125486945	chr11:125486945:G:A	8.2137e-09	-1.8786e-10	-1.21569
125486975	chr11:125486975:C:T	7.82632e-09	-1.8786e-10	-1.264
125487021	chr11:125487021:A:G	7.0802e-09	-1.8786e-10	-1.36419
125487163	chr11:125487163:T:C	3.3142e-08	-1.8786e-10	0.179307
125487387	chr11:125487387:A:G	3.57342e-09	-1.66763	-0.380338
125487434	chr11:125487434:A:C	6.71516e-09	-1.8786e-10	-1.41713
125487853	chr11:125487853:C:T	2.75833e-09	-1.56893	-0.737943
125487940	chr11:125487940:G:A	1.00947e-08	-1.8786e-10	-1.00948
125488057	chr11:125488057:A:AG	3.71986e-09	-1.62908	-0.378731
125488171	chr11:125488171:T:C	4.5523e-09	-1.80586	-4.18622e-10
125488328	chr11:125488328:A:C	1.02044e-08	-1.8786e-10	-0.99867
125488457	chr11:125488457:A:G	2.61625e-09	-1.43064	-0.929111
125488591	chr11:125488591:A:T	2.48599e-08	-1.8786e-10	-0.108236
125488694	chr11:125488694:C:A	2.88587e-09	-1.49353	-0.768141
125488721	chr11:125488721:C:T	1.49969e-08	-1.8786e-10	-0.613647
125489782	chr11:125489782:G:A	7.08553e-09	-1.8786e-10	-1.36344
125490063	chr11:125490063:AC:A	2.37079e-09	-1.65016	-0.808107
125490068	chr11:125490068:C:T	8.24229e-09	-1.8786e-10	-1.21221
125490125	chr11:125490125:A:G	8.20417e-09	-1.8786e-10	-1.21685
125490606	chr11:125490606:C:T	8.15137e-09	-1.8786e-10	-1.22331
125490711	chr11:125490711:A:T	1.62545e-09	-1.73703	-1.09868
125490740	chr11:125490740:C:T	1.92097e-09	-1.77883	-0.889834
125490968	chr11:125490968:G:C	8.18671e-09	-1.8786e-10	-1.21898
125491087	chr11:125491087:T:C	6.69373e-09	-1.8786e-10	-1.42032
125491242	chr11:125491242:C:T	1.36067e-09	-1.76124	-1.25228
125491273	chr11:125491273:A:G	8.24631e-09	-1.8786e-10	-1.21173
125491317	chr11:125491317:A:T	6.84895e-09	-1.8786e-10	-1.3974
125491441	chr11:125491441:G:A	1.51157e-08	-1.8786e-10	-0.605759
125491490	chr11:125491490:A:G	8.24631e-09	-1.8786e-10	-1.21173
125491885	chr11:125491885:G:T	8.2324e-09	-1.8786e-10	-1.21342
125492135	chr11:125492135:A:T	8.26285e-09	-1.8786e-10	-1.20972
125492449	chr11:125492449:G:A	6.62789e-09	-1.8786e-10	-1.43021
125492766	chr11:125492766:A:G	8.24458e-09	-1.8786e-10	-1.21194
125493051	chr11:125493051:G:A	8.48721e-09	-1.8786e-10	-1.18293
125493142	chr11:125493142:C:T	8.46003e-09	-1.8786e-10	-1.18614
125493266	chr11:125493266:A:G	7.60994e-09	-1.8786e-10	-1.29204
125493625	chr11:125493625:A:G	5.74574e-09	-1.5893	0.0162655
125493739	chr11:125493739:G:C	9.12775e-09	-1.8786e-10	-1.11017
125493750	chr11:125493750:G:A	6.59848e-09	-1.8786e-10	-1.43465
125493780	chr11:125493780:C:T	2.08965e-09	-1.67552	-0.908981
125493905	chr11:125493905:C:T	8.35055e-09	-1.8786e-10	-1.19917
125493917	chr11:125493917:C:A	1.56708e-09	-1.73653	-1.13575
125493965	chr11:125493965:A:ACCTATC	8.41878e-09	-1.8786e-10	-1.19103
125493969	chr11:125493969:T:A	8.21689e-09	-1.8786e-10	-1.2153
125493992	chr11:125493992:A:C	8.27056e-09	-1.8786e-10	-1.20879
125494358	chr11:125494358:C:G	6.60817e-09	-1.8786e-10	-1.43319
125494945	chr11:125494945:C:T	1.40171e-09	-1.7937	-1.1901
125495389	chr11:125495389:T:C	2.93004e-09	-1.67391	-0.572561
125495522	chr11:125495522:C:A	5.85577e-09	-1.55407	-4.18622e-10
125495851	chr11:125495851:G:A	8.37476e-09	-1.8786e-10	-1.19627
125496082	chr11:125496082:G:T	6.60858e-09	-1.8786e-10	-1.43312
125496104	chr11:125496104:A:G	2.21201e-09	-1.10628	-1.42131
125496558	chr11:125496558:A:G	8.23534e-09	-1.8786e-10	-1.21306
125496602	chr11:125496602:G:A	3.56401e-08	-1.8786e-10	0.251978
125496900	chr11:125496900:T:C	7.99336e-09	-1.8786e-10	-1.24288
125496911	chr11:125496911:C:T	9.3702e-09	-1.08396	-4.18622e-10
125497770	chr11:125497770:A:G	1.8239e-08	-1.8786e-10	-0.417931
125497863	chr11:125497863:G:A	1.18623e-09	-1.73137	-1.41935
125497973	chr11:125497973:C:T	1.9921e-09	-1.67941	-0.952892
125498115	chr11:125498115:C:T	3.53531e-08	-1.8786e-10	0.243894
125498267	chr11:125498267:A:G	5.08669e-09	-1.69487	-4.18622e-10
125498473	chr11:125498473:A:ATG	1.02541e-08	-1.8786e-10	-0.993819
125498793	chr11:125498793:A:C	7.18941e-09	-1.8786e-10	-1.34888
125499163	chr11:125499163:A:G	7.8158e-09	-1.8786e-10	-1.26535
125499508	chr11:125499508:A:C	6.90649e-09	-1.8786e-10	-1.38903
125499636	chr11:125499636:G:A	4.50004e-09	-1.81741	-4.18622e-10
125500291	chr11:125500291:A:T	1.4629e-08	-0.638487	-4.18622e-10
125500295	chr11:125500295:C:T	2.02623e-09	-1.79175	-0.823563
125500345	chr11:125500345:C:T	8.42372e-09	-1.8786e-10	-1.19044
125500366	chr11:125500366:G:A	8.24792e-09	-1.8786e-10	-1.21153
125500616	chr11:125500616:C:CA	8.2304e-09	-1.8786e-10	-1.21366
125500712	chr11:125500712:T:C	3.7868e-08	-1.8786e-10	0.312614
125500864	chr11:125500864:A:G	1.51458e-09	-1.47021	-1.43614
125501186	chr11:125501186:C:T	6.59546e-09	-1.8786e-10	-1.43511
125501221	chr11:125501221:C:A	3.69287e-08	-1.8786e-10	0.287496
125501597	chr11:125501597:G:C	4.7698e-09	-1.75919	-4.18622e-10
125501647	chr11:125501647:A:T	2.89848e-09	-1.65288	-0.604425
125501927	chr11:125501927:C:T	7.50378e-08	-1.8786e-10	0.9965
125501975	chr11:125501975:A:C	6.59112e-09	-1.8786e-10	-1.43577
125502292	chr11:125502292:C:T	7.32535e-09	-1.8786e-10	-1.33015
125502390	chr11:125502390:T:A	7.09581e-09	-1.8786e-10	-1.36199
125502504	chr11:125502504:T:A	1.51476e-09	-1.46946	-1.43678
125502548	chr11:125502548:G:A	1.38246e-08	-1.8786e-10	-0.695041
125502692	chr11:125502692:A:G	8.22748e-09	-1.8786e-10	-1.21401
125502782	chr11:125502782:G:C	8.25339e-09	-1.8786e-10	-1.21087
125503057	chr11:125503057:G:A	8.32415e-09	-1.8786e-10	-1.20233
125503388	chr11:125503388:C:T	1.28721e-08	-1.8786e-10	-0.766434
125503563	chr11:125503563:C:T	8.20002e-09	-1.8786e-10	-1.21736
125503679	chr11:125503679:G:C	8.33416e-09	-1.8786e-10	-1.20113
125503739	chr11:125503739:A:G	8.23824e-09	-1.8786e-10	-1.21271
125504475	chr11:125504475:T:C	4.04233e-08	-1.8786e-10	0.377914
125504634	chr11:125504634:A:G	1.16563e-08	-1.8786e-10	-0.865643
125504817	chr11:125504817:T:C	3.56401e-08	-1.8786e-10	0.251978
125504868	chr11:125504868:A:G	3.57282e-08	-1.8786e-10	0.254449
125505307	chr11:125505307:A:C	8.44425e-09	-1.18801	-4.18622e-10
125505824	chr11:125505824:C:T	3.85864e-09	-1.20939	-0.761792
125505851	chr11:125505851:A:G	7.23258e-09	-1.8786e-10	-1.3429
125506268	chr11:125506268:G:A	3.87205e-09	-1.23292	-0.734786
125506385	chr11:125506385:CAGCAAGAACCGTGTGAAGTTT:C	9.08392e-09	-1.8786e-10	-1.11499
125506742	chr11:125506742:G:A	2.83582e-09	-0.876616	-1.40255
125506878	chr11:125506878:T:G	8.45839e-09	-1.8786e-10	-1.18633
125506989	chr11:125506989:C:T	8.83455e-09	-1.8786e-10	-1.14282
125507520	chr11:125507520:C:T	1.75641e-08	-1.8786e-10	-0.455636
125507522	chr11:125507522:C:T	9.1927e-09	-1.8786e-10	-1.10308
125507523	chr11:125507523:A:G	9.23214e-09	-1.8786e-10	-1.0988
125508115	chr11:125508115:T:C	7.34311e-09	-1.8786e-10	-1.32773
125508658	chr11:125508658:T:C	3.1302e-08	-1.8786e-10	0.12219
125508925	chr11:125508925:T:G	6.90716e-09	-1.8786e-10	-1.38893
125508967	chr11:125508967:A:G	8.31143e-09	-1.8786e-10	-1.20386
125509463	chr11:125509463:T:C	2.54405e-08	-1.8786e-10	-0.0851491
125509801	chr11:125509801:G:A	3.01514e-08	-1.8786e-10	0.0847399
125510142	chr11:125510142:T:C	8.34756e-09	-1.8786e-10	-1.19952
125510144	chr11:125510144:T:C	3.33099e-09	-1.77344	-0.344785
125510220	chr11:125510220:C:G	8.37964e-09	-1.8786e-10	-1.19569
125510290	chr11:125510290:G:A	8.50082e-09	-1.8786e-10	-1.18133
125510617	chr11:125510617:G:A	1.06269e-08	0.276629	-1.23474
125510979	chr11:125510979:G:A	8.46562e-09	-1.8786e-10	-1.18548
125511153	chr11:125511153:C:T	4.11334e-09	-1.15873	-0.748523
125511409	chr11:125511409:G:A	2.21363e-08	-1.8786e-10	-0.224274
125511590	chr11:125511590:G:A	7.68473e-09	-1.8786e-10	-1.28226
125511943	chr11:125511943:G:A	2.35032e-09	-1.35067	-1.11627
125512051	chr11:125512051:G:A	1.27629e-08	-0.77495	-4.18622e-10
125512177	chr11:125512177:C:T	1.13976e-09	-1.81763	-1.37304
125512382	chr11:125512382:T:C	2.561e-08	-1.8786e-10	-0.0785112
125512407	chr11:125512407:C:T	1.8038e-09	-1.3068	-1.42479
125512673	chr11:125512673:A:G	6.58831e-09	-1.8786e-10	-1.4362
125512815	chr11:125512815:A:T	6.58858e-09	-1.8786e-10	-1.43616
125512935	chr11:125512935:T:G	1.80665e-09	-1.30524	-1.42478
125513246	chr11:125513246:T:C	1.49634e-09	-1.73251	-1.18596
125513912	chr11:125513912:G:A	4.37317e-09	-1.76359	-0.0824201
125514024	chr11:125514024:T:G	2.58647e-08	-1.8786e-10	-0.0686134
125514350	chr11:125514350:T:C	1.06263e-08	-1.8786e-10	-0.958163
125514351	chr11:125514351:T:G	1.48561e-09	-1.67979	-1.24588
125514595	chr11:125514595:A:G	2.05629e-08	-1.8786e-10	-0.298004
125514892	chr11:125514892:G:A	5.94223e-09	-1.53941	-4.18622e-10
125514925	chr11:125514925:A:G	1.38217e-09	-1.81522	-1.18261
125515009	chr11:125515009:C:T	1.09867e-08	-1.8786e-10	-0.924805
125515076	chr11:125515076:G:A	2.39467e-09	-1.01588	-1.43237
125515149	chr11:125515149:G:A	1.12994e-08	-1.8786e-10	-0.896743
125515387	chr11:125515387:G:A	1.97317e-09	-1.26771	-1.37414
125515508	chr11:125515508:A:C	6.78377e-09	-1.8786e-10	-1.40696
125515570	chr11:125515570:C:G	2.12642e-09	-1.14088	-1.42617
125515804	chr11:125515804:G:T	6.60388e-09	-1.8786e-10	-1.43384
125516002	chr11:125516002:C:A	1.36087e-08	-1.8786e-10	-0.710784
125516527	chr11:125516527:T:G	2.34768e-09	-1.1844	-1.28367
125517380	chr11:125517380:T:G	1.5142e-09	-1.50082	-1.40579
125517903	chr11:125517903:C:T	7.1947e-09	-1.8786e-10	-1.34815
125518479	chr11:125518479:G:A	1.60485e-09	-1.81879	-1.02967
125518537	chr11:125518537:T:C	2.03248e-09	-1.28353	-1.3287
125518652	chr11:125518652:A:G	8.52232e-09	-1.1788	-4.18622e-10
125518900	chr11:125518900:G:T	2.04149e-09	-1.70489	-0.902926
125519152	chr11:125519152:C:T	2.22113e-09	-1.08799	-1.43548
125520023	chr11:125520023:C:T	4.81775e-09	-1.74919	-4.18622e-10
125520033	chr11:125520033:T:C	7.81512e-09	-1.8786e-10	-1.26543
125520156	chr11:125520156:CT:C	7.66273e-09	-1.8786e-10	-1.28513
125520229	chr11:125520229:T:C	1.20961e-08	-1.8786e-10	-0.82861
125520435	chr11:125520435:A:T	1.15503e-09	-1.7409	-1.43647
125520537	chr11:125520537:G:T	1.49694e-08	-0.615485	-4.18622e-10
125520811	chr11:125520811:A:T	6.70653e-09	-1.8786e-10	-1.41841
125520977	chr11:125520977:G:A	7.18729e-09	-1.8786e-10	-1.34918
125522362	chr11:125522362:C:T	9.70432e-08	-1.8786e-10	1.25366
125522443	chr11:125522443:G:A	2.41676e-09	-1.00278	-1.43629
125522558	chr11:125522558:G:A	2.33371e-09	-1.68868	-0.785353
125522689	chr11:125522689:A:G	1.95498e-09	-1.26447	-1.38664
125522786	chr11:125522786:C:T	5.6456e-09	-0.411253	-1.17936
125523160	chr11:125523160:C:T	6.58256e-09	-1.8786e-10	-1.43707
125523508	chr11:125523508:G:A	6.93631e-09	-1.8786e-10	-1.38472
125523638	chr11:125523638:T:C	2.1736e-08	-0.242522	-4.18622e-10
125523694	chr11:125523694:T:C	1.95323e-09	-1.28033	-1.37168
125523772	chr11:125523772:C:T	9.49633e-09	-1.07059	-4.18622e-10
125524152	chr11:125524152:G:A	2.13639e-09	-1.18175	-1.38062
125524306	chr11:125524306:C:T	2.50191e-09	-0.969224	-1.43522
125524766	chr11:125524766:C:T	7.6537e-09	-1.8786e-10	-1.2863
125524805	chr11:125524805:G:A	1.34138e-08	-1.8786e-10	-0.725208
125524869	chr11:125524869:A:G	1.36073e-08	-1.8786e-10	-0.710885
125524991	chr11:125524991:G:A	7.86809e-09	-1.8786e-10	-1.25868
125525496	chr11:125525496:T:C	1.36505e-08	-1.8786e-10	-0.707714
125525572	chr11:125525572:T:G	8.32191e-09	-1.8786e-10	-1.2026
125525704	chr11:125525704:T:C	8.32252e-09	-1.8786e-10	-1.20253
125525775	chr11:125525775:G:A	7.64186e-09	-1.8786e-10	-1.28785
125526030	chr11:125526030:C:T	1.5473e-09	-1.81921	-1.06577
125526099	chr11:125526099:C:G	7.20341e-09	-1.8786e-10	-1.34694
125527324	chr11:125527324:T:C	1.37673e-08	-1.8786e-10	-0.699195
125527695	chr11:125527695:G:T	1.98252e-09	-1.20097	-1.43616
125527716	chr11:125527716:A:T	1.94286e-09	-1.22007	-1.43726
125528109	chr11:125528109:A:C	1.16603e-09	-1.7307	-1.43719
125528220	chr11:125528220:G:A	1.144e-09	-1.74973	-1.43723
125528528	chr11:125528528:GC:G	1.49513e-09	-1.81922	-1.10006
125528645	chr11:125528645:G:A	1.10723e-09	-1.78652	-1.43312
125528864	chr11:125528864:A:C	2.25277e-09	-1.07965	-1.42968
125528951	chr11:125528951:G:A	1.45964e-09	-1.61578	-1.32753
125529786	chr11:125529786:C:T	2.06014e-09	-1.16159	-1.43713
125530278	chr11:125530278:G:A	7.42086e-09	-1.8786e-10	-1.3172
125530775	chr11:125530775:T:C	7.26331e-09	-1.8786e-10	-1.33866
125531427	chr11:125531427:C:T	1.34866e-08	-1.8786e-10	-0.719793
125531479	chr11:125531479:T:C	2.19128e-09	-1.10373	-1.43327
125531734	chr11:125531734:C:G	6.68633e-09	-1.8786e-10	-1.42143
125532207	chr11:125532207:G:A	6.61621e-09	-1.8786e-10	-1.43197
125532540	chr11:125532540:A:T	2.24445e-09	-1.08146	-1.43158
125532550	chr11:125532550:T:C	2.0693e-09	-1.68868	-0.905601
125533041	chr11:125533041:T:C	2.08529e-09	-1.70441	-0.882173
125533541	chr11:125533541:T:C	1.98458e-09	-1.72056	-0.915525
125533697	chr11:125533697:G:C	2.44649e-09	-0.98959	-1.43725
125533786	chr11:125533786:C:T	1.48391e-09	-1.81889	-1.10792
125534331	chr11:125534331:C:T	2.45776e-09	-1.03429	-1.38796
125534450	chr11:125534450:T:G	1.40847e-08	-1.8786e-10	-0.676404
125534614	chr11:125534614:G:T	3.15793e-09	-0.737892	-1.43368
125534653	chr11:125534653:CAGA:C	3.64021e-08	-1.8786e-10	0.273132
125534723	chr11:125534723:T:C	1.22426e-08	-1.8786e-10	-0.816572
125534766	chr11:125534766:T:C	1.98855e-09	-1.19826	-1.43582
125534774	chr11:125534774:C:T	7.25767e-09	-1.8786e-10	-1.33943
125535151	chr11:125535151:C:G	2.15372e-09	-1.69868	-0.855619
125535282	chr11:125535282:C:T	8.36641e-09	-1.8786e-10	-1.19727
125535769	chr11:125535769:T:C	1.93774e-09	-1.27153	-1.38844
125536047	chr11:125536047:C:T	6.74544e-09	-1.8786e-10	-1.41263
125536267	chr11:125536267:T:C	4.2187e-08	-1.8786e-10	0.420619
125537025	chr11:125537025:G:A	1.40524e-08	-1.8786e-10	-0.6787
125537064	chr11:125537064:A:G	6.58771e-09	-1.8786e-10	-1.43629
125537239	chr11:125537239:G:A	2.00123e-09	-1.72698	-0.900748
125537413	chr11:125537413:C:G	6.76887e-09	-1.8786e-10	-1.40916
125542702	chr11:125542702:G:A	1.97431e-09	-1.22458	-1.41669
125543162	chr11:125543162:G:T	1.22417e-08	-1.8786e-10	-0.816648
125543233	chr11:125543233:A:G	1.15538e-09	-1.80914	-1.36792
125543244	chr11:125543244:A:T	7.36607e-09	-1.8786e-10	-1.32461
125543295	chr11:125543295:G:A	7.25495e-09	-1.8786e-10	-1.33981
125543845	chr11:125543845:G:T	3.92918e-08	-1.8786e-10	0.349524
125544098	chr11:125544098:T:C	2.36935e-09	-1.07211	-1.38676
125544204	chr11:125544204:G:A	1.16575e-09	-1.80915	-1.35898
125544691	chr11:125544691:G:A	9.41081e-09	-1.8786e-10	-1.07963
125545455	chr11:125545455:G:C	1.15677e-09	-1.80993	-1.36594
125545724	chr11:125545724:C:A	7.97112e-09	-1.8786e-10	-1.24567
125546267	chr11:125546267:A:G	1.07194e-09	-1.81873	-1.43329
125547054	chr11:125547054:G:A	7.43396e-09	-1.8786e-10	-1.31543
125547570	chr11:125547570:G:A	2.03935e-09	-1.17595	-1.43291
125547586	chr11:125547586:A:G	1.50935e-09	-1.49976	-1.41005
125547616	chr11:125547616:G:A	2.21415e-09	-1.10635	-1.42028
125547794	chr11:125547794:G:A	1.82536e-09	-1.29041	-1.4293
125548182	chr11:125548182:A:AGT	7.87222e-09	-1.25815	-4.18622e-10
125548402	chr11:125548402:C:G	2.26113e-09	-1.07786	-1.42777
125548426	chr11:125548426:A:T	1.91635e-09	-1.23437	-1.4367
125549250	chr11:125549250:C:T	1.09332e-09	-1.79506	-1.43722
125549486	chr11:125549486:G:C	1.08149e-09	-1.81039	-1.43276
125550351	chr11:125550351:G:A	4.74977e-09	-1.7634	-4.18622e-10
125550417	chr11:125550417:C:T	2.05773e-09	-1.75836	-0.841532
125550584	chr11:125550584:C:T	1.02642e-08	-1.8786e-10	-0.992832
125551255	chr11:125551255:T:C	1.38499e-08	-1.8786e-10	-0.693214
125551774	chr11:125551774:A:G	6.79093e-09	-1.8786e-10	-1.40591
125552457	chr11:125552457:A:C	1.35469e-08	-1.8786e-10	-0.715339
125552546	chr11:125552546:T:C	7.99195e-09	-1.8786e-10	-1.24306
125552918	chr11:125552918:G:A	7.94117e-09	-1.8786e-10	-1.24943
125553215	chr11:125553215:A:C	7.68579e-09	-1.8786e-10	-1.28212
125553414	chr11:125553414:G:C	7.97112e-09	-1.8786e-10	-1.24567
125553797	chr11:125553797:T:C	1.9698e-09	-1.2063	-1.43726
125553844	chr11:125553844:T:C	1.40847e-08	-1.8786e-10	-0.676404
125553851	chr11:125553851:G:A	7.95937e-09	-1.8786e-10	-1.24714
125554521	chr11:125554521:A:G	1.48654e-09	-1.81957	-1.10547
125554702	chr11:125554702:G:A	1.83378e-09	-1.29301	-1.4221
125554790	chr11:125554790:T:G	8.11905e-09	-1.8786e-10	-1.22728
125554938	chr11:125554938:A:G	8.29895e-09	-1.8786e-10	-1.20536
125554943	chr11:125554943:G:A	7.62394e-09	-1.8786e-10	-1.2902
125554965	chr11:125554965:C:T	1.29962e-08	-1.8786e-10	-0.756833
125555066	chr11:125555066:A:G	7.94899e-09	-1.8786e-10	-1.24845
125555581	chr11:125555581:G:A	8.08559e-09	-1.8786e-10	-1.23141
125555688	chr11:125555688:C:T	1.95835e-09	-1.21243	-1.43696
125555710	chr11:125555710:C:T	1.53671e-09	-1.76897	-1.12288
125555845	chr11:125555845:G:C	1.96723e-09	-1.20774	-1.43713
125555877	chr11:125555877:C:T	7.48563e-09	-1.8786e-10	-1.30851
125556055	chr11:125556055:T:C	1.58182e-09	-1.80663	-1.05629
125556198	chr11:125556198:C:T	2.23903e-09	-1.08341	-1.43204
125556308	chr11:125556308:C:A	8.34738e-09	-1.8786e-10	-1.19955
125556427	chr11:125556427:G:T	1.30212e-09	-1.76059	-1.29691
125556603	chr11:125556603:T:C	1.99515e-09	-1.19367	-1.4371
125556726	chr11:125556726:C:G	1.04204e-08	-1.8786e-10	-0.977728
125557098	chr11:125557098:T:C	2.27839e-09	-1.06487	-1.43315
125557285	chr11:125557285:A:G	1.37762e-08	-1.8786e-10	-0.69855
125557361	chr11:125557361:G:A	1.60295e-08	-0.547061	-4.18622e-10
125557394	chr11:125557394:C:T	4.61294e-09	-1.79263	-4.18622e-10
125557749	chr11:125557749:G:A	2.16078e-09	-1.12026	-1.43076
125557778	chr11:125557778:C:T	6.07268e-09	-1.51769	-4.18622e-10
125557846	chr11:125557846:G:C	8.34801e-09	-1.8786e-10	-1.19947
125557908	chr11:125557908:A:C	8.16807e-09	-1.8786e-10	-1.22126
125557957	chr11:125557957:C:T	1.91386e-09	-1.28538	-1.38699
125558302	chr11:125558302:A:G	9.99784e-09	-1.8786e-10	-1.01912
125558406	chr11:125558406:C:A	1.7379e-09	-1.7382	-1.03062
125558506	chr11:125558506:C:T	2.70601e-09	-0.888789	-1.43723
125558945	chr11:125558945:C:T	6.83208e-09	-1.8786e-10	-1.39986
125559075	chr11:125559075:A:G	1.31699e-09	-1.7434	-1.30274
125559629	chr11:125559629:G:A	7.97112e-09	-1.8786e-10	-1.24567
125559770	chr11:125559770:G:A	7.46913e-09	-1.8786e-10	-1.31071
125559836	chr11:125559836:CA:C	7.47093e-09	-1.8786e-10	-1.31047
125559949	chr11:125559949:T:C	1.36393e-08	-1.8786e-10	-0.708539
125561247	chr11:125561247:T:G	6.93631e-09	-1.8786e-10	-1.38472
125561248	chr11:125561248:G:A	6.93631e-09	-1.8786e-10	-1.38472
125561867	chr11:125561867:GC:G	2.0698e-09	-1.698	-0.896045
125562220	chr11:125562220:C:T	8.00451e-09	-1.8786e-10	-1.24149
125562361	chr11:125562361:G:A	2.19742e-08	-1.8786e-10	-0.231625
125562535	chr11:125562535:T:C	2.0527e-09	-1.17644	-1.4259
125562659	chr11:125562659:C:T	1.39952e-08	-1.8786e-10	-0.682775
125563720	chr11:125563720:G:A	6.7618e-09	-1.8786e-10	-1.4102
125564215	chr11:125564215:A:T	7.69838e-09	-1.8786e-10	-1.28048
125564249	chr11:125564249:C:T	7.54985e-09	-1.8786e-10	-1.29997
125564400	chr11:125564400:A:G	5.04266e-09	-1.70356	-4.18622e-10
125564754	chr11:125564754:T:C	7.27524e-09	-1.8786e-10	-1.33702
125564929	chr11:125564929:C:A	1.87739e-09	-1.73482	-0.956793
125564933	chr11:125564933:A:G	1.27447e-08	-1.8786e-10	-0.776374
125565153	chr11:125565153:G:T	2.5435e-09	-1.10506	-1.28289
125565173	chr11:125565173:G:A	2.04509e-09	-1.17686	-1.42919
125565804	chr11:125565804:G:A	1.31715e-08	-1.8786e-10	-0.743441
125565866	chr11:125565866:T:A	1.48577e-09	-1.81913	-1.10644
125566025	chr11:125566025:C:T	7.14906e-09	-1.8786e-10	-1.35451
125566430	chr11:125566430:C:T	1.09595e-08	-1.8786e-10	-0.927288
125566837	chr11:125566837:T:C	6.74492e-09	-1.8786e-10	-1.4127
125566880	chr11:125566880:G:T	2.37766e-09	-1.0216	-1.43377
125567510	chr11:125567510:C:T	2.33272e-09	-1.04012	-1.43434
125567529	chr11:125567529:A:G	9.28835e-09	-1.8786e-10	-1.09273
125567643	chr11:125567643:G:A	2.38676e-09	-1.0162	-1.43535
125568773	chr11:125568773:G:A	7.92729e-09	-1.8786e-10	-1.25118
125569047	chr11:125569047:G:A	1.27784e-08	-1.8786e-10	-0.773736
125569189	chr11:125569189:G:A	6.23803e-09	-1.49083	-4.18622e-10
125569659	chr11:125569659:C:T	3.13294e-09	-1.03133	-1.14819
125569904	chr11:125569904:A:G	6.97328e-09	-1.8786e-10	-1.37941
125570131	chr11:125570131:G:A	6.58153e-09	-1.8786e-10	-1.43723
125570196	chr11:125570196:G:A	6.58161e-09	-1.8786e-10	-1.43721
125570223	chr11:125570223:T:C	2.31352e-09	-1.04736	-1.43536
125570407	chr11:125570407:A:G	1.88504e-09	-1.39881	-1.28873
125570883	chr11:125570883:C:T	2.23831e-09	-1.08042	-1.43536
125571516	chr11:125571516:T:C	1.70732e-09	-1.36873	-1.41784
125571738	chr11:125571738:C:T	6.72003e-09	-1.8786e-10	-1.4164
125572725	chr11:125572725:A:G	2.46446e-09	-0.984098	-1.43542
125573106	chr11:125573106:A:G	2.14745e-09	-1.52085	-1.03636
125573155	chr11:125573155:C:T	1.53365e-09	-1.47259	-1.42125
125573240	chr11:125573240:C:T	1.94268e-09	-1.59266	-1.06476
125573276	chr11:125573276:A:G	7.90005e-09	-1.8786e-10	-1.25462
125573429	chr11:125573429:CT:C	1.33622e-08	-1.8786e-10	-0.72906
125573465	chr11:125573465:CA:C	1.3015e-08	-1.8786e-10	-0.755391
125573533	chr11:125573533:T:C	1.24676e-09	-1.80655	-1.29439
125573577	chr11:125573577:A:C	1.15435e-09	-1.79697	-1.38098
125573666	chr11:125573666:T:C	1.71584e-09	-1.56636	-1.21523
125574195	chr11:125574195:A:G	7.92316e-09	-1.8786e-10	-1.2517
125574708	chr11:125574708:C:T	1.21948e-09	-1.80988	-1.31319
125575166	chr11:125575166:G:A	6.88829e-09	-1.8786e-10	-1.39167
125575498	chr11:125575498:G:A	2.44838e-09	-1.1145	-1.31157
125575684	chr11:125575684:A:G	4.97567e-09	-1.71693	-4.18622e-10
125576174	chr11:125576174:A:G	2.56759e-09	-1.12282	-1.2557
125576458	chr11:125576458:G:A	1.62847e-09	-1.40877	-1.42508
125576627	chr11:125576627:T:G	7.00336e-09	-1.8786e-10	-1.3751
125576747	chr11:125576747:A:G	2.49042e-09	-1.38659	-1.02245
125576828	chr11:125576828:T:C	1.31725e-08	-1.8786e-10	-0.74336
125578558	chr11:125578558:C:T	1.77472e-09	-1.63562	-1.11223
125578669	chr11:125578669:A:G	1.48014e-08	-1.8786e-10	-0.626774
125578711	chr11:125578711:C:G	4.82177e-09	-1.74835	-4.18622e-10
125579436	chr11:125579436:T:G	4.04807e-08	-1.8786e-10	0.379333
125579582	chr11:125579582:G:A	1.18912e-08	-1.8786e-10	-0.845694
125579598	chr11:125579598:C:T	2.01312e-09	-1.7414	-0.88041
125579661	chr11:125579661:G:C	6.77929e-09	-1.8786e-10	-1.40762
125579932	chr11:125579932:G:A	6.9986e-09	-1.8786e-10	-1.37578
125580053	chr11:125580053:C:T	7.12168e-09	-1.8786e-10	-1.35835
125580598	chr11:125580598:TG:T	1.55878e-09	-1.68857	-1.18902
125581526	chr11:125581526:A:G	1.23212e-08	-1.8786e-10	-0.810175
125581777	chr11:125581777:C:T	8.11908e-09	-1.8786e-10	-1.22728
125582185	chr11:125582185:C:T	1.7545e-09	-1.76452	-0.994791
125582418	chr11:125582418:A:G	1.23889e-09	-1.80705	-1.30023
125582800	chr11:125582800:CAG:C	1.18751e-08	-1.8786e-10	-0.847052
125582863	chr11:125582863:A:G	7.22763e-09	-1.8786e-10	-1.34358
125583161	chr11:125583161:C:T	6.65874e-09	-1.8786e-10	-1.42556
125583406	chr11:125583406:G:A	4.56173e-09	-1.80379	-4.18622e-10
125583524	chr11:125583524:C:T	4.57535e-08	-1.8786e-10	0.501774
125584757	chr11:125584757:T:A	8.93386e-09	-1.8786e-10	-1.13164
125585211	chr11:125585211:T:C	7.19512e-09	-1.8786e-10	-1.34809
125585927	chr11:125585927:C:T	1.49746e-09	-1.76736	-1.15036
125585969	chr11:125585969:A:G	1.43229e-09	-1.78385	-1.17837
125586084	chr11:125586084:C:A	2.08885e-09	-1.17307	-1.41181
125586382	chr11:125586382:T:C	8.21286e-09	-1.8786e-10	-1.21579
125586910	chr11:125586910:C:T	1.43543e-09	-1.74253	-1.2175
125587080	chr11:125587080:C:A	1.31947e-08	-1.8786e-10	-0.741681
125587110	chr11:125587110:C:T	1.07334e-08	-1.8786e-10	-0.948137
125587501	chr11:125587501:G:C	7.92336e-09	-1.8786e-10	-1.25168
125587794	chr11:125587794:G:A	6.69654e-09	-1.8786e-10	-1.4199
125587999	chr11:125587999:C:T	2.17951e-09	-1.10744	-1.43496
125588156	chr11:125588156:C:T	7.06072e-09	-1.8786e-10	-1.36695
125588207	chr11:125588207:G:A	1.23995e-09	-1.80402	-1.3024
125588711	chr11:125588711:A:G	6.14372e-09	-1.50606	-4.18622e-10
125590525	chr11:125590525:TTTG:T	7.42733e-09	-1.8786e-10	-1.31633
125590585	chr11:125590585:A:G	2.80506e-09	-0.85826	-1.43181
125590779	chr11:125590779:G:C	6.58214e-09	-1.8786e-10	-1.43713
125591075	chr11:125591075:G:A	6.6599e-08	-1.8786e-10	0.877196
125591139	chr11:125591139:A:G	1.33137e-09	-1.77083	-1.26445
125591486	chr11:125591486:A:G	6.85164e-09	-1.8786e-10	-1.39701
125591602	chr11:125591602:C:G	1.34047e-09	-1.59867	-1.4298
125591606	chr11:125591606:CACTT:C	3.60756e-08	-1.8786e-10	0.264124
125591814	chr11:125591814:A:G	1.26281e-09	-1.74696	-1.34119
125591864	chr11:125591864:G:C	1.14563e-08	-1.8786e-10	-0.88295
125591893	chr11:125591893:C:T	1.32701e-09	-1.67491	-1.36366
125592267	chr11:125592267:A:G	8.99683e-09	-1.12462	-4.18622e-10
125592747	chr11:125592747:G:A	4.77974e-09	-1.30003	-0.457076
125593432	chr11:125593432:G:T	9.68494e-09	-1.03886	-0.0120629
125594150	chr11:125594150:G:T	6.51638e-09	-1.10563	-0.341547
125594182	chr11:125594182:T:C	6.72079e-09	-1.8786e-10	-1.41629
125594256	chr11:125594256:C:T	4.45441e-08	-1.8786e-10	0.474987
125594353	chr11:125594353:G:A	6.78843e-09	-1.8786e-10	-1.40627
125594946	chr11:125594946:A:G	1.31174e-09	-1.81866	-1.23148
125595166	chr11:125595166:T:TC	1.25975e-08	-1.8786e-10	-0.787993
125595167	chr11:125595167:T:C	8.92316e-09	-1.13284	-4.18622e-10
125595392	chr11:125595392:C:T	1.38581e-09	-1.55813	-1.43708
125595690	chr11:125595690:C:T	6.64242e-09	-1.8786e-10	-1.42802
125595757	chr11:125595757:C:T	6.63908e-09	-1.8786e-10	-1.42852
125595967	chr11:125595967:T:C	3.36857e-09	-1.51244	-0.594562
125596010	chr11:125596010:G:T	3.22098e-09	-1.26637	-0.885437
125596106	chr11:125596106:A:G	3.44665e-09	-1.48008	-0.604009
125596115	chr11:125596115:T:G	3.42549e-09	-1.47159	-0.61866
125596379	chr11:125596379:C:T	4.71017e-09	-1.77177	-4.18622e-10
125596435	chr11:125596435:A:G	1.11347e-08	-1.8786e-10	-0.911429
125596460	chr11:125596460:G:T	7.41441e-09	-1.8786e-10	-1.31807
125596523	chr11:125596523:G:A	3.42116e-09	-1.46997	-0.621546
125596605	chr11:125596605:T:C	3.41853e-09	-1.47198	-0.620301
125597989	chr11:125597989:A:G	3.34824e-09	-1.52385	-0.589211
125597995	chr11:125597995:C:T	3.33031e-09	-1.49209	-0.626335
125598182	chr11:125598182:T:A	3.58686e-09	-1.48553	-0.558686
125598336	chr11:125598336:T:C	3.80885e-09	-1.38593	-0.598239
125598357	chr11:125598357:T:C	6.65972e-09	-1.8786e-10	-1.42541
125598543	chr11:125598543:C:A	3.59038e-09	-1.13382	-0.909416
125598908	chr11:125598908:T:C	1.11032e-09	-1.78214	-1.43471
125598929	chr11:125598929:A:G	3.70374e-09	-1.39272	-0.619427
125598939	chr11:125598939:C:T	7.32025e-09	-1.8786e-10	-1.33085
125599021	chr11:125599021:G:A	4.66283e-09	-1.78187	-4.18622e-10
125599115	chr11:125599115:A:G	9.0772e-09	-1.8786e-10	-1.11573
125599369	chr11:125599369:T:G	3.83941e-09	-1.37224	-0.60393
125599446	chr11:125599446:G:C	3.84869e-09	-1.36695	-0.606807
125599617	chr11:125599617:C:T	3.38813e-09	-1.40417	-0.697047
125599984	chr11:125599984:C:T	1.34105e-09	-1.60444	-1.4236
125600106	chr11:125600106:A:C	7.61229e-09	-1.8786e-10	-1.29173
125600531	chr11:125600531:G:T	3.84104e-09	-1.37292	-0.602835
125600629	chr11:125600629:T:C	1.09581e-09	-1.8078	-1.4222
125600641	chr11:125600641:G:A	7.33673e-09	-1.8786e-10	-1.3286
125600697	chr11:125600697:C:G	1.19619e-08	-1.8786e-10	-0.839765
125600751	chr11:125600751:G:A	4.04338e-09	-1.36927	-0.555144
125601055	chr11:125601055:G:A	1.22982e-08	-1.8786e-10	-0.812037
125601358	chr11:125601358:C:T	7.5508e-09	-1.8786e-10	-1.29984
125601578	chr11:125601578:G:A	4.54867e-09	-1.80666	-4.18622e-10
125601658	chr11:125601658:T:C	4.00406e-09	-1.38385	-0.550331
125601693	chr11:125601693:G:T	6.58188e-09	-1.8786e-10	-1.43717
125601710	chr11:125601710:G:A	7.14426e-09	-1.8786e-10	-1.35518
125601875	chr11:125601875:T:C	2.35719e-09	-1.04002	-1.42401
125601920	chr11:125601920:T:TC	1.28325e-08	-1.8786e-10	-0.76951
125602147	chr11:125602147:G:C	3.96947e-09	-1.20798	-0.734882
125602166	chr11:125602166:T:C	3.91008e-09	-1.37273	-0.585204
125602454	chr11:125602454:A:T	7.95425e-09	-1.8786e-10	-1.24779
125602547	chr11:125602547:C:T	3.80599e-09	-1.36893	-0.61599
125602648	chr11:125602648:G:A	3.69819e-09	-1.3835	-0.630147
125602672	chr11:125602672:G:C	6.75417e-09	-1.8786e-10	-1.41133
125602721	chr11:125602721:T:C	3.76638e-09	-1.36527	-0.630112
125603329	chr11:125603329:T:A	1.148e-08	-1.8786e-10	-0.880882
125603433	chr11:125603433:G:T	3.67717e-09	-1.37998	-0.639371
125603472	chr11:125603472:G:A	6.68074e-09	-1.8786e-10	-1.42226
125603723	chr11:125603723:C:G	6.67821e-09	-1.8786e-10	-1.42264
125603826	chr11:125603826:T:C	2.17702e-09	-1.1256	-1.41794
125603869	chr11:125603869:A:G	3.65048e-09	-1.38505	-0.641589
125604101	chr11:125604101:G:A	3.92621e-09	-1.37227	-0.581544
125604411	chr11:125604411:T:C	6.66997e-09	-1.8786e-10	-1.42388
125604437	chr11:125604437:T:C	5.02597e-09	-1.1089	-0.597972
125604453	chr11:125604453:T:C	3.80737e-09	-1.37595	-0.608603
125604605	chr11:125604605:G:T	3.9012e-09	-1.36771	-0.592499
125604871	chr11:125604871:A:G	7.80311e-09	-1.80923	0.54226
125604883	chr11:125604883:G:A	8.41191e-09	-1.8786e-10	-1.19184
125605352	chr11:125605352:A:G	1.15523e-08	-1.8786e-10	-0.874613
125605414	chr11:125605414:T:C	6.66052e-09	-1.8786e-10	-1.4253
125605545	chr11:125605545:C:G	3.79749e-09	-1.37341	-0.613739
125605548	chr11:125605548:G:A	3.76832e-09	-1.38328	-0.611588
125606216	chr11:125606216:G:A	3.68631e-09	-1.42503	-0.591834
125606648	chr11:125606648:A:C	4.20655e-09	-1.12418	-0.760672
125606674	chr11:125606674:C:T	2.49589e-09	-1.58139	-0.825454
125606751	chr11:125606751:G:A	2.13124e-09	-1.13831	-1.42647
125607126	chr11:125607126:A:T	3.74054e-09	-1.19429	-0.807972
125607172	chr11:125607172:G:A	1.20781e-09	-1.69585	-1.43683
125607415	chr11:125607415:G:A	1.1952e-09	-1.70593	-1.43725
125607992	chr11:125607992:G:A	4.20031e-09	-1.21744	-0.668893
125608314	chr11:125608314:C:T	1.20093e-09	-1.70123	-1.43717
125608344	chr11:125608344:C:T	3.84439e-09	-1.26441	-0.710469
125608345	chr11:125608345:G:A	6.7538e-09	-1.8786e-10	-1.41139
125608449	chr11:125608449:G:C	2.77707e-09	-0.883773	-1.41632
125608652	chr11:125608652:C:T	4.22706e-09	-1.19138	-0.688603
125608771	chr11:125608771:C:T	4.51204e-09	-1.81474	-4.18622e-10
125608817	chr11:125608817:A:G	4.13052e-09	-1.19381	-0.709278
125608919	chr11:125608919:G:A	3.99547e-09	-1.26859	-0.667743
125609468	chr11:125609468:G:A	1.21247e-09	-1.69169	-1.43714
125610522	chr11:125610522:C:T	3.45066e-09	-1.18659	-0.896341
125610541	chr11:125610541:G:A	5.3525e-09	-1.19225	-0.45168
125610658	chr11:125610658:G:C	4.12621e-09	-1.17593	-0.728207
125610989	chr11:125610989:A:G	3.4026e-09	-1.17653	-0.920427
125611097	chr11:125611097:T:G	5.1371e-09	-1.685	-4.18622e-10
125611147	chr11:125611147:C:T	6.7723e-09	-1.8786e-10	-1.40865
125611366	chr11:125611366:T:C	9.96859e-09	-1.8786e-10	-1.02205
125611663	chr11:125611663:C:A	1.35464e-08	-1.8786e-10	-0.71537
125611726	chr11:125611726:G:A	4.26403e-09	-1.20507	-0.666211
125611730	chr11:125611730:C:T	6.61792e-09	-1.8786e-10	-1.43171
125611939	chr11:125611939:G:A	3.40902e-09	-1.15708	-0.937993
125611971	chr11:125611971:G:A	1.17513e-08	-1.8786e-10	-0.857528
125612123	chr11:125612123:G:A	2.71538e-09	-1.34376	-0.978797
125612142	chr11:125612142:C:T	1.1218e-09	-1.77675	-1.4298
125612344	chr11:125612344:A:C	4.00251e-09	-1.22762	-0.706949
125612450	chr11:125612450:G:A	1.14381e-09	-1.75587	-1.43126
125612755	chr11:125612755:G:A	4.94749e-09	-0.894693	-0.82792
125613087	chr11:125613087:T:C	1.00536e-08	-1.01357	-4.18622e-10
125613276	chr11:125613276:G:T	3.95968e-09	-1.25934	-0.685994
125613990	chr11:125613990:G:A	4.04302e-09	-1.25654	-0.667963
125614149	chr11:125614149:A:G	6.62625e-09	-1.8786e-10	-1.43045
125614738	chr11:125614738:A:AT	6.68724e-09	-1.8786e-10	-1.42129
125615048	chr11:125615048:G:A	7.20087e-09	-1.8786e-10	-1.34729
125615241	chr11:125615241:T:G	4.01649e-09	-1.28103	-0.650055
125615473	chr11:125615473:A:G	1.12598e-09	-1.77187	-1.43097
125615799	chr11:125615799:T:C	1.20575e-09	-1.69735	-1.43705
125615815	chr11:125615815:A:G	4.20968e-09	-1.2377	-0.646403
125616448	chr11:125616448:A:G	6.61139e-09	-1.8786e-10	-1.4327
125616953	chr11:125616953:T:C	1.3477e-09	-1.79203	-1.23106
125617143	chr11:125617143:C:T	1.22277e-08	-1.8786e-10	-0.817791
125617300	chr11:125617300:T:C	4.04612e-09	-1.2598	-0.663929
125617660	chr11:125617660:A:T	1.25038e-08	-1.8786e-10	-0.795461
125617673	chr11:125617673:C:A	1.22664e-09	-1.67996	-1.43725
125617771	chr11:125617771:C:T	3.82542e-09	-1.30804	-0.671781
125618111	chr11:125618111:A:AATCT	1.83125e-09	-1.36853	-1.34796
125618222	chr11:125618222:C:T	1.35411e-08	-1.8786e-10	-0.715761
125618509	chr11:125618509:C:T	4.07374e-09	-1.2614	-0.655532
125619112	chr11:125619112:C:T	1.14393e-08	-0.658533	-0.225908
125619726	chr11:125619726:A:G	1.36556e-09	-1.78364	-1.22628
125619893	chr11:125619893:A:C	1.17997e-09	-1.71875	-1.43725
125621389	chr11:125621389:A:G	4.06911e-09	-1.25672	-0.66135
125621680	chr11:125621680:A:G	7.86208e-09	-1.25944	-4.18622e-10
125622004	chr11:125622004:C:T	1.758e-09	-1.4092	-1.34811
125622401	chr11:125622401:T:A	3.49945e-09	-1.1434	-0.925489
125622803	chr11:125622803:C:T	1.38452e-08	-1.8786e-10	-0.693556
125623002	chr11:125623002:T:C	1.13617e-09	-1.75868	-1.43515
125623297	chr11:125623297:G:A	1.12862e-09	-1.77943	-1.42107
125623767	chr11:125623767:A:G	3.85776e-09	-1.29809	-0.673318
125623984	chr11:125623984:T:C	1.12799e-09	-1.77244	-1.42862
125624060	chr11:125624060:G:A	6.56106e-08	0.632713	0.229531
125624121	chr11:125624121:C:T	3.76916e-09	-1.27179	-0.722853
125624320	chr11:125624320:C:T	3.50817e-09	-1.1743	-0.892101
125624440	chr11:125624440:A:G	1.23367e-08	-1.8786e-10	-0.808916
125625127	chr11:125625127:C:T	1.79979e-09	-1.38611	-1.34771
125625183	chr11:125625183:C:T	2.50721e-09	-1.35032	-1.052
125625314	chr11:125625314:A:AC	4.93235e-09	-1.15626	-0.569421
125625316	chr11:125625316:T:C	5.02069e-09	-1.14642	-0.561506
125625369	chr11:125625369:C:T	1.14984e-09	-1.75277	-1.42909
125625479	chr11:125625479:G:T	7.42737e-09	-1.8786e-10	-1.31632
125625626	chr11:125625626:G:T	2.7508e-09	-0.915991	-1.39361
125625780	chr11:125625780:A:T	6.58358e-09	-1.8786e-10	-1.43691
125625824	chr11:125625824:G:A	6.75417e-09	-1.8786e-10	-1.41133
125625845	chr11:125625845:A:G	3.98814e-09	-1.26294	-0.675227
125625851	chr11:125625851:C:G	3.85728e-09	-1.26241	-0.709121
125626383	chr11:125626383:A:T	2.77332e-09	-1.21595	-1.0855
125626504	chr11:125626504:G:A	3.7341e-09	-1.2761	-0.727885
125627250	chr11:125627250:G:A	1.13071e-09	-1.7972	-1.40145
125627329	chr11:125627329:A:G	6.65019e-09	-1.8786e-10	-1.42685
125627352	chr11:125627352:T:C	5.64317e-09	-0.360207	-1.23084
125627447	chr11:125627447:A:G	1.17947e-09	-1.72419	-1.43223
125627571	chr11:125627571:G:T	3.88559e-09	-0.993478	-0.970741
125628811	chr11:125628811:A:G	7.67293e-09	-1.8786e-10	-1.28379
125628977	chr11:125628977:G:C	1.03167e-08	-0.687101	-0.300629
125629059	chr11:125629059:C:T	9.06113e-09	-1.8786e-10	-1.1175
125629079	chr11:125629079:C:G	1.67632e-08	-1.8786e-10	-0.502309
125629168	chr11:125629168:A:G	5.03767e-09	-0.859541	-0.845009
125629670	chr11:125629670:G:A	6.58587e-09	-1.8786e-10	-1.43657
125629857	chr11:125629857:A:C	2.69479e-08	-1.8786e-10	-0.0275859
125630049	chr11:125630049:A:C	8.46166e-09	-1.8786e-10	-1.18595
125630894	chr11:125630894:T:C	8.79198e-09	-1.8786e-10	-1.14765
125631100	chr11:125631100:G:A	9.40773e-09	-1.8786e-10	-1.07996
125631616	chr11:125631616:A:AACACTTTGG	6.78039e-09	-0.705383	-0.702075
125631839	chr11:125631839:G:C	6.61275e-09	-1.8786e-10	-1.43249
125632127	chr11:125632127:C:G	1.35411e-08	-1.8786e-10	-0.715761
125632454	chr11:125632454:C:A	2.30432e-08	-0.184122	-4.18622e-10
125632572	chr11:125632572:C:T	5.43897e-09	-0.686423	-0.94148
125632885	chr11:125632885:C:G	1.02561e-08	-0.674221	-0.319403
125632903	chr11:125632903:A:G	9.08155e-09	-1.8786e-10	-1.11525
125634661	chr11:125634661:A:AG	5.38681e-09	-0.612603	-1.02494
125635200	chr11:125635200:C:G	5.32795e-09	-0.699217	-0.949311
125635729	chr11:125635729:A:T	1.01358e-08	-1.8786e-10	-1.00542
125635983	chr11:125635983:G:A	6.25014e-09	-1.48889	-4.18622e-10
125636405	chr11:125636405:A:C	1.07623e-08	-0.582182	-0.363263
125636704	chr11:125636704:T:C	4.49568e-09	-1.81838	-4.18622e-10
125636919	chr11:125636919:T:C	6.5825e-09	-1.8786e-10	-1.43708
125637324	chr11:125637324:C:CTT	6.38139e-09	-0.280765	-1.18734
125637382	chr11:125637382:T:C	5.30891e-09	-0.77597	-0.876137
125637693	chr11:125637693:TTTTG:T	6.16192e-09	-0.347067	-1.15604
125637781	chr11:125637781:C:T	5.58025e-09	-1.60226	-4.18622e-10
125637942	chr11:125637942:C:T	1.02601e-08	-0.689064	-0.30417
125638519	chr11:125638519:T:C	5.44514e-09	-1.62677	-4.18622e-10
125638711	chr11:125638711:C:G	6.89684e-09	-1.8786e-10	-1.39043
125639816	chr11:125639816:T:C	1.22553e-09	-1.68234	-1.43578
125639874	chr11:125639874:T:C	5.76961e-09	-0.598457	-0.970431
125639943	chr11:125639943:A:G	2.07092e-09	-1.55051	-1.04299
125639984	chr11:125639984:C:T	5.72343e-09	-0.614368	-0.962558
125640263	chr11:125640263:C:T	7.39259e-09	-1.8786e-10	-1.32101
125640340	chr11:125640340:GA:G	1.3127e-08	-1.8786e-10	-0.746822
125640362	chr11:125640362:T:A	6.43193e-09	-0.816753	-0.643465
125640467	chr11:125640467:G:A	9.06377e-08	1.27421	-0.0888361
125640884	chr11:125640884:C:T	9.64021e-09	-1.8786e-10	-1.05555
125641211	chr11:125641211:A:G	4.42179e-08	1.30695	-0.839312
125641304	chr11:125641304:T:G	4.61631e-09	-1.7919	-4.18622e-10
125641318	chr11:125641318:A:G	6.43381e-09	-0.284324	-1.1756
125641677	chr11:125641677:A:G	5.04005e-09	-0.796051	-0.908026
125642655	chr11:125642655:CAG:C	1.6464e-08	-1.8786e-10	-0.520316
125642755	chr11:125642755:A:G	1.09708e-08	-0.642254	-0.284
125642855	chr11:125642855:C:T	2.67998e-08	-1.8786e-10	-0.0330976
125642878	chr11:125642878:C:G	6.72203e-09	-1.8786e-10	-1.4161
125643202	chr11:125643202:G:A	5.61586e-09	-0.612825	-0.983074
125643205	chr11:125643205:C:T	7.39732e-09	-1.8786e-10	-1.32037
125643245	chr11:125643245:C:T	7.12201e-09	-1.3583	-4.18622e-10
125644379	chr11:125644379:T:A	5.53735e-09	-0.625812	-0.984164
125644678	chr11:125644678:G:A	1.20505e-09	-1.71776	-1.41721
125644689	chr11:125644689:T:G	6.60405e-09	-1.8786e-10	-1.43381
125645457	chr11:125645457:T:A	7.48751e-09	-0.665711	-0.642546
125645945	chr11:125645945:ACTTT:A	7.11651e-09	-1.8786e-10	-1.35908
125646063	chr11:125646063:G:A	5.35287e-09	-1.64386	-4.18622e-10
125646169	chr11:125646169:C:T	1.06809e-08	-0.678894	-0.27414
125646396	chr11:125646396:C:G	1.19107e-09	-1.71027	-1.43637
125646581	chr11:125646581:G:A	5.48385e-09	-0.610798	-1.00889
125646629	chr11:125646629:A:G	6.60706e-09	-1.8786e-10	-1.43335
125647044	chr11:125647044:G:A	2.9671e-09	-0.818733	-1.41518
125648192	chr11:125648192:G:T	6.59706e-09	-1.8786e-10	-1.43487
125648350	chr11:125648350:T:A	1.11979e-09	-1.77457	-1.43378
125648450	chr11:125648450:C:T	2.18489e-09	-1.79585	-0.744082
125648576	chr11:125648576:C:T	1.57937e-08	-1.8786e-10	-0.56188
125648774	chr11:125648774:C:CAT	2.2235e-08	-1.8786e-10	-0.219827
125648953	chr11:125648953:T:A	1.03064e-08	-1.8786e-10	-0.988732
125649045	chr11:125649045:G:A	6.59645e-09	-1.8786e-10	-1.43496
125649061	chr11:125649061:C:T	5.531e-08	0.69146	-4.18622e-10
125649551	chr11:125649551:C:T	6.7982e-09	-1.8786e-10	-1.40484
125649587	chr11:125649587:C:T	6.62887e-09	-1.8786e-10	-1.43006
125650047	chr11:125650047:C:CT	4.03325e-09	-0.490464	-1.43646
125650070	chr11:125650070:C:T	1.53123e-08	-1.8786e-10	-0.592833
125650247	chr11:125650247:A:G	4.87724e-09	-0.303827	-1.43309
125650626	chr11:125650626:G:A	2.00645e-09	-1.5651	-1.06002
125650705	chr11:125650705:G:T	5.87351e-09	-0.378083	-1.17296
125650750	chr11:125650750:T:C	5.732e-09	-0.402534	-1.17289
125650830	chr11:125650830:CAG:C	5.62979e-09	-0.590522	-1.0029
125652081	chr11:125652081:G:A	1.37381e-09	-1.56942	-1.43448
125652293	chr11:125652293:T:C	8.31885e-09	-0.623687	-0.579282
125652594	chr11:125652594:T:C	1.06547e-08	-1.8786e-10	-0.955489
125652883	chr11:125652883:A:G	3.48694e-08	-1.8786e-10	0.230118
125653059	chr11:125653059:T:C	7.68561e-09	-0.6199	-0.662243
125653083	chr11:125653083:C:T	1.02751e-08	-1.8786e-10	-0.991771
125653161	chr11:125653161:G:A	7.48484e-09	-1.8786e-10	-1.30861
125653166	chr11:125653166:G:C	3.26009e-09	-0.729053	-1.41069
125653561	chr11:125653561:C:CTG	1.14921e-08	-0.597235	-0.282594
125653772	chr11:125653772:A:G	3.08128e-08	-1.8786e-10	0.106437
125654340	chr11:125654340:G:A	7.74842e-09	-0.624179	-0.649825
125654483	chr11:125654483:T:A	5.7929e-09	-0.596054	-0.968806
125654820	chr11:125654820:C:T	6.72406e-09	-1.8786e-10	-1.4158
125655113	chr11:125655113:C:T	6.61866e-09	-1.8786e-10	-1.4316
125655300	chr11:125655300:A:G	7.04137e-09	-1.36969	-4.18622e-10
125656266	chr11:125656266:G:A	1.22494e-09	-1.68362	-1.43498
125656879	chr11:125656879:C:G	9.62608e-09	-1.8786e-10	-1.05702
125657282	chr11:125657282:T:TG	1.27276e-08	-0.566489	-0.211231
125657307	chr11:125657307:G:A	4.57845e-09	-0.366046	-1.43409
125657894	chr11:125657894:A:T	2.20695e-07	2.38444	-0.30915
125658444	chr11:125658444:T:C	6.67329e-09	-1.8786e-10	-1.42338
125658496	chr11:125658496:A:G	2.73709e-09	-0.88852	-1.42608
125658674	chr11:125658674:C:T	1.09285e-09	-1.8195	-1.41321
125659304	chr11:125659304:T:C	1.54515e-08	-1.8786e-10	-0.583787
125659753	chr11:125659753:C:T	1.39576e-08	-1.8786e-10	-0.685465
125660050	chr11:125660050:G:A	6.93902e-09	-1.8786e-10	-1.38433
125660392	chr11:125660392:A:AT	1.39812e-08	-1.8786e-10	-0.683782
125660836	chr11:125660836:C:T	1.38857e-08	-1.8786e-10	-0.690635
125660861	chr11:125660861:C:T	5.44557e-09	-0.291608	-1.33508
125661106	chr11:125661106:T:C	7.84146e-09	-0.616313	-0.645755
125661143	chr11:125661143:C:T	8.08783e-09	-0.592792	-0.63834
125661236	chr11:125661236:A:G	5.8443e-09	-0.578167	-0.977859
125661336	chr11:125661336:G:A	5.09494e-09	-0.447311	-1.24593
125661440	chr11:125661440:T:C	1.09247e-08	-0.695853	-0.234612
125661479	chr11:125661479:T:C	8.44884e-09	-1.8786e-10	-1.18746
125661591	chr11:125661591:C:A	5.94634e-09	-0.560369	-0.978348
125661603	chr11:125661603:C:T	6.60254e-09	-1.8786e-10	-1.43404
125661696	chr11:125661696:C:T	1.0607e-08	-1.8786e-10	-0.959975
125661794	chr11:125661794:A:G	8.65397e-09	-1.8786e-10	-1.16347
125662066	chr11:125662066:T:C	7.53549e-09	-1.30187	-4.18622e-10
125662474	chr11:125662474:G:A	1.08252e-09	-1.80638	-1.43582
125662789	chr11:125662789:G:A	3.00861e-08	0.0825704	-4.18622e-10
125663041	chr11:125663041:T:C	5.27678e-09	-1.65818	-4.18622e-10
125663454	chr11:125663454:C:T	1.24741e-08	-0.541792	-0.256047
125663933	chr11:125663933:T:G	6.00924e-09	-0.571532	-0.956663
125664352	chr11:125664352:G:T	9.82969e-08	1.56881	-0.302306
125665209	chr11:125665209:T:C	1.22885e-09	-1.67829	-1.43712
125666618	chr11:125666618:G:A	3.48694e-08	-1.8786e-10	0.230118
125667341	chr11:125667341:C:A	1.8506e-08	0.615394	-1.01879
125667579	chr11:125667579:A:G	8.2193e-09	-1.8786e-10	-1.21501
125667702	chr11:125667702:C:A	1.39098e-08	-1.8786e-10	-0.6889
125667782	chr11:125667782:G:A	5.55516e-09	-0.638088	-0.968678
125667966	chr11:125667966:T:G	2.2136e-08	-1.8786e-10	-0.224289
125668670	chr11:125668670:T:C	5.05286e-09	-0.639807	-1.06173
125668824	chr11:125668824:T:C	6.73372e-09	-1.8786e-10	-1.41436
125669307	chr11:125669307:AT:CT	1.06753e-07	1.61073	-0.261702
125669511	chr11:125669511:T:C	9.56236e-09	-1.8786e-10	-1.06366
125669582	chr11:125669582:G:A	1.64203e-09	-1.58179	-1.24377
125669776	chr11:125669776:G:A	1.05992e-07	1.20652	0.135348
125669891	chr11:125669891:TTA:T	6.10469e-09	-0.714054	-0.798381
125669997	chr11:125669997:G:A	5.15529e-09	-0.802511	-0.878958
125670693	chr11:125670693:C:T	3.08918e-09	-0.783142	-1.41045
125670791	chr11:125670791:A:G	1.0663e-08	-0.641331	-0.313381
125671340	chr11:125671340:A:G	6.95244e-09	-1.8786e-10	-1.3824
125671592	chr11:125671592:A:T	4.82539e-09	-1.7476	-4.18622e-10
125672006	chr11:125672006:A:G	2.32789e-09	-1.04208	-1.43445
125673173	chr11:125673173:T:TG	1.12115e-08	-0.559673	-0.34488
125673422	chr11:125673422:C:T	8.60993e-09	-0.690418	-0.478159
125673474	chr11:125673474:TAC:T	2.54805e-09	-0.960321	-1.42585
125673599	chr11:125673599:G:A	1.03888e-08	-0.658462	-0.322307
125673833	chr11:125673833:A:G	3.927e-09	-0.550631	-1.40299
125673835	chr11:125673835:CT:C	6.62713e-09	-1.8786e-10	-1.43032
125674024	chr11:125674024:G:A	1.674e-08	-1.8786e-10	-0.503694
125675531	chr11:125675531:G:T	7.89718e-09	-1.8786e-10	-1.25499
125675540	chr11:125675540:C:T	5.20313e-09	-0.304943	-1.36729
125675828	chr11:125675828:T:C	2.80388e-09	-1.79102	-0.499468
125675948	chr11:125675948:C:G	1.54049e-08	-1.8786e-10	-0.586807
125676270	chr11:125676270:T:C	1.54358e-08	-1.8786e-10	-0.584801
125676518	chr11:125676518:A:T	1.15255e-08	-0.589981	-0.286948
125676584	chr11:125676584:C:T	1.29018e-09	-1.62989	-1.43682
125677293	chr11:125677293:C:A	6.60325e-09	-1.8786e-10	-1.43393
125677765	chr11:125677765:C:G	1.55883e-07	1.13444	0.593169
125677974	chr11:125677974:C:T	1.17439e-08	-0.574416	-0.283744
125678698	chr11:125678698:A:G	1.19575e-08	-0.683182	-0.156953
125678878	chr11:125678878:A:G	6.6201e-09	-1.8786e-10	-1.43138
125679324	chr11:125679324:C:T	2.93323e-09	-0.808668	-1.43672
125679567	chr11:125679567:A:C	1.01975e-08	-1.8786e-10	-0.999347
125680154	chr11:125680154:G:A	1.32657e-09	-1.79809	-1.24081
125680344	chr11:125680344:T:C	5.07095e-09	-1.72022	0.0222508
125680520	chr11:125680520:G:A	6.69405e-09	-1.8786e-10	-1.42027
125681195	chr11:125681195:A:G	4.80882e-09	-0.340762	-1.41028
125681395	chr11:125681395:C:A	6.82679e-09	-1.8786e-10	-1.40064
125681713	chr11:125681713:G:T	3.73064e-08	1.4415	-1.14383
125681878	chr11:125681878:C:T	6.5904e-09	-1.8786e-10	-1.43588
125681895	chr11:125681895:G:C	3.40337e-07	-1.8786e-10	2.50844
125682061	chr11:125682061:C:T	9.21976e-09	-1.8786e-10	-1.10014
125682214	chr11:125682214:C:T	6.89331e-09	-1.8786e-10	-1.39094
125682524	chr11:125682524:T:A	5.0421e-09	-0.298943	-1.40473
125682600	chr11:125682600:A:G	2.78598e-09	-0.917409	-1.37948
125682688	chr11:125682688:G:C	1.97855e-09	-1.61352	-1.02561
125682789	chr11:125682789:T:TTGGG	1.32707e-08	-1.8786e-10	-0.735935
125683164	chr11:125683164:G:A	4.96444e-09	-0.981915	-0.737277
125683371	chr11:125683371:G:A	6.64509e-09	-1.8786e-10	-1.42762
125684122	chr11:125684122:T:A	1.2178e-08	-1.8786e-10	-0.821859
125684404	chr11:125684404:A:T	5.36237e-09	-0.422157	-1.21993
125684754	chr11:125684754:AGG:A	6.99968e-09	-1.8786e-10	-1.37563
125684756	chr11:125684756:G:A	4.8404e-09	-1.7445	-4.18622e-10
125684760	chr11:125684760:AAG:A	1.02533e-08	-1.8786e-10	-0.993898
125684994	chr11:125684994:C:A	3.2083e-08	0.146834	-4.18622e-10
125685411	chr11:125685411:A:G	6.65091e-09	-1.8786e-10	-1.42674
125685498	chr11:125685498:T:C	1.16787e-08	-1.8786e-10	-0.86373
125685531	chr11:125685531:C:T	3.78507e-08	1.02167	-0.709518
125686284	chr11:125686284:C:G	8.05875e-09	-1.8786e-10	-1.23473
125686941	chr11:125686941:C:T	7.18223e-09	-1.8786e-10	-1.34988
125687024	chr11:125687024:C:T	3.2858e-09	-0.825184	-1.3067
125687100	chr11:125687100:A:G	5.1467e-09	-1.68314	-4.18622e-10
125687163	chr11:125687163:C:T	1.05356e-08	0.164655	-1.13139
125687211	chr11:125687211:T:C	9.32691e-09	-1.8786e-10	-1.08859
125687313	chr11:125687313:T:C	4.04253e-09	-1.81437	-0.110254
125687864	chr11:125687864:G:A	7.28216e-09	-1.8786e-10	-1.33607
125687946	chr11:125687946:A:G	7.29541e-09	-1.8786e-10	-1.33425
125688098	chr11:125688098:C:G	3.44104e-09	-0.791843	-1.29388
125689281	chr11:125689281:AGGG:A	3.13558e-09	-0.880984	-1.29769
125689398	chr11:125689398:G:A	3.17641e-09	-0.881913	-1.28383
125689410	chr11:125689410:T:C	3.13499e-09	-0.884304	-1.29456
125689426	chr11:125689426:A:G	7.28631e-09	-1.8786e-10	-1.3355
125689864	chr11:125689864:G:C	2.23405e-09	-1.3638	-1.15387
125689990	chr11:125689990:C:T	2.29249e-09	-1.10152	-1.39033
125690285	chr11:125690285:G:A	2.34709e-09	-1.07534	-1.39298
125690320	chr11:125690320:TCC:ACC	7.60613e-09	-1.8786e-10	-1.29254
125690344	chr11:125690344:G:A	9.66169e-09	-1.8786e-10	-1.05332
125690616	chr11:125690616:A:G	2.35523e-09	-1.06883	-1.39602
125690682	chr11:125690682:G:A	8.48617e-09	-1.8786e-10	-1.18306
125690904	chr11:125690904:G:A	7.69472e-09	-1.8786e-10	-1.28096
125690977	chr11:125690977:A:G	4.12034e-09	-1.10856	-0.796992
125691673	chr11:125691673:C:T	2.22787e-09	-1.11918	-1.40127
125691764	chr11:125691764:T:C	5.13361e-09	-0.769091	-0.916592
125691815	chr11:125691815:C:T	6.18521e-08	1.79604	-0.992783
125691816	chr11:125691816:A:G	4.81759e-09	-0.947414	-0.801805
125692163	chr11:125692163:A:ACT	1.33719e-09	-1.71963	-1.31129
125692591	chr11:125692591:A:G	1.23999e-09	-1.67234	-1.43405
125692649	chr11:125692649:T:C	7.30178e-09	-1.8786e-10	-1.33337
125692743	chr11:125692743:T:A	8.88969e-09	0.119539	-1.25614
125692820	chr11:125692820:A:G	9.22686e-09	0.139298	-1.23867
125692958	chr11:125692958:C:T	3.90653e-08	1.15006	-0.806322
125693013	chr11:125693013:C:A	3.90438e-09	-1.13905	-0.820347
125693219	chr11:125693219:A:G	7.28967e-09	-1.8786e-10	-1.33503
125693287	chr11:125693287:A:G	2.15877e-08	1.12826	-1.37763
125693401	chr11:125693401:A:C	1.55804e-09	-1.45285	-1.42521
125693478	chr11:125693478:A:G	1.49456e-09	-1.70192	-1.21775
125693664	chr11:125693664:G:A	2.09429e-08	1.10275	-1.38244
125693707	chr11:125693707:G:C	1.28947e-09	-1.63386	-1.4334
125693816	chr11:125693816:G:A	1.24899e-09	-1.66389	-1.43526
125694196	chr11:125694196:T:C	7.39299e-09	-1.8786e-10	-1.32096
125694303	chr11:125694303:G:A	6.74172e-09	-1.8786e-10	-1.41318
125694371	chr11:125694371:T:C	1.46113e-08	-1.8786e-10	-0.639696
125694416	chr11:125694416:A:G	1.50279e-09	-1.47702	-1.43715
125694610	chr11:125694610:C:T	6.08583e-09	-1.51553	-4.18622e-10
125694747	chr11:125694747:T:C	1.12344e-09	-1.81718	-1.38792
125694870	chr11:125694870:G:A	6.82347e-09	-1.8786e-10	-1.40113
125695268	chr11:125695268:A:AAG	6.11886e-08	1.74463	-0.952167
125695308	chr11:125695308:A:G	4.04398e-09	-1.11941	-0.804852
125695324	chr11:125695324:G:A	2.21439e-08	1.14447	-1.3684
125695479	chr11:125695479:T:C	8.71152e-09	0.121274	-1.27812
125695727	chr11:125695727:G:A	9.14681e-09	-1.8786e-10	-1.10809
125695886	chr11:125695886:A:C	9.02134e-09	0.140968	-1.26287
125696174	chr11:125696174:T:C	4.06003e-09	-1.0789	-0.841401
125696301	chr11:125696301:A:G	3.82996e-09	-1.10431	-0.874329
125697233	chr11:125697233:T:C	1.43699e-09	-1.53178	-1.42716
125697278	chr11:125697278:A:G	3.87638e-09	-1.09306	-0.873535
125697360	chr11:125697360:A:G	7.23316e-09	-1.8786e-10	-1.34282
125697644	chr11:125697644:C:A	1.44662e-09	-1.5234	-1.42886
125697660	chr11:125697660:C:T	8.47099e-09	0.0798592	-1.2647
125698098	chr11:125698098:A:G	2.31668e-09	-1.09348	-1.38787
125698243	chr11:125698243:T:C	6.58172e-09	-1.8786e-10	-1.4372
125698344	chr11:125698344:G:T	6.66917e-08	-1.8786e-10	0.878588
125698507	chr11:125698507:T:C	6.20523e-09	-1.4961	-4.18622e-10
125698665	chr11:125698665:T:C	7.5508e-09	0.0158474	-1.31569
125698930	chr11:125698930:A:G	8.50722e-09	0.0895176	-1.2701
125698950	chr11:125698950:G:A	9.0236e-09	0.163785	-1.28543
125699037	chr11:125699037:A:G	4.19056e-09	-1.08145	-0.807206
125699068	chr11:125699068:C:T	9.33732e-09	-1.8786e-10	-1.08747
125699466	chr11:125699466:T:C	7.99915e-09	0.0278562	-1.27001
125699751	chr11:125699751:G:A	1.23684e-09	-1.7685	-1.34043
125699759	chr11:125699759:TTGAC:T	4.2777e-08	1.43829	-1.00378
125699918	chr11:125699918:A:C	7.48225e-09	-1.8786e-10	-1.30896
125700065	chr11:125700065:CAT:C	5.25055e-08	1.64574	-1.00632
125700283	chr11:125700283:T:C	4.8517e-09	-1.74216	-4.18622e-10
125700332	chr11:125700332:T:A	9.1559e-09	0.161288	-1.26838
125700357	chr11:125700357:TGA:T	9.1051e-09	0.122056	-1.23471
125700553	chr11:125700553:C:G	1.32643e-09	-1.60174	-1.43726
125700590	chr11:125700590:T:C	1.54014e-09	-1.49196	-1.39766
125700640	chr11:125700640:A:G	3.01235e-08	1.43434	-1.35053
125700683	chr11:125700683:T:C	1.1328e-08	-1.8786e-10	-0.894218
125700812	chr11:125700812:G:A	7.69576e-09	-1.8786e-10	-1.28082
125700860	chr11:125700860:G:A	9.23901e-08	2.07213	-0.867601
125700971	chr11:125700971:T:G	1.04082e-08	-1.8786e-10	-0.978894
125701038	chr11:125701038:C:T	6.61514e-09	-1.8786e-10	-1.43213
125701046	chr11:125701046:A:T	1.89213e-09	-1.76001	-0.923785
125701255	chr11:125701255:G:A	7.62673e-09	-1.8786e-10	-1.28983
125701713	chr11:125701713:T:C	3.04479e-09	-0.835403	-1.37266
125701783	chr11:125701783:G:A	1.55426e-08	-1.8786e-10	-0.577909
125701845	chr11:125701845:A:G	1.03514e-08	-1.8786e-10	-0.98437
125702120	chr11:125702120:G:A	6.68166e-09	-1.8786e-10	-1.42213
125702228	chr11:125702228:G:A	6.21651e-09	-0.0688455	-1.42544
125702245	chr11:125702245:G:A	6.97337e-09	-1.8786e-10	-1.37939
125702327	chr11:125702327:T:C	3.46855e-08	1.5259	-1.30107
125702689	chr11:125702689:A:C	3.73087e-08	0.297734	-4.18622e-10
125702804	chr11:125702804:T:C	3.3541e-08	1.50608	-1.31481
125702871	chr11:125702871:A:G	5.36448e-08	0.660892	-4.18622e-10
125703104	chr11:125703104:A:T	2.39683e-08	-1.8786e-10	-0.144763
125703811	chr11:125703811:C:T	6.78179e-09	-1.8786e-10	-1.40725
125703889	chr11:125703889:C:T	3.0391e-08	1.1101	-1.01744
125704173	chr11:125704173:T:A	1.69958e-09	-1.36901	-1.42211
125704357	chr11:125704357:A:C	2.86503e-08	1.38946	-1.35578
125704375	chr11:125704375:C:T	2.83457e-08	1.37464	-1.35165
125704470	chr11:125704470:AC:A	2.95128e-08	1.41388	-1.35054
125704490	chr11:125704490:C:G	2.6878e-08	1.32096	-1.35115
125704689	chr11:125704689:A:G	9.52706e-09	-1.8786e-10	-1.06736
125704690	chr11:125704690:T:C	9.52573e-09	-1.8786e-10	-1.0675
125704700	chr11:125704700:T:C	9.45344e-09	-1.8786e-10	-1.07511
125704705	chr11:125704705:T:C	7.81938e-09	-1.8786e-10	-1.26489
125704844	chr11:125704844:C:A	2.37147e-09	-1.12994	-1.32804
125705050	chr11:125705050:G:A	3.20366e-08	1.0374	-0.892014
125705057	chr11:125705057:A:G	2.61113e-08	1.28034	-1.33947
125705415	chr11:125705415:G:A	6.8234e-09	-1.8786e-10	-1.40114
125705519	chr11:125705519:C:T	2.62718e-09	-0.942441	-1.41314
125705578	chr11:125705578:C:T	9.24296e-09	-1.09763	-4.18622e-10
125705799	chr11:125705799:A:G	2.69698e-08	1.31909	-1.34587
125705898	chr11:125705898:TA:T	6.71965e-09	-1.8786e-10	-1.41646
125706255	chr11:125706255:G:T	1.05149e-08	-0.968699	-4.18622e-10
125707306	chr11:125707306:A:G	3.15986e-08	1.46	-1.32838
125707410	chr11:125707410:C:G	4.94669e-08	0.579812	-4.18622e-10
125707431	chr11:125707431:G:A	3.94304e-09	-0.81532	-1.13422
125707438	chr11:125707438:G:A	1.5104e-08	0.670004	-1.27654
125707664	chr11:125707664:G:A	1.51359e-09	-1.49096	-1.41605
125707722	chr11:125707722:C:T	1.55308e-09	-1.46352	-1.41773
125707811	chr11:125707811:C:T	4.49581e-09	-1.81835	-4.18622e-10
125707952	chr11:125707952:A:G	3.78811e-08	1.72879	-1.41583
125707970	chr11:125707970:G:A	3.42303e-08	1.18214	-0.970518
125708014	chr11:125708014:T:C	8.90387e-09	-1.8786e-10	-1.13501
125708047	chr11:125708047:G:A	1.55095e-09	-1.47999	-1.40264
125708331	chr11:125708331:T:C	1.90605e-09	-1.46179	-1.21467
125708657	chr11:125708657:A:C	2.79881e-08	-1.8786e-10	0.010287
125708744	chr11:125708744:T:G	8.52065e-09	-1.179	-4.18622e-10
125708864	chr11:125708864:A:G	8.47786e-09	-1.8786e-10	-1.18404
125708929	chr11:125708929:T:C	4.94486e-09	-1.72315	-4.18622e-10
125708978	chr11:125708978:G:A	3.5837e-08	1.67781	-1.42032
125709161	chr11:125709161:G:A	1.15213e-09	-1.75523	-1.42465
125709472	chr11:125709472:A:G	3.33526e-08	1.53942	-1.35378
125709539	chr11:125709539:A:G	2.3145e-09	-1.56882	-0.913477
125709719	chr11:125709719:A:G	1.52484e-09	-1.4827	-1.4169
125710598	chr11:125710598:A:G	6.67518e-09	-1.8786e-10	-1.4231
125711052	chr11:125711052:C:T	3.31788e-08	1.52196	-1.34154
125711541	chr11:125711541:C:T	3.24058e-08	1.44831	-1.29146
125711709	chr11:125711709:G:A	6.58144e-09	-1.8786e-10	-1.43724
125711771	chr11:125711771:T:A	8.37617e-09	-1.8786e-10	-1.1961
125711905	chr11:125711905:T:C	2.46606e-08	1.26178	-1.37806
125712255	chr11:125712255:G:C	6.7808e-09	-1.8786e-10	-1.4074
125712423	chr11:125712423:AG:A	3.74054e-08	1.24369	-0.943368
125712746	chr11:125712746:T:C	3.08479e-08	1.46385	-1.35628
125712752	chr11:125712752:T:C	3.27242e-08	1.21595	-1.04933
125713113	chr11:125713113:G:A	3.05951e-08	1.43592	-1.33657
125713281	chr11:125713281:T:C	1.46162e-09	-1.56801	-1.37394
125713464	chr11:125713464:G:C	7.83543e-09	-0.709343	-0.553494
125713480	chr11:125713480:A:T	2.79889e-08	1.06345	-1.05314
125713901	chr11:125713901:GC:G	3.70614e-08	1.719	-1.42791
125714125	chr11:125714125:C:G	8.55715e-09	-1.8786e-10	-1.17473
125714592	chr11:125714592:C:T	3.2594e-08	1.52305	-1.36041
125714658	chr11:125714658:T:A	1.51056e-09	-1.49431	-1.4147
125714758	chr11:125714758:T:A	3.2016e-08	1.48689	-1.34214
125714959	chr11:125714959:G:T	6.96617e-09	-1.8786e-10	-1.38043
125715105	chr11:125715105:G:A	2.88656e-08	1.41075	-1.36959
125715145	chr11:125715145:T:C	3.50823e-08	1.57105	-1.33485
125715196	chr11:125715196:G:A	2.18474e-09	-1.32463	-1.21536
125715803	chr11:125715803:C:A	1.48659e-09	-1.51036	-1.41464
125715999	chr11:125715999:A:G	1.91632e-09	-1.43464	-1.23645
125716105	chr11:125716105:A:G	6.81256e-09	-1.8786e-10	-1.40273
125716167	chr11:125716167:A:T	1.60692e-09	-1.43304	-1.41414
125716447	chr11:125716447:A:C	2.79391e-09	-0.887196	-1.40685
125716575	chr11:125716575:C:T	6.31333e-09	-1.47883	-4.18622e-10
125716577	chr11:125716577:G:A	5.35103e-09	-1.6442	-4.18622e-10
125717296	chr11:125717296:T:C	9.18765e-09	-0.626881	-0.476752
125717298	chr11:125717298:T:C	3.25277e-08	1.49292	-1.33232
125717580	chr11:125717580:C:T	7.88671e-09	-0.652768	-0.603546
125717631	chr11:125717631:C:T	1.92675e-08	0.611116	-0.974188
125717646	chr11:125717646:C:T	7.60368e-09	-0.682352	-0.610509
125717904	chr11:125717904:A:G	3.0712e-08	1.43906	-1.3359
125717916	chr11:125717916:T:C	5.14958e-08	0.620008	-4.18622e-10
125717975	chr11:125717975:A:T	2.93496e-08	-1.55333	1.61112
125718520	chr11:125718520:A:G	8.88661e-09	0.0743544	-1.2113
125718564	chr11:125718564:G:A	3.93329e-09	-0.825768	-1.12625
125718640	chr11:125718640:A:C	1.12425e-09	-1.7768	-1.42758
125718820	chr11:125718820:G:A	1.53129e-09	-1.47953	-1.41586
125718899	chr11:125718899:T:C	3.40415e-08	1.53226	-1.32618
125719046	chr11:125719046:T:C	6.73404e-09	-1.8786e-10	-1.41432
125719095	chr11:125719095:C:T	1.64239e-08	-1.8786e-10	-0.522758
125719708	chr11:125719708:G:A	8.38293e-09	-1.8786e-10	-1.19529
125719862	chr11:125719862:C:T	3.21312e-08	-1.54714	1.69547
125720449	chr11:125720449:C:T	6.61772e-09	-1.8786e-10	-1.43174
125720498	chr11:125720498:G:T	4.59278e-09	-1.67807	-0.118941
125720645	chr11:125720645:G:A	8.55745e-09	-1.8786e-10	-1.17469
125720891	chr11:125720891:T:A	6.85664e-09	-1.8786e-10	-1.39628
125720950	chr11:125720950:C:G	3.27766e-08	1.55049	-1.38227
125720989	chr11:125720989:C:T	1.85382e-09	-1.41038	-1.29387
125720996	chr11:125720996:C:T	4.38388e-09	-1.57066	-0.272897
125721047	chr11:125721047:G:A	6.58334e-09	-1.8786e-10	-1.43695
125721107	chr11:125721107:TC:T	2.66987e-09	-1.50162	-0.837844
125721176	chr11:125721176:A:G	2.69973e-09	-0.933394	-1.39495
125721290	chr11:125721290:C:T	8.38344e-09	-1.8786e-10	-1.19524
125721453	chr11:125721453:A:G	8.08081e-09	-1.8786e-10	-1.232
125722228	chr11:125722228:A:C	1.92012e-08	0.793387	-1.1599
125722351	chr11:125722351:G:A	2.05446e-08	0.841883	-1.14078
125722518	chr11:125722518:A:T	3.43161e-08	0.826956	-0.612835
125722533	chr11:125722533:A:G	2.01263e-08	0.812095	-1.13156
125722948	chr11:125722948:G:T	2.00979e-08	0.827908	-1.14879
125723003	chr11:125723003:T:G	8.27618e-09	-1.8786e-10	-1.20811
125723008	chr11:125723008:G:GCTT	8.2785e-09	-1.8786e-10	-1.20783
125723013	chr11:125723013:A:C	1.45079e-08	-1.8786e-10	-0.6468
125723014	chr11:125723014:C:T	4.0494e-07	4.07595	-1.3937
125723439	chr11:125723439:C:T	1.15812e-09	-1.76805	-1.40665
125723954	chr11:125723954:C:A	2.15563e-08	0.869845	-1.12067
125724055	chr11:125724055:A:G	1.70629e-08	0.573145	-1.05773
125724363	chr11:125724363:T:C	8.35318e-09	-1.03855	-0.160303
125724376	chr11:125724376:G:A	1.37509e-08	-1.8786e-10	-0.700392
125724902	chr11:125724902:CT:C	2.47317e-09	-0.997718	-1.41827
125725058	chr11:125725058:T:C	9.03098e-09	-1.8786e-10	-1.12083
125725206	chr11:125725206:A:C	2.12545e-08	0.861039	-1.12596
125725629	chr11:125725629:A:G	2.13622e-07	3.44174	-1.39902
125725854	chr11:125725854:T:C	2.12828e-08	0.855461	-1.11906
125725945	chr11:125725945:C:T	4.87737e-09	-0.892271	-0.844615
125726116	chr11:125726116:C:T	1.87325e-08	0.605502	-0.996734
125726334	chr11:125726334:C:T	6.62057e-09	-1.8786e-10	-1.43131
125726421	chr11:125726421:A:G	5.20515e-08	0.630741	-4.18622e-10
125726616	chr11:125726616:A:T	6.91697e-09	-1.8786e-10	-1.38752
125727034	chr11:125727034:A:G	2.24371e-08	0.949386	-1.16016
125727165	chr11:125727165:G:T	2.7419e-09	-0.883967	-1.42888
125727289	chr11:125727289:C:G	8.35804e-09	-0.71788	-0.480389
125727503	chr11:125727503:G:A	2.75427e-08	-1.8786e-10	-0.00575551
125727676	chr11:125727676:T:C	8.84131e-09	-1.8786e-10	-1.14206
125727902	chr11:125727902:T:C	2.04066e-08	0.825721	-1.13136
125728136	chr11:125728136:A:G	2.19009e-08	0.904799	-1.13977
125728169	chr11:125728169:A:C	2.19918e-08	0.876956	-1.10778
125728299	chr11:125728299:G:A	2.20126e-08	0.898162	-1.12804
125728644	chr11:125728644:C:G	6.59375e-09	-1.8786e-10	-1.43537
125729590	chr11:125729590:G:C	7.87978e-09	-1.8786e-10	-1.25719
125730187	chr11:125730187:G:A	6.59356e-09	-1.8786e-10	-1.4354
125730699	chr11:125730699:G:A	2.48545e-09	-1.02553	-1.38551
125730900	chr11:125730900:C:T	3.28129e-09	-0.830164	-1.30309
125731209	chr11:125731209:C:T	2.05679e-07	3.28438	-1.27956
125731616	chr11:125731616:A:T	5.63417e-09	-0.23411	-1.35853
125731853	chr11:125731853:C:T	7.54457e-09	-0.694694	-0.605971
125731870	chr11:125731870:C:T	6.64186e-09	-1.8786e-10	-1.4281
125732042	chr11:125732042:C:T	6.10659e-09	-1.51212	-4.18622e-10
125732084	chr11:125732084:T:C	2.95456e-08	0.982613	-0.918171
125733451	chr11:125733451:C:T	1.28685e-08	0.33327	-1.09998
125733640	chr11:125733640:A:C	3.23313e-09	-0.743845	-1.4042
125733766	chr11:125733766:A:C	1.64472e-08	-0.521338	-4.18622e-10
125734881	chr11:125734881:T:C	1.77918e-08	-1.8786e-10	-0.442754
125734900	chr11:125734900:G:A	7.11868e-09	-1.25289	-0.105885
125734960	chr11:125734960:C:A	1.17969e-08	0.290998	-1.14465
125735213	chr11:125735213:A:C	1.4042e-08	-1.8786e-10	-0.679438
125735317	chr11:125735317:C:T	5.72046e-08	1.78419	-1.05904
125735537	chr11:125735537:A:G	8.88279e-09	-1.8786e-10	-1.13738
125736792	chr11:125736792:A:C	6.60966e-09	-1.8786e-10	-1.43296
125737022	chr11:125737022:T:C	8.38368e-09	-1.8786e-10	-1.19521
125737026	chr11:125737026:G:A	7.55809e-09	-1.8786e-10	-1.29887
125737295	chr11:125737295:G:A	1.02091e-08	0.0903161	-1.08853
125737303	chr11:125737303:G:A	1.00869e-08	0.103807	-1.11406
125737354	chr11:125737354:G:A	1.87062e-09	-1.81615	-0.879071
125737489	chr11:125737489:T:C	1.11244e-08	0.202677	-1.11503
125737523	chr11:125737523:C:T	2.4007e-08	-1.8786e-10	-0.143147
125738062	chr11:125738062:G:A	7.54281e-09	-0.720916	-0.579982
125738202	chr11:125738202:G:A	5.84102e-09	-0.198859	-1.35773
125738578	chr11:125738578:A:G	1.09462e-08	0.186523	-1.11503
125738603	chr11:125738603:C:T	1.07178e-08	0.165438	-1.11503
125738674	chr11:125738674:G:C	1.09881e-08	0.190348	-1.11503
125738705	chr11:125738705:C:T	1.51671e-08	0.386785	-0.989152
125738798	chr11:125738798:T:C	6.24195e-09	-0.13327	-1.35693
125738939	chr11:125738939:A:T	1.64908e-09	-1.77241	-1.04886
125739069	chr11:125739069:C:G	1.24955e-08	0.331029	-1.12715
125739303	chr11:125739303:T:C	6.17437e-08	1.86322	-1.06172
125739314	chr11:125739314:G:A	1.01764e-08	0.113602	-1.11503
125739514	chr11:125739514:T:A	6.70317e-08	1.87311	-0.989441
125740041	chr11:125740041:C:T	5.92592e-09	-0.183257	-1.3589
125740163	chr11:125740163:G:A	5.60284e-09	-0.232673	-1.36555
125740427	chr11:125740427:A:G	1.0474e-08	0.263686	-1.23628
125740443	chr11:125740443:G:T	3.33858e-09	-0.70448	-1.41147
125740495	chr11:125740495:T:C	8.35804e-09	-1.8786e-10	-1.19827
125740496	chr11:125740496:G:A	8.12117e-09	-1.8786e-10	-1.22702
125740527	chr11:125740527:C:G	1.07122e-08	0.164915	-1.11503
125740571	chr11:125740571:T:G	1.31002e-08	-1.8786e-10	-0.748864
125740595	chr11:125740595:T:C	1.09656e-08	0.190016	-1.11674
125740694	chr11:125740694:T:A	9.59926e-09	-1.54325	0.483445
125740733	chr11:125740733:A:C	7.76797e-09	-0.711314	-0.56017
125740880	chr11:125740880:C:T	1.16211e-08	0.252515	-1.12119
125741143	chr11:125741143:CA:C	1.0242e-08	0.126602	-1.1216
125741575	chr11:125741575:C:T	1.5038e-09	-1.49264	-1.42085
125741654	chr11:125741654:G:A	8.86776e-09	-1.13907	-4.18622e-10
125741745	chr11:125741745:C:T	6.2656e-09	-0.136487	-1.34993
125741978	chr11:125741978:C:T	1.03965e-08	0.252418	-1.23244
125742519	chr11:125742519:C:T	1.07517e-08	0.176756	-1.12319
125742585	chr11:125742585:C:T	1.03871e-08	0.128208	-1.10914
125742662	chr11:125742662:G:A	1.21697e-08	0.206146	-1.02869
125742674	chr11:125742674:G:C	1.40219e-08	-1.8786e-10	-0.680869
125742691	chr11:125742691:T:C	8.49959e-09	0.160581	-1.34206
125742870	chr11:125742870:T:C	1.84193e-07	3.29553	-1.40104
125743698	chr11:125743698:G:GA	1.039e-08	0.105605	-1.08625
125743803	chr11:125743803:C:G	1.12148e-08	0.222072	-1.12633
125743832	chr11:125743832:A:G	1.00129e-08	0.225266	-1.24288
125744188	chr11:125744188:G:A	7.12484e-09	0.0304075	-1.38831
125744278	chr11:125744278:A:G	6.64131e-08	1.99344	-1.11903
125744457	chr11:125744457:T:C	7.62849e-08	2.10105	-1.08807
125744465	chr11:125744465:C:T	6.50802e-09	-0.067419	-1.38104
125745072	chr11:125745072:C:T	6.74516e-08	2.07176	-1.18184
125745079	chr11:125745079:G:A	8.77787e-09	-1.8786e-10	-1.14926
125745899	chr11:125745899:C:T	8.30337e-09	-0.36627	-0.838561
125746018	chr11:125746018:T:C	1.14314e-08	-1.8786e-10	-0.885128
125746121	chr11:125746121:C:T	5.15204e-09	-0.32597	-1.35613
125746484	chr11:125746484:A:G	9.97857e-09	-1.53611	0.515058
125746588	chr11:125746588:G:T	1.43615e-08	0.484549	-1.14149
125746607	chr11:125746607:T:A	6.44677e-08	1.91803	-1.07336
125746647	chr11:125746647:T:C	6.15625e-09	-1.50402	-4.18622e-10
125746729	chr11:125746729:G:A	1.05854e-08	-1.8786e-10	-0.96202
125746820	chr11:125746820:G:A	7.69131e-09	-1.8786e-10	-1.2814
125747298	chr11:125747298:G:A	1.65605e-08	0.57727	-1.09174
125747422	chr11:125747422:A:G	3.10611e-09	-1.02947	-1.15866
125747481	chr11:125747481:CT:C	8.5538e-09	0.0582217	-1.23334
125747617	chr11:125747617:G:C	6.0858e-09	-1.51553	-4.18622e-10
125747874	chr11:125747874:C:T	2.39661e-09	-1.08327	-1.36417
125747971	chr11:125747971:G:A	8.7139e-09	-1.8786e-10	-1.15657
125747986	chr11:125747986:T:C	2.64033e-09	-1.04174	-1.30885
125748013	chr11:125748013:G:A	3.83591e-09	-0.54053	-1.43656
125748201	chr11:125748201:G:A	1.13721e-09	-1.79621	-1.3967
125748475	chr11:125748475:C:T	2.47692e-09	-1.39569	-1.01878
125748499	chr11:125748499:T:C	1.13794e-09	-1.80028	-1.39199
125748835	chr11:125748835:CT:C	3.97836e-09	-1.32763	-0.612996
125748918	chr11:125748918:G:A	4.83867e-08	-1.51603	2.07376
125749225	chr11:125749225:C:T	1.07872e-09	-1.8086	-1.43712
125749332	chr11:125749332:G:A	6.39203e-08	2.01076	-1.17462
125749380	chr11:125749380:CAGG:C	2.53683e-09	-1.38328	-1.0073
125749683	chr11:125749683:G:T	6.5603e-09	-1.34992	-0.0905417
125749799	chr11:125749799:G:T	4.00738e-08	0.369231	-4.18622e-10
125750040	chr11:125750040:A:C	6.76651e-08	2.11604	-1.22296
125751325	chr11:125751325:T:C	6.97723e-08	2.16028	-1.23653
125751614	chr11:125751614:T:G	6.59094e-09	-1.8786e-10	-1.4358
125751716	chr11:125751716:T:G	5.07784e-09	-1.69661	-4.18622e-10
125751752	chr11:125751752:CT:C	6.22515e-08	2.03511	-1.22542
125752019	chr11:125752019:A:C	6.35221e-08	2.0459	-1.216
125752096	chr11:125752096:T:C	6.39061e-08	2.09477	-1.25885
125752110	chr11:125752110:G:A	8.6797e-09	-1.8786e-10	-1.16051
125752471	chr11:125752471:C:T	5.10562e-09	-0.307257	-1.38389
125752892	chr11:125752892:A:T	2.78074e-09	-0.868085	-1.43069
125753243	chr11:125753243:G:A	1.17399e-08	0.421331	-1.27983
125753248	chr11:125753248:G:A	1.5772e-08	-1.8786e-10	-0.563256
125753375	chr11:125753375:G:A	1.48124e-08	0.613943	-1.23997
125753437	chr11:125753437:A:C	2.83038e-09	-0.993663	-1.28742
125753475	chr11:125753475:C:T	1.079e-08	-1.8786e-10	-0.942878
125753948	chr11:125753948:T:G	9.52442e-09	0.302339	-1.36997
125754116	chr11:125754116:C:T	6.79815e-09	-1.8786e-10	-1.40484
125754354	chr11:125754354:G:T	6.58451e-09	-1.8786e-10	-1.43677
125754414	chr11:125754414:T:A	9.20126e-09	0.266697	-1.36885
125754495	chr11:125754495:T:A	1.07879e-08	0.398572	-1.34164
125754502	chr11:125754502:A:G	1.10153e-08	0.430648	-1.35286
125754730	chr11:125754730:C:T	1.47656e-08	0.768483	-1.39768
125754731	chr11:125754731:A:G	1.43652e-08	0.74099	-1.39768
125754803	chr11:125754803:G:A	5.6586e-09	-1.58832	-4.18622e-10
125754810	chr11:125754810:G:T	1.22061e-08	0.539454	-1.35901
125755009	chr11:125755009:C:T	9.24055e-09	0.240905	-1.3388
125755280	chr11:125755280:T:C	1.52451e-09	-1.81477	-1.08505
125755506	chr11:125755506:C:T	1.56531e-09	-1.80903	-1.06438
125755656	chr11:125755656:C:T	6.74776e-09	-1.8786e-10	-1.41228
125755745	chr11:125755745:T:G	6.94813e-09	-1.8786e-10	-1.38302
125756001	chr11:125756001:G:A	6.08129e-09	-0.817073	-0.699203
125756085	chr11:125756085:G:A	8.65146e-09	-1.8786e-10	-1.16376
125756202	chr11:125756202:C:A	1.26461e-09	-1.8095	-1.27723
125756271	chr11:125756271:C:A	1.55001e-09	-1.80699	-1.07623
125756401	chr11:125756401:C:T	1.01445e-08	-1.8786e-10	-1.00456
125756879	chr11:125756879:C:T	1.19214e-08	-1.14683	0.303672
125757013	chr11:125757013:A:G	1.71101e-08	0.00271941	-0.484541
125757315	chr11:125757315:A:T	1.35295e-08	-1.8786e-10	-0.716617
125757604	chr11:125757604:G:A	9.29942e-09	-1.8786e-10	-1.09154
125758022	chr11:125758022:G:A	1.80177e-09	-1.65206	-1.08067
125758734	chr11:125758734:AATTCAGGACTAAGAAACTCACTCAAAACCACACAACTAC:A	2.53459e-08	0.959815	-1.04869
125758966	chr11:125758966:A:G	1.25096e-09	-1.8185	-1.27908
125759205	chr11:125759205:C:T	6.71157e-09	-1.8786e-10	-1.41766
125759625	chr11:125759625:C:G	1.68705e-08	0.479124	-0.975053
125760505	chr11:125760505:C:T	1.22617e-08	-0.354131	-0.460884
125760643	chr11:125760643:G:A	1.35591e-08	-0.249381	-0.465051
125760798	chr11:125760798:A:ACAT	1.49256e-08	-1.8786e-10	-0.618417
125760896	chr11:125760896:A:G	8.60108e-09	-1.8786e-10	-1.16961
125761028	chr11:125761028:G:C	1.73767e-08	0.496476	-0.96284
125761065	chr11:125761065:C:T	8.16522e-09	-1.8786e-10	-1.22161
125761089	chr11:125761089:C:T	1.61708e-08	0.370039	-0.908323
125761339	chr11:125761339:C:A	9.22307e-09	-1.8786e-10	-1.09979
125761476	chr11:125761476:C:A	1.72061e-08	0.48433	-0.960556
125761478	chr11:125761478:C:T	8.98108e-08	-1.8786e-10	1.17621
125761593	chr11:125761593:A:G	1.08857e-08	-1.8786e-10	-0.934042
125761643	chr11:125761643:A:G	9.62057e-09	-1.8786e-10	-1.05759
125761698	chr11:125761698:T:C	6.14369e-08	0.796518	-4.18622e-10
125761699	chr11:125761699:G:A	1.67577e-08	0.468631	-0.971265
125761742	chr11:125761742:G:T	1.55494e-09	-1.80631	-1.07374
125761875	chr11:125761875:G:A	1.5796e-08	0.403462	-0.965201
125762309	chr11:125762309:G:A	8.32914e-09	-1.8786e-10	-1.20173
125762635	chr11:125762635:C:T	6.58131e-09	-1.8786e-10	-1.43726
125762655	chr11:125762655:C:T	7.64425e-09	-1.8786e-10	-1.28754
125762925	chr11:125762925:C:T	1.42341e-08	0.323307	-0.989158
125763048	chr11:125763048:C:T	4.67547e-09	-1.77916	-4.18622e-10
125763150	chr11:125763150:GTCTC:G	1.51995e-08	-1.8786e-10	-0.600229
125763252	chr11:125763252:C:T	1.64173e-08	0.517572	-1.04073
125763333	chr11:125763333:A:G	1.7236e-08	0.564466	-1.03896
125763906	chr11:125763906:A:C	7.4283e-09	-1.8786e-10	-1.3162
125763928	chr11:125763928:C:T	9.05703e-09	-1.11795	-4.18622e-10
125764153	chr11:125764153:A:C	8.32149e-09	-1.8786e-10	-1.20265
125764246	chr11:125764246:A:T	6.11409e-08	-1.8786e-10	0.791688
125764557	chr11:125764557:A:G	1.31615e-08	-1.8786e-10	-0.744197
125765123	chr11:125765123:T:C	1.3884e-08	0.374272	-1.06503
125765189	chr11:125765189:A:G	1.35584e-08	0.284401	-0.99889
125765267	chr11:125765267:C:T	1.56854e-08	-1.8786e-10	-0.568764
125765434	chr11:125765434:C:T	6.58144e-09	-1.8786e-10	-1.43724
125765447	chr11:125765447:C:T	1.54049e-08	0.483707	-1.07052
125765456	chr11:125765456:T:G	1.49697e-08	0.455309	-1.07077
125765516	chr11:125765516:G:C	1.34422e-08	0.295193	-1.01828
125765583	chr11:125765583:A:G	1.45299e-08	0.355907	-1.00119
125765936	chr11:125765936:T:C	5.00909e-09	-1.14877	-0.561471
125765952	chr11:125765952:G:A	4.70315e-09	-1.77326	-4.18622e-10
125765998	chr11:125765998:T:C	7.22424e-09	-1.8786e-10	-1.34405
125766396	chr11:125766396:G:T	1.36821e-08	0.312425	-1.01783
125766674	chr11:125766674:T:C	8.34997e-09	-1.8786e-10	-1.19924
125766819	chr11:125766819:G:A	1.36127e-08	0.374214	-1.0847
125766820	chr11:125766820:C:A	1.40068e-08	0.402749	-1.0847
125767195	chr11:125767195:G:T	1.24647e-08	-1.8786e-10	-0.798595
125767493	chr11:125767493:C:T	1.77649e-08	0.603025	-1.04729
125767610	chr11:125767610:G:A	1.67081e-08	0.502919	-1.00851
125767847	chr11:125767847:G:C	7.37854e-09	-1.8786e-10	-1.32292
125768210	chr11:125768210:G:A	2.48216e-09	-1.08831	-1.32406
125768359	chr11:125768359:A:C	8.44337e-09	-1.8786e-10	-1.18811
125768464	chr11:125768464:A:C	2.25311e-09	-1.73567	-0.773512
125768753	chr11:125768753:A:C	6.45778e-09	-1.09089	-0.36532
125768985	chr11:125768985:TAGAA:T	4.68168e-09	-1.77784	-4.18622e-10
125769024	chr11:125769024:G:A	1.48982e-08	0.506015	-1.12627
125769149	chr11:125769149:G:A	6.88913e-09	-1.8786e-10	-1.39155
125769177	chr11:125769177:C:T	1.4146e-08	0.458506	-1.13057
125769422	chr11:125769422:G:T	1.51461e-08	-1.8786e-10	-0.603751
125769437	chr11:125769437:A:G	1.24532e-09	-1.6941	-1.40801
125769576	chr11:125769576:G:T	7.52393e-09	-1.8786e-10	-1.3034
125770546	chr11:125770546:G:A	9.05962e-09	-0.196977	-0.920688
125770866	chr11:125770866:C:A	8.42127e-09	-1.8786e-10	-1.19073
125770963	chr11:125770963:G:C	1.58638e-09	-1.50385	-1.35619
125770980	chr11:125770980:T:C	1.07142e-08	-1.8786e-10	-0.949924
125770981	chr11:125770981:C:T	1.40687e-09	-1.67464	-1.30549
125771018	chr11:125771018:A:G	1.48222e-08	-0.180995	-0.444373
125771129	chr11:125771129:C:T	5.77663e-09	-1.56767	-4.18622e-10
125771473	chr11:125771473:A:G	1.39638e-09	-1.69182	-1.29578
125771681	chr11:125771681:G:T	9.83832e-09	-1.03521	-4.18622e-10
125771709	chr11:125771709:G:A	1.49248e-08	0.486425	-1.10489
125771766	chr11:125771766:G:C	7.98761e-09	-0.319957	-0.923645
125771814	chr11:125771814:C:T	2.00586e-09	-1.19122	-1.4342
125771840	chr11:125771840:A:C	2.09625e-09	-1.14458	-1.43676
125771942	chr11:125771942:A:C	1.74665e-08	-1.8786e-10	-0.46121
125772248	chr11:125772248:A:G	1.08064e-08	-1.8786e-10	-0.941354
125772327	chr11:125772327:T:C	9.41077e-09	-0.445546	-0.634092
125772594	chr11:125772594:T:G	4.63379e-09	-0.78076	-1.00736
125772595	chr11:125772595:T:G	4.53425e-09	-0.769625	-1.04021
125772844	chr11:125772844:G:A	1.12736e-09	-1.76862	-1.43299
125773144	chr11:125773144:A:G	1.20728e-08	-0.830537	-4.18622e-10
125773761	chr11:125773761:G:C	1.38682e-09	-1.68169	-1.31279
125774441	chr11:125774441:A:G	3.32858e-09	-1.23515	-0.883797
125774826	chr11:125774826:A:G	1.34508e-07	-1.46178	3.04191
125774902	chr11:125774902:T:A	6.58663e-09	-1.8786e-10	-1.43645
125775079	chr11:125775079:A:G	6.62012e-09	-1.8786e-10	-1.43138
125775334	chr11:125775334:T:C	2.80311e-09	-1.22409	-1.06668
125776328	chr11:125776328:A:G	2.00962e-09	-1.72355	-0.9
125776391	chr11:125776391:A:G	1.11158e-09	-1.77869	-1.43702
125776607	chr11:125776607:G:T	2.73012e-09	-1.05395	-1.26319
125776807	chr11:125776807:G:T	1.48675e-08	-1.8786e-10	-0.622314
125777226	chr11:125777226:A:G	3.16131e-08	1.5422	-1.41012
125777391	chr11:125777391:C:T	2.52597e-09	-0.960101	-1.43477
125777703	chr11:125777703:G:T	8.50187e-09	-1.8786e-10	-1.18121
125777715	chr11:125777715:C:T	7.43929e-09	-1.8786e-10	-1.31472
125777817	chr11:125777817:T:C	3.39384e-08	1.62506	-1.42201
125778035	chr11:125778035:G:T	9.31851e-09	-1.8786e-10	-1.08949
125778250	chr11:125778250:A:G	2.50743e-09	-0.983086	-1.41915
125778321	chr11:125778321:C:T	9.62944e-08	2.6777	-1.43178
125778608	chr11:125778608:G:A	3.38909e-08	1.58089	-1.37923
125779146	chr11:125779146:G:A	1.77211e-08	-1.8786e-10	-0.446739
125779306	chr11:125779306:A:G	6.60177e-09	-1.8786e-10	-1.43416
125779368	chr11:125779368:T:C	6.64858e-09	-1.8786e-10	-1.42709
125779524	chr11:125779524:A:G	6.59663e-09	-1.8786e-10	-1.43493
125780198	chr11:125780198:G:A	8.12843e-09	-1.8786e-10	-1.22612
125780581	chr11:125780581:A:G	8.50576e-08	1.12184	-4.18622e-10
125780906	chr11:125780906:T:A	3.5041e-08	1.61935	-1.38433
125781217	chr11:125781217:T:A	2.51257e-09	-0.983942	-1.41625
125781386	chr11:125781386:GT:G	9.27345e-09	-1.8786e-10	-1.09434
125781549	chr11:125781549:C:T	1.82201e-08	-1.8786e-10	-0.418968
125782049	chr11:125782049:A:G	3.72494e-08	1.67542	-1.37927
125782173	chr11:125782173:A:C	3.44169e-08	1.45949	-1.24243
125782230	chr11:125782230:CACA:C	6.66267e-09	-1.8786e-10	-1.42497
125782262	chr11:125782262:G:A	1.86963e-08	0.985538	-1.37871
125782486	chr11:125782486:T:C	6.60165e-09	-1.8786e-10	-1.43417
125782644	chr11:125782644:T:A	2.25814e-09	-1.80413	-0.70282
125782941	chr11:125782941:T:C	2.2296e-09	-1.12132	-1.39835
125783095	chr11:125783095:C:T	2.16608e-08	1.13137	-1.37736
125783552	chr11:125783552:G:A	1.87101e-08	0.993212	-1.38564
125784019	chr11:125784019:T:A	3.2359e-09	-0.859917	-1.28727
125784289	chr11:125784289:A:T	3.24042e-08	1.55678	-1.39998
125784296	chr11:125784296:T:C	3.63405e-08	1.6688	-1.39736
125784297	chr11:125784297:A:G	2.87439e-08	1.42915	-1.39222
125784383	chr11:125784383:C:T	3.0523e-08	-1.8786e-10	0.0969878
125784394	chr11:125784394:C:T	7.78829e-09	-1.8786e-10	-1.26887
125784577	chr11:125784577:T:C	9.62534e-09	-1.8786e-10	-1.05709
125785119	chr11:125785119:A:G	3.5661e-08	1.49337	-1.2408
125786014	chr11:125786014:G:T	5.62327e-09	-1.59458	-4.18622e-10
125786662	chr11:125786662:T:C	2.50835e-09	-0.984461	-1.4174
125786849	chr11:125786849:G:A	1.18384e-08	-1.8786e-10	-0.850147
125786918	chr11:125786918:C:T	2.6493e-09	-0.932456	-1.41474
125787421	chr11:125787421:T:C	7.83212e-09	-1.8786e-10	-1.26326
125787813	chr11:125787813:C:A	7.31865e-09	-1.08862	-0.242442
125788398	chr11:125788398:A:G	2.5662e-08	1.30637	-1.38286
125788835	chr11:125788835:C:T	7.5005e-09	-1.8786e-10	-1.30652
125788910	chr11:125788910:T:A	9.15353e-09	-1.8786e-10	-1.10735
125789282	chr11:125789282:C:T	2.54601e-09	-0.974308	-1.41266
125789383	chr11:125789383:C:T	1.84747e-08	-1.8786e-10	-0.405089
125789528	chr11:125789528:A:C	7.25663e-09	-1.17258	-0.166997
125789964	chr11:125789964:A:G	2.32052e-09	-1.80251	-0.677197
125790163	chr11:125790163:G:A	1.49607e-09	-1.67002	-1.24863
125790458	chr11:125790458:G:C	1.56303e-08	-1.8786e-10	-0.57228
125790827	chr11:125790827:G:A	1.11558e-08	-1.8786e-10	-0.909531
125791107	chr11:125791107:T:C	4.73159e-08	1.97259	-1.43724
125791159	chr11:125791159:T:C	6.11288e-09	-1.39295	-0.118142
125791197	chr11:125791197:C:T	6.09731e-09	-1.81383	0.300189
125791221	chr11:125791221:CTCCTATCGAGATGTACAT:C	4.55638e-09	-1.80496	-4.18622e-10
125791727	chr11:125791727:T:C	4.79844e-08	1.57356	-1.02418
125791767	chr11:125791767:T:C	9.54672e-09	-1.8786e-10	-1.0653
125793064	chr11:125793064:T:A	9.15896e-09	-1.8786e-10	-1.10676
125793289	chr11:125793289:T:C	2.40251e-08	1.22788	-1.37027
125793405	chr11:125793405:G:A	2.6664e-09	-0.910628	-1.43014
125793424	chr11:125793424:G:A	1.93184e-08	-1.8786e-10	-0.360435
125793710	chr11:125793710:C:G	9.86032e-09	-1.16571	0.132734
125793961	chr11:125793961:G:T	1.0248e-08	0.154569	-1.14898
125794010	chr11:125794010:T:C	6.58768e-09	-1.8786e-10	-1.43629
125794397	chr11:125794397:G:A	2.65648e-09	-0.914183	-1.43031
125794528	chr11:125794528:TAC:T	6.76592e-09	-1.8786e-10	-1.40959
125794648	chr11:125794648:C:T	2.48256e-09	-0.980503	-1.4317
125794843	chr11:125794843:G:A	2.40705e-08	1.24473	-1.38524
125794947	chr11:125794947:G:C	1.22656e-08	-1.8786e-10	-0.814696
125795108	chr11:125795108:C:T	4.2997e-08	1.87687	-1.43723
125795326	chr11:125795326:T:C	2.59978e-09	-0.939037	-1.42703
125795425	chr11:125795425:C:T	3.52502e-07	-1.43843	3.982
125795699	chr11:125795699:G:A	6.65864e-09	-1.8786e-10	-1.42558
125795789	chr11:125795789:T:C	7.41702e-09	-1.8786e-10	-1.31772
125796232	chr11:125796232:A:T	1.53442e-08	0.240141	-0.830895
125796488	chr11:125796488:C:T	9.81305e-09	-1.8786e-10	-1.03778
125796754	chr11:125796754:TA:T	3.49526e-09	-1.06059	-1.0095
125796863	chr11:125796863:T:C	1.55672e-09	-1.81857	-1.06034
125797341	chr11:125797341:G:GC	1.56933e-08	-1.8786e-10	-0.568259
125797401	chr11:125797401:G:A	5.47217e-08	1.76927	-1.08851
125797487	chr11:125797487:G:A	4.47018e-08	1.91518	-1.43666
125797649	chr11:125797649:T:A	4.42176e-08	1.90434	-1.43671
125797679	chr11:125797679:G:A	4.70959e-08	1.96721	-1.43651
125797727	chr11:125797727:G:A	9.05167e-09	-1.8786e-10	-1.11854
125797822	chr11:125797822:C:T	5.74484e-08	-1.8786e-10	0.729395
125797878	chr11:125797878:C:T	9.13747e-09	-1.8786e-10	-1.10911
125797944	chr11:125797944:A:C	1.11001e-07	1.38805	-4.18622e-10
125798012	chr11:125798012:A:G	1.56457e-08	-1.8786e-10	-0.5713
125798551	chr11:125798551:TCA:T	5.85377e-08	-1.8786e-10	0.748179
125798896	chr11:125798896:C:T	1.57311e-09	-1.50649	-1.36195
125798967	chr11:125798967:T:C	6.66161e-09	-1.42513	-4.18622e-10
125799006	chr11:125799006:T:G	7.31984e-09	-1.33091	-4.18622e-10
125799184	chr11:125799184:T:A	9.52821e-09	-1.1808	0.113562
125799564	chr11:125799564:A:C	4.64607e-08	1.95435	-1.43723
125799665	chr11:125799665:T:C	6.61156e-09	-1.8786e-10	-1.43267
125800006	chr11:125800006:T:C	6.81829e-09	-1.8786e-10	-1.40188
125800112	chr11:125800112:A:T	9.90196e-09	-1.15548	0.126724
125800119	chr11:125800119:G:A	9.892e-09	-1.14986	0.120095
125800235	chr11:125800235:T:C	1.02014e-08	-1.15402	0.155051
125800453	chr11:125800453:C:T	2.36882e-08	1.20203	-1.35855
125800549	chr11:125800549:A:G	2.56115e-09	-0.954773	-1.42626
125801112	chr11:125801112:T:C	1.06294e-08	-1.8786e-10	-0.957868
125801730	chr11:125801730:T:C	9.64291e-09	-1.8786e-10	-1.05527
125801794	chr11:125801794:C:T	2.11097e-08	1.0767	-1.34846
125802224	chr11:125802224:C:T	6.92939e-09	-1.8786e-10	-1.38572
125802410	chr11:125802410:G:A	8.82772e-09	-1.10297	-0.0406252
125803271	chr11:125803271:G:A	2.75214e-09	-0.879494	-1.42962
125803385	chr11:125803385:G:A	9.13708e-09	-1.8786e-10	-1.10915
125804303	chr11:125804303:C:T	1.07994e-08	-1.8786e-10	-0.942002
125804339	chr11:125804339:A:G	9.50076e-09	0.0763598	-1.14648
125804743	chr11:125804743:G:A	1.08781e-08	0.191569	-1.12631
125805428	chr11:125805428:T:G	1.83177e-08	-1.8786e-10	-0.413622
125805490	chr11:125805490:T:G	1.33378e-09	-1.71966	-1.31382
125805534	chr11:125805534:C:G	3.98537e-08	1.80075	-1.43703
125806998	chr11:125806998:A:G	6.61349e-09	-1.8786e-10	-1.43238
125807197	chr11:125807197:AG:A	1.33032e-08	0.694437	-1.42793
125807339	chr11:125807339:A:T	9.91538e-09	-1.13762	0.110216
125807761	chr11:125807761:T:C	6.77389e-09	-1.40842	-4.18622e-10
125807855	chr11:125807855:G:A	5.75809e-08	1.8131	-1.0814
125808276	chr11:125808276:A:T	1.37855e-09	-1.70853	-1.29192
125808318	chr11:125808318:G:C	9.6625e-09	-1.19009	0.136845
125808350	chr11:125808350:A:C	7.80028e-09	-1.8786e-10	-1.26733
125808647	chr11:125808647:G:C	2.99181e-09	-0.898543	-1.32707
125808768	chr11:125808768:G:A	5.48799e-08	1.74924	-1.06559
125809170	chr11:125809170:T:A	7.71621e-09	-1.8786e-10	-1.27817
125809313	chr11:125809313:G:A	4.18605e-08	1.8481	-1.43526
125809692	chr11:125809692:G:A	6.58504e-09	-1.8786e-10	-1.43669
125810209	chr11:125810209:C:T	8.08177e-09	-1.8786e-10	-1.23188
125810767	chr11:125810767:A:T	7.51169e-09	-1.8786e-10	-1.30503
125810798	chr11:125810798:T:C	3.39742e-09	-0.90134	-1.19714
125811024	chr11:125811024:T:C	3.43704e-09	-1.09734	-0.989545
125811323	chr11:125811323:G:T	4.32972e-08	1.88385	-1.43726
125811377	chr11:125811377:T:C	4.55679e-08	1.9349	-1.43719
125811806	chr11:125811806:C:G	1.89916e-08	-1.8786e-10	-0.377495
125811894	chr11:125811894:G:C	6.74394e-09	-1.8786e-10	-1.41285
125811986	chr11:125811986:C:T	3.11404e-08	1.47556	-1.35855
125812305	chr11:125812305:G:T	8.16441e-09	-1.8786e-10	-1.22171
125812482	chr11:125812482:A:T	2.45586e-08	1.25919	-1.37962
125812825	chr11:125812825:T:C	2.55769e-08	1.27875	-1.35855
125813193	chr11:125813193:C:T	5.10104e-08	2.04727	-1.43674
125813601	chr11:125813601:T:G	7.98696e-09	-1.8786e-10	-1.24368
125814114	chr11:125814114:T:C	4.17893e-08	1.84838	-1.43723
125814190	chr11:125814190:A:C	6.69016e-09	-1.8786e-10	-1.42085
125814225	chr11:125814225:A:G	5.79618e-08	1.79905	-1.06075
125814355	chr11:125814355:T:A	1.97286e-08	-1.8786e-10	-0.339423
125814600	chr11:125814600:A:G	9.97891e-09	-1.20081	0.179793
125814838	chr11:125814838:C:T	1.01435e-08	0.148097	-1.15276
125816083	chr11:125816083:T:C	4.0002e-08	1.80402	-1.43658
125816191	chr11:125816191:G:A	7.76189e-09	-1.8786e-10	-1.27227
125816368	chr11:125816368:G:A	1.49838e-09	-1.56431	-1.3528
125816417	chr11:125816417:T:C	2.4334e-09	-1.03392	-1.39828
125816930	chr11:125816930:A:C	7.06711e-09	-1.8786e-10	-1.36604
125817250	chr11:125817250:A:G	4.85575e-08	1.99809	-1.43683
125817253	chr11:125817253:C:T	4.49257e-09	-0.862068	-0.957001
125817652	chr11:125817652:T:C	4.83956e-08	1.99517	-1.43725
125817821	chr11:125817821:G:A	6.99694e-09	-1.8786e-10	-1.37602
125818032	chr11:125818032:C:T	7.24122e-09	-1.8786e-10	-1.3417
125818442	chr11:125818442:G:A	1.83048e-08	-1.8786e-10	-0.414329
125818485	chr11:125818485:G:A	1.5627e-08	-1.8786e-10	-0.572492
125818765	chr11:125818765:T:C	4.50696e-08	1.92306	-1.43635
125818791	chr11:125818791:T:G	4.74757e-08	1.97587	-1.43715
125818899	chr11:125818899:C:A	4.09115e-08	1.82708	-1.43716
125818940	chr11:125818940:T:C	9.57636e-09	0.115986	-1.17818
125819012	chr11:125819012:C:T	3.6029e-08	0.262832	-4.18622e-10
125819077	chr11:125819077:G:A	4.56353e-09	-1.8034	-4.18622e-10
125819344	chr11:125819344:C:T	9.85219e-08	1.26879	-4.18622e-10
125819860	chr11:125819860:C:A	4.06645e-08	1.82047	-1.43661
125819907	chr11:125819907:T:C	5.3887e-09	-1.48369	-0.153503
125820193	chr11:125820193:C:A	7.74875e-09	-1.8786e-10	-1.27396
125821843	chr11:125821843:G:A	2.43889e-09	-1.03965	-1.39031
125821860	chr11:125821860:T:C	7.5005e-09	-1.8786e-10	-1.30652
125822001	chr11:125822001:T:C	2.72548e-08	-0.0162617	-4.18622e-10
125822408	chr11:125822408:CCATT:C	4.45742e-08	1.91274	-1.43708
125822529	chr11:125822529:C:A	1.44528e-08	0.205207	-0.855813
125822720	chr11:125822720:T:C	6.80194e-08	2.33461	-1.43631
125823044	chr11:125823044:C:A	4.13459e-08	1.83546	-1.43498
125823931	chr11:125823931:C:T	7.8944e-09	-1.8786e-10	-1.25534
125824476	chr11:125824476:G:T	1.88658e-08	-1.8786e-10	-0.384144
125824663	chr11:125824663:A:G	4.4677e-08	1.91406	-1.43609
125824748	chr11:125824748:C:A	8.9267e-09	0.143799	-1.27625
125824936	chr11:125824936:G:T	4.87544e-08	2.00248	-1.43718
125824983	chr11:125824983:C:T	9.82595e-08	1.26612	-4.18622e-10
125825069	chr11:125825069:G:A	8.24991e-09	-1.8786e-10	-1.21129
125825163	chr11:125825163:C:T	9.15353e-09	-1.8786e-10	-1.10735
125825179	chr11:125825179:A:G	4.33703e-08	1.8853	-1.43702
125825245	chr11:125825245:C:T	4.24386e-08	1.86378	-1.43722
125825575	chr11:125825575:C:T	4.46766e-08	1.91518	-1.43722
125825679	chr11:125825679:T:C	8.44356e-09	-1.18809	-4.18622e-10
125825837	chr11:125825837:C:T	4.78825e-09	-1.75533	-4.18622e-10
125826174	chr11:125826174:C:T	5.91572e-08	-1.8786e-10	0.758705
125826809	chr11:125826809:A:T	8.1156e-09	-1.8786e-10	-1.2277
125827367	chr11:125827367:GTTA:G	1.52707e-08	-1.8786e-10	-0.595559
125827491	chr11:125827491:A:G	7.82601e-09	-1.8786e-10	-1.26404
125827547	chr11:125827547:C:A	5.05288e-09	-0.884005	-0.817529
125828437	chr11:125828437:C:A	4.47111e-08	1.91585	-1.43712
125828545	chr11:125828545:A:G	4.82438e-09	-1.74781	-4.18622e-10
125828759	chr11:125828759:T:A	2.98433e-09	-1.80371	-0.424408
125829768	chr11:125829768:GA:G	9.4664e-09	-1.8786e-10	-1.07374
125829785	chr11:125829785:C:G	6.59131e-09	-1.8786e-10	-1.43574
125830535	chr11:125830535:C:A	4.51592e-08	1.92586	-1.43716
125831257	chr11:125831257:A:C	4.84097e-08	1.99528	-1.43708
125831449	chr11:125831449:C:T	7.26107e-09	0.0691284	-1.40809
125831827	chr11:125831827:T:C	1.87789e-08	-1.8786e-10	-0.388757
125831924	chr11:125831924:G:T	4.64709e-08	-1.8786e-10	0.517334
125832310	chr11:125832310:C:A	5.39623e-09	-1.63579	-4.18622e-10
125832763	chr11:125832763:A:T	6.93783e-09	-1.3845	-4.18622e-10
125833266	chr11:125833266:T:C	6.78506e-09	-1.8786e-10	-1.40677
125833402	chr11:125833402:C:T	6.60375e-09	-1.8786e-10	-1.43386
125833718	chr11:125833718:T:C	4.55722e-09	-1.80478	-4.18622e-10
125833734	chr11:125833734:T:C	4.61045e-08	1.94664	-1.43722
125834154	chr11:125834154:T:A	5.78579e-09	-1.56609	-4.18622e-10
125834587	chr11:125834587:C:G	1.37348e-08	0.165064	-0.866622
125835205	chr11:125835205:C:G	2.64895e-09	-0.916578	-1.43075
125835304	chr11:125835304:C:T	4.36885e-08	1.89261	-1.43702
125835307	chr11:125835307:A:AGGTGCG	9.61627e-09	-1.8786e-10	-1.05804
125835778	chr11:125835778:A:T	3.473e-09	-1.0671	-1.00937
125835949	chr11:125835949:T:C	7.8649e-09	-1.8786e-10	-1.25908
125836029	chr11:125836029:G:A	1.36655e-08	0.171838	-0.878456
125836107	chr11:125836107:G:A	4.26681e-08	1.86692	-1.43496
125836546	chr11:125836546:C:T	4.50386e-09	-1.81656	-4.18622e-10
125836597	chr11:125836597:C:T	4.31089e-08	1.8789	-1.43666
125836647	chr11:125836647:C:T	1.44057e-08	-1.8786e-10	-0.653868
125836684	chr11:125836684:T:TTAAC	4.59e-08	1.94126	-1.43629
125837078	chr11:125837078:A:T	4.50577e-09	-1.81613	-4.18622e-10
125837167	chr11:125837167:C:T	8.20664e-09	-1.8786e-10	-1.21655
125837309	chr11:125837309:A:T	4.39789e-09	-0.868043	-0.972325
125837421	chr11:125837421:C:T	1.87173e-08	-1.8786e-10	-0.392046
125837748	chr11:125837748:T:C	6.58379e-09	-1.8786e-10	-1.43688
125837777	chr11:125837777:C:T	2.68312e-09	-0.904305	-1.43021
125838303	chr11:125838303:C:T	4.79164e-08	1.9846	-1.43664
125838890	chr11:125838890:T:C	1.56123e-08	0.165361	-0.738796
125838942	chr11:125838942:T:C	1.83574e-08	-0.0619633	-0.349497
125839115	chr11:125839115:C:T	4.88763e-08	2.00369	-1.43589
125839332	chr11:125839332:A:G	4.2898e-08	1.87402	-1.43669
125839529	chr11:125839529:T:C	4.57961e-08	1.93945	-1.43674
125839671	chr11:125839671:C:T	2.8197e-09	-0.905889	-1.37897
125839834	chr11:125839834:G:C	2.82815e-08	1.37879	-1.35808
125840209	chr11:125840209:T:C	9.72577e-09	-1.8786e-10	-1.04671
125840214	chr11:125840214:C:T	6.6028e-09	-1.8786e-10	-1.434
125840724	chr11:125840724:A:G	3.546e-08	1.67793	-1.43102
125840787	chr11:125840787:T:C	2.38218e-09	-1.05061	-1.40287
125841837	chr11:125841837:G:A	7.52558e-09	-1.8786e-10	-1.30318
125842115	chr11:125842115:T:C	4.33354e-09	-0.881233	-0.973875
125842138	chr11:125842138:CACA:C	2.46376e-08	-1.8786e-10	-0.117221
125842189	chr11:125842189:T:C	1.89101e-08	-1.8786e-10	-0.381796
125842490	chr11:125842490:G:T	4.46962e-08	1.91471	-1.43631
125843032	chr11:125843032:T:G	4.92883e-08	2.01345	-1.43726
125843198	chr11:125843198:C:T	4.40176e-08	1.90006	-1.43696
125843346	chr11:125843346:A:G	2.38232e-08	1.22408	-1.37492
125843616	chr11:125843616:A:G	6.69094e-09	-1.8786e-10	-1.42074
125843767	chr11:125843767:C:A	4.4609e-08	1.91333	-1.43689
125844140	chr11:125844140:A:G	8.80863e-09	-1.19653	0.0507708
125844163	chr11:125844163:C:G	2.32963e-08	1.18054	-1.35374
125844164	chr11:125844164:CAAG:C	1.52614e-09	-1.52585	-1.3729
125844179	chr11:125844179:A:G	5.17361e-09	-1.67792	-4.18622e-10
125844193	chr11:125844193:A:G	2.34193e-08	1.19062	-1.35855
125844589	chr11:125844589:G:C	6.60181e-09	-1.8786e-10	-1.43415
125844981	chr11:125844981:T:C	7.69473e-09	-1.8786e-10	-1.28096
125845166	chr11:125845166:C:T	1.69575e-08	-1.8786e-10	-0.490784
125845599	chr11:125845599:C:G	6.60165e-09	-1.8786e-10	-1.43417
125846119	chr11:125846119:C:T	1.89238e-08	-1.8786e-10	-0.381071
125846132	chr11:125846132:G:A	4.96473e-08	2.02067	-1.43722
125846163	chr11:125846163:A:G	4.75799e-08	1.97817	-1.43725
125846182	chr11:125846182:C:T	1.19688e-08	-0.615026	-0.22416
125846450	chr11:125846450:G:C	7.41663e-09	-1.8786e-10	-1.31777
125846731	chr11:125846731:A:G	1.58178e-08	-1.8786e-10	-0.560356
125847087	chr11:125847087:A:T	9.58858e-09	-1.8786e-10	-1.06092
125847108	chr11:125847108:GGATCCCTCCCACAACA:G	1.29607e-08	0.122901	-0.882469
125847350	chr11:125847350:C:T	2.01159e-08	-1.8786e-10	-0.319982
125847426	chr11:125847426:G:C	4.28212e-09	-0.904241	-0.962804
125847783	chr11:125847783:C:A	5.71922e-08	1.80271	-1.07778
125848263	chr11:125848263:A:G	3.51878e-09	-1.03282	-1.03055
125849077	chr11:125849077:G:C	1.5627e-08	-1.8786e-10	-0.572492
125849182	chr11:125849182:A:G	4.91259e-08	2.00968	-1.43678
125850351	chr11:125850351:T:A	1.47251e-08	0.265981	-0.897923
125850600	chr11:125850600:T:C	9.09853e-09	0.0738487	-1.18723
125850617	chr11:125850617:A:G	9.52026e-09	-1.16616	0.0980894
125850629	chr11:125850629:G:A	4.19869e-08	1.85311	-1.43725
125850869	chr11:125850869:CA:C	1.22194e-08	-0.818471	-4.18622e-10
125850985	chr11:125850985:G:C	8.78412e-09	0.0506228	-1.19917
125851406	chr11:125851406:G:A	5.83663e-08	2.09699	-1.35175
125851422	chr11:125851422:C:T	1.09552e-08	-1.8786e-10	-0.92768
125851447	chr11:125851447:TA:T	4.76122e-08	-1.23011	1.77171
125852007	chr11:125852007:T:A	7.34137e-09	-1.8786e-10	-1.32797
125852076	chr11:125852076:C:T	4.36591e-09	-0.868664	-0.979002
125852407	chr11:125852407:G:A	4.40058e-08	1.90005	-1.43722
125852468	chr11:125852468:G:A	1.15746e-07	-1.53741	2.96732
125852696	chr11:125852696:T:G	4.66793e-08	1.95895	-1.43715
125852829	chr11:125852829:T:C	4.56251e-08	1.93567	-1.4367
125852947	chr11:125852947:G:A	9.58366e-09	-1.06143	-4.18622e-10
125853210	chr11:125853210:T:C	6.58658e-09	-1.8786e-10	-1.43646
125853613	chr11:125853613:C:A	5.36418e-09	-1.64175	-4.18622e-10
125853684	chr11:125853684:A:T	1.91569e-08	0.989719	-1.35855
125853735	chr11:125853735:G:C	9.82589e-09	0.131083	-1.16756
125853830	chr11:125853830:G:A	9.80879e-09	-1.8786e-10	-1.03821
125854108	chr11:125854108:A:G	3.631e-08	1.70522	-1.43462
125855179	chr11:125855179:G:A	4.17124e-09	-1.36487	-0.528409
125855198	chr11:125855198:T:C	7.49538e-09	-1.30721	-4.18622e-10
125855313	chr11:125855313:T:C	4.07718e-08	1.82352	-1.43702
125855370	chr11:125855370:G:A	4.47477e-08	1.9157	-1.43615
125855499	chr11:125855499:G:A	3.28762e-08	-1.8786e-10	0.171256
125855780	chr11:125855780:C:T	6.78412e-09	-1.8786e-10	-1.40691
125856458	chr11:125856458:G:A	4.24243e-09	-0.900129	-0.976228
125856530	chr11:125856530:G:A	4.55944e-09	-1.80429	-4.18622e-10
125856741	chr11:125856741:T:C	4.57319e-08	1.9372	-1.4359
125857541	chr11:125857541:A:C	8.84463e-09	-1.8786e-10	-1.14168
125857577	chr11:125857577:C:T	5.09356e-09	-1.49445	-0.199062
125857591	chr11:125857591:C:G	4.09819e-08	1.82767	-1.43603
125857694	chr11:125857694:C:T	3.56517e-09	-1.05536	-0.994919
125857902	chr11:125857902:C:T	2.41329e-09	-1.04012	-1.40038
125857964	chr11:125857964:CT:C	3.9457e-08	1.39792	-1.0442
125857997	chr11:125857997:C:T	3.59177e-09	-1.02868	-1.01416
125858025	chr11:125858025:G:A	9.29265e-09	-1.8786e-10	-1.09227
125858130	chr11:125858130:A:G	1.39395e-09	-1.76662	-1.22273
125858147	chr11:125858147:A:G	2.23223e-08	1.14626	-1.36216
125858167	chr11:125858167:C:A	1.67372e-08	-1.8786e-10	-0.503859
125858456	chr11:125858456:C:T	7.45299e-09	-1.8786e-10	-1.31288
125858590	chr11:125858590:C:A	2.01824e-08	-1.8786e-10	-0.316684
125858686	chr11:125858686:C:T	4.03346e-08	1.81138	-1.43566
125858724	chr11:125858724:A:G	9.25273e-09	-1.8786e-10	-1.09657
125858937	chr11:125858937:T:C	1.55795e-08	-1.8786e-10	-0.575537
125859133	chr11:125859133:A:G	7.86467e-09	-1.8786e-10	-1.25911
125859187	chr11:125859187:T:C	8.67211e-09	0.0479249	-1.20931
125859236	chr11:125859236:C:G	3.19997e-09	-1.14143	-1.01692
125859385	chr11:125859385:T:G	9.6724e-09	-1.8786e-10	-1.05222
125860286	chr11:125860286:A:G	9.30556e-09	-1.8786e-10	-1.09088
125860454	chr11:125860454:A:G	4.1938e-08	1.85094	-1.43624
125860517	chr11:125860517:T:C	7.42893e-09	-1.8786e-10	-1.31611
125860590	chr11:125860590:T:A	9.05779e-09	-1.8786e-10	-1.11787
125860852	chr11:125860852:C:T	8.52587e-09	-0.0137246	-1.16466
125860875	chr11:125860875:C:A	2.89324e-08	0.0434686	-4.18622e-10
125860953	chr11:125860953:C:A	2.75498e-08	1.41183	-1.41733
125861051	chr11:125861051:C:G	1.53983e-09	-1.50241	-1.38741
125861553	chr11:125861553:G:A	4.11516e-08	1.83123	-1.43546
125861559	chr11:125861559:T:C	4.17778e-08	1.84707	-1.4362
125861730	chr11:125861730:GAATAA:G	4.20548e-08	1.85392	-1.43644
125861750	chr11:125861750:C:T	3.38925e-09	-0.852587	-1.2483
125861769	chr11:125861769:A:G	9.12063e-09	-1.14355	0.0325968
125861922	chr11:125861922:T:C	3.42344e-08	1.64687	-1.43513
125862048	chr11:125862048:C:T	2.6884e-09	-1.80645	-0.526096
125862863	chr11:125862863:C:T	7.13811e-09	-0.819863	-0.536182
125862950	chr11:125862950:T:G	2.45091e-08	1.20553	-1.32798
125863048	chr11:125863048:C:T	1.54431e-09	-1.67545	-1.21146
125865008	chr11:125865008:C:G	9.52338e-09	-1.8786e-10	-1.06774
125865204	chr11:125865204:C:A	2.52216e-08	1.18084	-1.27463
125865240	chr11:125865240:C:T	7.96426e-09	-1.8786e-10	-1.24653
125865268	chr11:125865268:G:A	1.32834e-08	-1.8786e-10	-0.734981
125865316	chr11:125865316:A:G	2.0049e-08	0.947444	-1.27076
125865613	chr11:125865613:T:C	9.48776e-08	1.23109	-4.18622e-10
125865661	chr11:125865661:A:G	7.78898e-09	-1.8786e-10	-1.26878
125865672	chr11:125865672:C:T	6.9931e-09	-1.8786e-10	-1.37657
125865866	chr11:125865866:A:C	9.51053e-09	-1.8786e-10	-1.06909
125865873	chr11:125865873:C:T	3.94001e-09	-1.37385	-0.576455
125866047	chr11:125866047:A:G	1.2746e-09	-1.76785	-1.31102
125866381	chr11:125866381:C:T	9.58418e-08	1.24121	-4.18622e-10
125866423	chr11:125866423:G:T	1.89749e-08	-1.8786e-10	-0.378374
125866613	chr11:125866613:T:G	5.00439e-09	-1.18918	-0.521997
125866616	chr11:125866616:T:G	9.04455e-09	-0.135431	-0.9839
125866686	chr11:125866686:C:T	1.3539e-08	-1.8786e-10	-0.715921
125866803	chr11:125866803:A:G	2.52565e-08	1.14287	-1.23528
125866822	chr11:125866822:C:T	2.04696e-08	0.963977	-1.26653
125866856	chr11:125866856:T:C	2.01828e-08	0.985977	-1.30264
125866884	chr11:125866884:A:T	8.15991e-08	1.08033	-4.18622e-10
125866902	chr11:125866902:A:G	1.03423e-08	0.146565	-1.13181
125867011	chr11:125867011:T:C	2.41147e-08	-0.138672	-4.18622e-10
125867261	chr11:125867261:C:A	1.95564e-08	-1.8786e-10	-0.348189
125867345	chr11:125867345:T:C	5.71308e-08	-1.8786e-10	0.723851
125867566	chr11:125867566:C:T	7.93866e-09	-1.8786e-10	-1.24975
125867840	chr11:125867840:C:T	9.07861e-09	-1.8786e-10	-1.11557
125867881	chr11:125867881:G:A	3.48216e-09	-1.06182	-1.01202
125868128	chr11:125868128:G:A	1.27733e-08	-1.8786e-10	-0.774133
125868496	chr11:125868496:A:C	1.93467e-08	-1.8786e-10	-0.358972
125868723	chr11:125868723:T:G	2.49068e-08	1.15838	-1.26473
125869004	chr11:125869004:G:A	1.17797e-09	-1.72243	-1.43527
125869491	chr11:125869491:C:T	2.18309e-08	1.15387	-1.39204
125869502	chr11:125869502:C:T	2.20007e-08	1.16004	-1.39046
125870096	chr11:125870096:G:C	1.50581e-08	0.375272	-0.98485
125870118	chr11:125870118:G:A	2.45527e-08	-1.8786e-10	-0.12067
125870186	chr11:125870186:T:C	4.16846e-08	0.408639	-4.18622e-10
125870358	chr11:125870358:A:G	1.47885e-08	-0.627644	-4.18622e-10
125870368	chr11:125870368:A:C	4.61121e-09	-0.816521	-0.976481
125870570	chr11:125870570:G:T	2.362e-09	-1.06862	-1.39337
125870921	chr11:125870921:T:C	1.70282e-09	-1.46286	-1.32634
125870965	chr11:125870965:T:C	1.56582e-08	-1.8786e-10	-0.570498
125871028	chr11:125871028:C:T	4.16794e-08	1.8448	-1.43628
125871174	chr11:125871174:C:G	9.28951e-09	-1.8786e-10	-1.09261
125871724	chr11:125871724:A:G	1.12563e-08	-1.8786e-10	-0.900562
125871842	chr11:125871842:T:C	1.00207e-07	1.28574	-4.18622e-10
125872152	chr11:125872152:C:A	4.53838e-08	1.93054	-1.43688
125872328	chr11:125872328:G:A	8.31008e-09	-1.8786e-10	-1.20402
125872451	chr11:125872451:C:T	1.9939e-08	-1.8786e-10	-0.328818
125872816	chr11:125872816:C:T	6.59709e-09	-1.8786e-10	-1.43486
125873344	chr11:125873344:C:G	9.30805e-09	-0.0757159	-1.0149
125873693	chr11:125873693:A:G	4.31133e-08	1.87901	-1.43667
125873717	chr11:125873717:A:C	1.63626e-08	-1.8786e-10	-0.526492
125873830	chr11:125873830:C:T	8.25237e-09	-1.8786e-10	-1.21099
125874188	chr11:125874188:G:A	9.60786e-09	-1.8786e-10	-1.05891
125874399	chr11:125874399:A:G	4.15356e-08	1.84187	-1.43681
125875037	chr11:125875037:A:C	9.62091e-09	-1.8786e-10	-1.05755
125875058	chr11:125875058:G:A	1.5314e-08	-1.8786e-10	-0.592726
125875103	chr11:125875103:C:T	4.59002e-08	1.94178	-1.4368
125875206	chr11:125875206:A:G	3.40107e-08	0.205181	-4.18622e-10
125875446	chr11:125875446:C:T	9.39165e-09	-1.8786e-10	-1.08167
125875466	chr11:125875466:AAT:A	7.21997e-09	-1.8786e-10	-1.34464
125875519	chr11:125875519:G:T	4.28356e-08	1.87281	-1.43693
125875652	chr11:125875652:A:G	1.63206e-08	0.134408	-0.663472
125876402	chr11:125876402:G:A	7.35558e-09	-1.8786e-10	-1.32603
125876448	chr11:125876448:A:C	1.66429e-09	-1.47276	-1.33934
125876671	chr11:125876671:C:T	2.44169e-09	-1.05036	-1.37844
125876870	chr11:125876870:C:T	9.68499e-08	1.25167	-4.18622e-10
125877539	chr11:125877539:G:A	1.95005e-08	1.04512	-1.39617
125877574	chr11:125877574:A:C	1.58907e-08	0.0767265	-0.632488
125877642	chr11:125877642:T:G	2.10227e-08	1.08266	-1.35855
125877722	chr11:125877722:G:A	5.68995e-09	-1.30282	-0.279967
125878055	chr11:125878055:G:A	6.64128e-09	-1.8786e-10	-1.42819
125878826	chr11:125878826:C:T	8.57359e-09	-1.8786e-10	-1.17281
125878982	chr11:125878982:T:C	1.59099e-08	-1.8786e-10	-0.554554
125879003	chr11:125879003:G:T	5.30853e-09	-1.4555	-0.196674
125879004	chr11:125879004:A:G	1.15528e-09	-1.76047	-1.41668
125879094	chr11:125879094:T:C	2.38882e-08	1.07368	-1.22179
125879749	chr11:125879749:T:C	2.61831e-08	1.30217	-1.35855
125879866	chr11:125879866:G:T	1.58032e-08	-1.8786e-10	-0.561282
125880287	chr11:125880287:G:A	4.84784e-09	-0.773251	-0.969708
125880319	chr11:125880319:CCT:C	9.74079e-09	-1.8786e-10	-1.04517
125880451	chr11:125880451:T:C	6.71267e-09	-1.8786e-10	-1.4175
125880951	chr11:125880951:G:A	5.04251e-07	-1.4426	4.34418
125881000	chr11:125881000:C:T	3.34797e-09	-1.08867	-1.02447
125881964	chr11:125881964:C:T	2.68934e-09	-0.89713	-1.43507
125882266	chr11:125882266:A:G	1.27185e-09	-1.81973	-1.2613
125882734	chr11:125882734:G:A	1.06584e-08	-1.8786e-10	-0.95514
125883150	chr11:125883150:C:T	3.78071e-08	0.311005	-4.18622e-10
125883239	chr11:125883239:A:G	7.35452e-09	-1.8786e-10	-1.32618
125883330	chr11:125883330:G:T	1.47079e-08	0.00968151	-0.642787
125883406	chr11:125883406:T:C	9.58921e-09	-1.8786e-10	-1.06085
125883465	chr11:125883465:T:C	1.58909e-09	-1.67601	-1.18232
125883862	chr11:125883862:G:A	9.67742e-09	-1.8786e-10	-1.0517
125884385	chr11:125884385:G:A	6.18016e-09	-1.01486	-0.48529
125884415	chr11:125884415:C:G	7.99205e-09	-1.8786e-10	-1.24305
125885337	chr11:125885337:G:A	1.92875e-08	-1.8786e-10	-0.362033
125885375	chr11:125885375:T:C	9.75798e-09	-0.0126415	-1.03077
125885623	chr11:125885623:T:C	2.52021e-09	-1.00764	-1.38951
125885753	chr11:125885753:C:G	9.64254e-08	1.24728	-4.18622e-10
125886033	chr11:125886033:TAATAGA:T	8.24868e-09	-1.8786e-10	-1.21144
125886479	chr11:125886479:A:G	1.3456e-08	0.553197	-1.27527
125886499	chr11:125886499:C:G	1.3982e-08	0.637813	-1.32154
125886663	chr11:125886663:A:G	1.58827e-08	0.632604	-1.18887
125887118	chr11:125887118:G:A	8.80917e-09	-1.8786e-10	-1.1457
125888022	chr11:125888022:C:T	2.58273e-09	-1.68546	-0.687188
125888391	chr11:125888391:G:A	1.52447e-09	-1.55571	-1.34413
125888857	chr11:125888857:G:A	3.42737e-09	-0.746103	-1.3436
125888940	chr11:125888940:G:A	3.42233e-09	-0.733942	-1.35723
125889707	chr11:125889707:C:T	3.16699e-09	-1.6219	-0.546806
125889752	chr11:125889752:T:C	2.26444e-09	-1.06702	-1.43715
125890303	chr11:125890303:TA:T	4.75808e-09	-0.342081	-1.41957
125890402	chr11:125890402:A:T	5.06093e-09	-0.413916	-1.28603
125890522	chr11:125890522:C:T	4.51844e-09	-1.81333	-4.18622e-10
125890563	chr11:125890563:G:A	5.27059e-09	-0.364649	-1.2947
125890771	chr11:125890771:G:C	9.38154e-09	-1.8786e-10	-1.08275
125891100	chr11:125891100:C:T	2.65374e-09	-0.939058	-1.40646
125891563	chr11:125891563:G:T	1.5859e-08	-0.317583	-0.240175
125891964	chr11:125891964:C:T	1.20207e-08	-1.8786e-10	-0.83486
125892490	chr11:125892490:T:C	2.65655e-09	-0.912082	-1.43238
125892719	chr11:125892719:A:G	1.15567e-08	-1.8786e-10	-0.874228
125892904	chr11:125892904:T:C	6.64708e-09	-1.8786e-10	-1.42732
125892965	chr11:125892965:C:T	6.68968e-09	-1.8786e-10	-1.42093
125893096	chr11:125893096:T:C	1.2728e-08	-1.8786e-10	-0.777685
125893287	chr11:125893287:A:ATT	6.60541e-09	-1.8786e-10	-1.4336
125893289	chr11:125893289:A:AT	6.60541e-09	-1.8786e-10	-1.4336
125893671	chr11:125893671:TC:T	6.89113e-09	-1.75483	0.363569
125893686	chr11:125893686:T:C	2.307e-09	-1.07368	-1.41187
125893851	chr11:125893851:C:G	6.75913e-09	-1.53715	0.12655
125894142	chr11:125894142:A:G	8.05102e-09	-1.8786e-10	-1.23569
125895165	chr11:125895165:A:C	7.27925e-09	-1.8786e-10	-1.33646
125896149	chr11:125896149:C:A	1.75173e-08	0.961769	-1.42007
125896278	chr11:125896278:A:C	4.8779e-09	-0.307931	-1.42885
125896312	chr11:125896312:C:T	5.18048e-09	-0.356651	-1.31995
125896444	chr11:125896444:A:G	5.36958e-09	-0.329508	-1.31123
125896646	chr11:125896646:C:G	2.62878e-09	-0.943595	-1.41138
125897924	chr11:125897924:T:A	8.47404e-09	-1.8786e-10	-1.18449
125898452	chr11:125898452:G:A	1.91092e-08	-0.144633	-0.226691
125899031	chr11:125899031:G:A	4.3976e-09	-0.405674	-1.43476
125899641	chr11:125899641:G:T	8.31249e-09	-1.8786e-10	-1.20373
125900348	chr11:125900348:C:G	6.91682e-09	-1.8786e-10	-1.38754
125900375	chr11:125900375:G:A	4.92255e-09	-1.72767	-4.18622e-10
125900530	chr11:125900530:A:C	1.46171e-08	-1.616	0.9767
125900710	chr11:125900710:G:C	3.31641e-09	-1.64529	-0.477317
125900723	chr11:125900723:G:A	3.25679e-09	-1.63524	-0.505512
125900776	chr11:125900776:T:C	4.24826e-09	-0.469572	-1.40541
125900829	chr11:125900829:C:T	3.32653e-09	-1.6422	-0.477359
125901003	chr11:125901003:C:T	2.37377e-08	-1.8786e-10	-0.154428
125901130	chr11:125901130:TA:T	1.36338e-07	-1.61585	3.20949
125901141	chr11:125901141:C:T	9.97206e-09	-0.91782	-0.103887
125901237	chr11:125901237:T:C	1.30576e-07	-1.60949	3.15996
125901445	chr11:125901445:T:C	4.49448e-09	-1.81864	-4.18622e-10
125901524	chr11:125901524:T:C	4.21612e-09	-0.447177	-1.4354
125901696	chr11:125901696:T:A	1.70659e-09	-1.53452	-1.25248
125902081	chr11:125902081:T:C	3.26216e-09	-1.66495	-0.474158
125902149	chr11:125902149:A:G	4.61092e-09	-0.432129	-1.36094
125902687	chr11:125902687:A:G	7.77226e-09	-1.8786e-10	-1.27093
125902982	chr11:125902982:A:G	4.5633e-09	-1.80345	-4.18622e-10
125903104	chr11:125903104:T:C	3.07985e-09	-1.71543	-0.481186
125903377	chr11:125903377:G:A	3.9703e-09	-0.5075	-1.43515
125903665	chr11:125903665:G:C	2.76985e-09	-1.68151	-0.621194
125903873	chr11:125903873:T:C	1.11115e-08	-0.91351	-4.18622e-10
125903973	chr11:125903973:T:TA	7.95377e-09	-1.8786e-10	-1.24785
125904191	chr11:125904191:G:T	4.70028e-08	-1.67421	2.20293
125905411	chr11:125905411:A:G	1.71348e-08	-1.8786e-10	-0.480379
125905663	chr11:125905663:T:C	1.21537e-08	-1.8786e-10	-0.823858
125906071	chr11:125906071:T:C	1.08394e-08	-1.8786e-10	-0.938304
125906343	chr11:125906343:A:G	1.09377e-08	-1.8786e-10	-0.92928
125906580	chr11:125906580:A:G	1.28129e-09	-1.63786	-1.43576
125906657	chr11:125906657:C:T	1.26342e-09	-1.74013	-1.34754
125906787	chr11:125906787:C:T	1.01693e-08	-1.8786e-10	-1.00212
125906909	chr11:125906909:G:C	6.60759e-09	-1.8786e-10	-1.43327
125907161	chr11:125907161:G:A	1.53078e-09	-1.81682	-1.07889
125907355	chr11:125907355:T:G	9.04791e-09	-1.28122	0.162259
125907515	chr11:125907515:G:A	6.58183e-09	-1.8786e-10	-1.43718
125908055	chr11:125908055:G:T	6.78996e-09	-1.8786e-10	-1.40605
125908324	chr11:125908324:T:C	6.608e-09	-1.8786e-10	-1.43321
125908410	chr11:125908410:C:T	9.76548e-09	-1.8786e-10	-1.04264
125908556	chr11:125908556:T:A	1.88324e-09	-1.37907	-1.30944
125908558	chr11:125908558:G:T	1.86607e-09	-1.38551	-1.31214
125909201	chr11:125909201:G:A	1.42791e-08	-1.8786e-10	-0.662699
125909456	chr11:125909456:A:T	8.47207e-09	-1.8786e-10	-1.18472
125909775	chr11:125909775:A:G	2.4153e-08	-1.47813	1.34105
125909843	chr11:125909843:T:G	2.86367e-09	-1.54926	-0.720126
125910021	chr11:125910021:G:A	2.02414e-08	-1.549	1.23524
125910083	chr11:125910083:CA:C	7.25097e-09	-1.8786e-10	-1.34036
125910299	chr11:125910299:C:T	2.87261e-09	-1.636	-0.630274
125910358	chr11:125910358:C:T	6.99334e-09	-1.8786e-10	-1.37654
125910642	chr11:125910642:G:T	5.12479e-09	-1.6874	-4.18622e-10
125910770	chr11:125910770:G:T	1.02728e-08	-1.8786e-10	-0.99199
125910791	chr11:125910791:T:C	1.32365e-09	-1.80368	-1.23742
125911079	chr11:125911079:T:C	7.03093e-09	-1.8786e-10	-1.37117
125911949	chr11:125911949:A:T	7.0692e-09	-1.8786e-10	-1.36575
125912819	chr11:125912819:A:G	7.00642e-09	-1.8786e-10	-1.37467
125912980	chr11:125912980:A:T	1.814e-07	-1.05337	2.93258
125913212	chr11:125913212:C:T	3.80307e-09	-1.40117	-0.584515
125913501	chr11:125913501:G:A	3.81306e-09	-1.49568	-0.487387
125913642	chr11:125913642:G:A	6.35039e-08	0.829608	-4.18622e-10
125913876	chr11:125913876:A:G	7.83845e-09	-1.8786e-10	-1.26245
125913958	chr11:125913958:T:C	6.81128e-09	-1.8786e-10	-1.40291
125914266	chr11:125914266:C:T	1.01929e-08	-1.8786e-10	-0.9998
125914584	chr11:125914584:C:T	1.69931e-08	-1.8786e-10	-0.488687
125914870	chr11:125914870:G:A	1.73178e-08	-1.8786e-10	-0.469756
125914891	chr11:125914891:T:C	1.83042e-09	-1.50785	-1.2091
125915000	chr11:125915000:G:T	3.30685e-08	0.177087	-4.18622e-10
125915102	chr11:125915102:C:T	2.92263e-09	-1.78635	-0.462656
125915612	chr11:125915612:A:G	2.21119e-08	-1.8786e-10	-0.225378
125915783	chr11:125915783:C:T	6.82668e-09	-1.8786e-10	-1.40065
125915870	chr11:125915870:T:C	1.57242e-09	-1.49541	-1.37347
125915904	chr11:125915904:A:G	3.41092e-09	-1.57637	-0.518144
125915942	chr11:125915942:A:G	2.02285e-09	-1.53248	-1.0845
125916268	chr11:125916268:C:T	6.40064e-09	-1.4651	-4.18622e-10
125916406	chr11:125916406:T:G	6.94398e-09	-1.8786e-10	-1.38362
125916632	chr11:125916632:T:A	7.4764e-09	-1.8786e-10	-1.30974
125917017	chr11:125917017:T:G	1.63096e-08	-1.8786e-10	-0.529741
125917566	chr11:125917566:G:A	1.67607e-07	-0.901018	2.70115
125917584	chr11:125917584:A:C	1.75293e-09	-1.60011	-1.16009
125917675	chr11:125917675:C:T	1.63214e-09	-1.48941	-1.34219
125917733	chr11:125917733:C:G	7.09029e-09	-1.8786e-10	-1.36277
125917782	chr11:125917782:A:G	6.7112e-08	0.88487	-4.18622e-10
125918057	chr11:125918057:T:G	8.31236e-09	-1.8786e-10	-1.20375
125918087	chr11:125918087:G:A	1.69534e-09	-1.47311	-1.3205
125918109	chr11:125918109:G:A	1.93567e-08	-1.8786e-10	-0.358454
125918299	chr11:125918299:A:G	1.04132e-08	-1.8786e-10	-0.97842
125918360	chr11:125918360:C:A	2.47321e-09	-1.47677	-0.939204
125918783	chr11:125918783:T:C	1.9192e-09	-1.49267	-1.17691
125918865	chr11:125918865:G:A	8.25988e-09	-1.8786e-10	-1.21008
125919043	chr11:125919043:T:C	7.1391e-09	-1.8786e-10	-1.35591
125919090	chr11:125919090:G:A	2.97661e-09	-1.50364	-0.72707
125919409	chr11:125919409:G:A	1.57313e-08	-1.8786e-10	-0.565842
125919425	chr11:125919425:A:G	7.30535e-09	-1.8786e-10	-1.33289
125919639	chr11:125919639:AT:A	2.36852e-07	-0.913878	3.05982
125919752	chr11:125919752:C:T	6.92663e-09	-1.8786e-10	-1.38612
125920208	chr11:125920208:G:A	1.01917e-08	-1.8786e-10	-0.999921
125920689	chr11:125920689:A:G	1.34249e-09	-1.80509	-1.22188
125920827	chr11:125920827:T:C	2.33295e-09	-1.5216	-0.952759
125920986	chr11:125920986:T:C	5.15703e-09	-1.68113	-4.18622e-10
125921122	chr11:125921122:C:T	5.35685e-09	-1.47008	-0.173037
125921621	chr11:125921621:C:T	2.32909e-09	-1.27117	-1.20485
125922122	chr11:125922122:C:T	6.74369e-09	-1.8786e-10	-1.41289
125922521	chr11:125922521:T:C	3.11039e-09	-0.920357	-1.26639
125923161	chr11:125923161:T:G	4.34823e-09	-1.66448	-0.187242
125923185	chr11:125923185:G:A	1.72013e-08	-1.8786e-10	-0.476506
125923702	chr11:125923702:ACT:A	8.32162e-09	-1.8786e-10	-1.20264
125923794	chr11:125923794:G:A	3.44084e-09	-1.81929	-0.266483
125923892	chr11:125923892:C:T	5.5499e-09	-0.862401	-0.745312
125923994	chr11:125923994:A:G	1.08789e-08	-1.78109	0.846421
125924017	chr11:125924017:T:C	3.59344e-08	-1.69579	1.95599
125924076	chr11:125924076:C:T	7.0351e-09	-1.37058	-4.18622e-10
125924129	chr11:125924129:G:C	8.40814e-09	-1.8786e-10	-1.19229
125924147	chr11:125924147:A:G	3.03259e-09	-1.1442	-1.06787
125924210	chr11:125924210:T:C	6.59113e-09	-1.8786e-10	-1.43577
125924233	chr11:125924233:T:C	3.65462e-09	-0.960616	-1.06488
125924853	chr11:125924853:C:T	3.3929e-08	0.202778	-4.18622e-10
125925091	chr11:125925091:A:G	2.37835e-09	-1.36932	-1.08576
125925238	chr11:125925238:C:T	6.69552e-09	-1.8786e-10	-1.42005
125925483	chr11:125925483:AT:A	5.15392e-08	-1.8786e-10	0.62085
125925556	chr11:125925556:G:A	2.24107e-09	-1.68939	-0.825152
125925730	chr11:125925730:A:G	4.82758e-09	-1.71626	-0.0308872
125925807	chr11:125925807:G:A	1.28632e-09	-1.77423	-1.29548
125925964	chr11:125925964:T:C	1.26509e-09	-1.81225	-1.27411
125926192	chr11:125926192:A:G	6.58153e-09	-1.8786e-10	-1.43723
125926463	chr11:125926463:A:C	6.86047e-09	-1.8786e-10	-1.39572
125926616	chr11:125926616:C:T	6.89942e-09	-1.8786e-10	-1.39006
125927188	chr11:125927188:G:A	2.61206e-08	-1.8786e-10	-0.0587678
125927238	chr11:125927238:G:T	2.77497e-09	-1.80515	-0.495702
125927495	chr11:125927495:T:A	4.58048e-09	-1.79969	-4.18622e-10
125928072	chr11:125928072:C:T	2.97486e-09	-1.63103	-0.600263
125928237	chr11:125928237:A:G	6.82057e-09	-1.8786e-10	-1.40155
125928290	chr11:125928290:A:C	1.06839e-09	-1.81826	-1.43708
125928553	chr11:125928553:C:T	6.81293e-09	-1.8786e-10	-1.40267
125928662	chr11:125928662:C:T	4.52483e-08	-1.8786e-10	0.490673
125928886	chr11:125928886:T:C	8.60933e-09	-1.8786e-10	-1.16865
125929024	chr11:125929024:A:T	2.49125e-09	-1.80819	-0.600523
125929509	chr11:125929509:C:T	1.1407e-09	-1.81878	-1.37107
125929672	chr11:125929672:C:T	2.17477e-09	-1.69092	-0.853653
125930077	chr11:125930077:T:C	1.47793e-08	-0.628266	-4.18622e-10
125930167	chr11:125930167:G:A	7.42237e-09	-1.8786e-10	-1.31699
125930363	chr11:125930363:C:G	7.91652e-09	-1.8786e-10	-1.25254
125930573	chr11:125930573:T:C	6.75912e-09	-1.8786e-10	-1.4106
125930724	chr11:125930724:G:T	1.1734e-09	-1.81742	-1.34417
125930888	chr11:125930888:T:A	1.17831e-08	-1.8786e-10	-0.854828
125931067	chr11:125931067:T:G	1.60525e-09	-1.73223	-1.11598
125931388	chr11:125931388:CA:C	6.73015e-09	-1.8786e-10	-1.4149
125932034	chr11:125932034:T:A	2.26515e-09	-1.77762	-0.726235
125932170	chr11:125932170:A:T	6.78005e-09	-1.8786e-10	-1.40751
125932407	chr11:125932407:C:T	2.80666e-09	-1.81641	-0.473085
125932607	chr11:125932607:T:A	1.26515e-08	-0.78372	-4.18622e-10
125932753	chr11:125932753:G:T	6.61577e-09	-1.8786e-10	-1.43204
125933391	chr11:125933391:GT:G	2.23108e-09	-1.77734	-0.741674
125933739	chr11:125933739:G:T	1.32882e-06	-1.68688	5.55744
125934281	chr11:125934281:C:T	2.99976e-08	-1.8786e-10	0.0796261
125934332	chr11:125934332:T:C	1.39196e-09	-1.72846	-1.26232
125935136	chr11:125935136:A:T	1.30032e-09	-1.66574	-1.39315
125935514	chr11:125935514:G:A	6.81779e-09	-1.40196	-4.18622e-10
125935526	chr11:125935526:G:A	7.1774e-09	-1.8786e-10	-1.35056
125935735	chr11:125935735:A:G	1.27567e-06	-1.68485	5.51458
125935967	chr11:125935967:C:T	6.68007e-09	-1.8786e-10	-1.42236
125936055	chr11:125936055:G:A	3.5354e-09	-1.6708	-0.387869
125936202	chr11:125936202:T:A	6.76159e-09	-1.8786e-10	-1.41024
125936206	chr11:125936206:C:G	2.20099e-09	-1.73634	-0.796243
125936292	chr11:125936292:T:G	3.16885e-07	-1.2394	3.67645
125937003	chr11:125937003:C:T	2.57626e-08	-1.8786e-10	-0.0725695
125937004	chr11:125937004:G:A	2.72989e-09	-1.7912	-0.526031
125937269	chr11:125937269:A:G	1.08824e-09	-1.80047	-1.43646
125937491	chr11:125937491:T:C	9.53069e-09	-0.299842	-0.767134
125937508	chr11:125937508:C:T	4.57893e-09	-1.80003	-4.18622e-10
125937556	chr11:125937556:G:A	3.51642e-09	-1.66689	-0.397158
125937570	chr11:125937570:G:A	1.33214e-09	-1.81943	-1.21528
125937962	chr11:125937962:C:T	3.17842e-09	-1.07585	-1.08926
125938459	chr11:125938459:A:G	2.88906e-08	-1.8786e-10	0.0420219
125938562	chr11:125938562:C:A	1.47699e-09	-1.49426	-1.43723
125938627	chr11:125938627:G:T	2.44961e-08	-1.8786e-10	-0.122979
125938767	chr11:125938767:C:G	7.24424e-09	-1.8786e-10	-1.34129
125938826	chr11:125938826:C:T	3.26478e-08	-1.8786e-10	0.164283
125939239	chr11:125939239:C:G	7.47217e-09	-1.8786e-10	-1.31031
125939732	chr11:125939732:T:C	2.27476e-09	-1.26698	-1.23264
125939768	chr11:125939768:T:C	2.23285e-08	-1.8786e-10	-0.21563
125940272	chr11:125940272:T:C	1.10441e-09	-1.78768	-1.4345
125940615	chr11:125940615:C:A	1.06775e-08	-1.8786e-10	-0.95335
125940676	chr11:125940676:T:C	4.62171e-07	-1.13252	3.94696
125940826	chr11:125940826:G:A	4.01001e-09	-1.81971	-0.112988
125941784	chr11:125941784:A:G	4.80234e-09	-1.81356	0.0611754
125942103	chr11:125942103:G:A	1.72765e-08	-1.8786e-10	-0.472145
125942105	chr11:125942105:T:A	7.29684e-09	-1.8786e-10	-1.33405
125942158	chr11:125942158:C:T	6.58147e-09	-1.8786e-10	-1.43723
125942176	chr11:125942176:G:A	3.34544e-09	-1.79537	-0.318527
125942252	chr11:125942252:AGGATAAACGTTAGCTGAG:A	1.1231e-09	-1.81212	-1.39328
125942394	chr11:125942394:G:A	3.15992e-09	-0.978846	-1.1921
125942421	chr11:125942421:C:T	1.93163e-09	-1.2425	-1.42062
125942455	chr11:125942455:T:C	9.20677e-09	-0.817129	-0.284425
125942980	chr11:125942980:G:A	2.98618e-09	-1.76135	-0.466145
125943335	chr11:125943335:G:T	1.56615e-08	-1.8786e-10	-0.570286
125943391	chr11:125943391:A:C	2.82538e-09	-1.12818	-1.15467
125943617	chr11:125943617:A:G	6.70784e-09	-1.8786e-10	-1.41822
125943632	chr11:125943632:G:A	2.50757e-09	-1.79937	-0.60281
125943799	chr11:125943799:G:A	1.77508e-08	-1.8786e-10	-0.445062
125944088	chr11:125944088:C:T	2.17767e-09	-1.8126	-0.730635
125944303	chr11:125944303:A:G	3.01057e-09	-0.865074	-1.35429
125944310	chr11:125944310:C:T	8.15825e-09	-1.8786e-10	-1.22246
125944909	chr11:125944909:GT:G	2.51919e-09	-1.52721	-0.870348
125944924	chr11:125944924:C:G	7.96397e-09	-1.8786e-10	-1.24657
125945048	chr11:125945048:G:A	7.9497e-09	-1.8786e-10	-1.24836
125945192	chr11:125945192:C:T	7.09046e-09	-1.8786e-10	-1.36274
125945464	chr11:125945464:G:A	2.7806e-09	-1.81239	-0.486439
125945485	chr11:125945485:C:T	3.91568e-09	-1.81506	-0.14144
125945536	chr11:125945536:A:G	4.89676e-09	-1.81924	0.0863254
125945579	chr11:125945579:TC:T	1.45344e-08	-1.11272	0.467744
125945974	chr11:125945974:A:G	2.21345e-09	-1.78972	-0.73722
125946016	chr11:125946016:G:T	1.22158e-08	-1.23836	0.419599
125946737	chr11:125946737:C:T	6.69463e-09	-1.8786e-10	-1.42019
125947504	chr11:125947504:A:G	1.97461e-09	-1.67179	-0.969333
125947699	chr11:125947699:G:A	5.84344e-09	-1.55617	-4.18622e-10
125947733	chr11:125947733:G:A	4.50482e-09	-1.80488	-0.0114687
125947990	chr11:125947990:C:T	3.15609e-09	-1.81201	-0.360152
125948342	chr11:125948342:G:A	1.7814e-09	-1.307	-1.43709
125948402	chr11:125948402:C:T	2.52041e-09	-1.22586	-1.17121
125948510	chr11:125948510:G:A	1.7757e-09	-1.33083	-1.41647
125948513	chr11:125948513:G:A	1.58396e-09	-1.57442	-1.28715
125948788	chr11:125948788:A:G	1.94842e-09	-1.28289	-1.37158
125948804	chr11:125948804:A:G	2.46981e-09	-1.43313	-0.984224
125948859	chr11:125948859:C:G	7.39268e-09	-1.81014	0.489138
125949008	chr11:125949008:G:A	7.31185e-09	-1.8786e-10	-1.332
125949083	chr11:125949083:G:A	1.64218e-09	-1.44697	-1.3785
125949163	chr11:125949163:C:T	2.14936e-09	-1.32422	-1.2321
125949330	chr11:125949330:G:C	6.85974e-09	-1.8786e-10	-1.39582
125949349	chr11:125949349:T:C	9.95834e-09	-1.8786e-10	-1.02308
125949382	chr11:125949382:G:A	5.88534e-09	-1.54903	-4.18622e-10
125949544	chr11:125949544:C:A	6.89516e-09	-1.8786e-10	-1.39067
125949573	chr11:125949573:C:T	6.6873e-09	-1.42128	-4.18622e-10
125949677	chr11:125949677:C:T	7.32295e-09	-1.8786e-10	-1.33048
125949924	chr11:125949924:C:T	3.59116e-09	-1.78575	-0.257266
125950236	chr11:125950236:G:A	1.6082e-09	-1.75746	-1.08892
125950339	chr11:125950339:C:T	2.10981e-09	-1.18705	-1.38784
125950951	chr11:125950951:C:T	1.1416e-09	-1.81761	-1.37145
125951318	chr11:125951318:C:T	2.01714e-09	-1.64615	-0.973659
125951567	chr11:125951567:G:A	3.16891e-09	-1.80681	-0.3613
125951805	chr11:125951805:C:T	6.61414e-09	-1.8786e-10	-1.43228
125951868	chr11:125951868:C:T	1.24472e-08	-1.76264	0.962645
125951989	chr11:125951989:CAAG:C	5.89054e-09	-1.54815	-4.18622e-10
125952134	chr11:125952134:C:A	8.83641e-09	-1.8786e-10	-1.14261
125952530	chr11:125952530:T:C	1.98505e-09	-1.53197	-1.10388
125952812	chr11:125952812:C:T	2.5815e-09	-1.81468	-0.558441
125952868	chr11:125952868:C:T	1.22159e-08	-1.8786e-10	-0.818755
125952904	chr11:125952904:A:G	2.72361e-09	-1.8109	-0.508641
125952924	chr11:125952924:T:C	5.69131e-09	-1.38677	-0.195781
125953191	chr11:125953191:C:T	2.54615e-09	-1.81936	-0.567552
125953458	chr11:125953458:C:T	3.63263e-09	-0.682616	-1.34892
125953513	chr11:125953513:G:C	1.36157e-09	-1.79757	-1.21528
125953596	chr11:125953596:C:T	8.30609e-09	-1.8786e-10	-1.2045
125953802	chr11:125953802:G:A	6.68291e-09	-1.8786e-10	-1.42194
125953833	chr11:125953833:A:G	1.15711e-08	-1.8786e-10	-0.872983
125953857	chr11:125953857:G:A	1.65102e-09	-1.64789	-1.17221
125954326	chr11:125954326:C:T	1.25598e-08	-0.790991	-4.18622e-10
125954555	chr11:125954555:C:T	3.3266e-09	-1.80288	-0.316661
125954719	chr11:125954719:T:C	6.77156e-09	-1.8786e-10	-1.40876
125954963	chr11:125954963:C:T	8.83441e-09	-0.125972	-1.01687
125955000	chr11:125955000:T:C	7.13737e-09	-0.182525	-1.17362
125955280	chr11:125955280:T:C	1.39061e-09	-1.55934	-1.43241
125955329	chr11:125955329:G:T	1.32522e-09	-1.74722	-1.2927
125955517	chr11:125955517:A:C	1.8571e-09	-1.81243	-0.890047
125955567	chr11:125955567:C:T	4.29842e-09	-0.581758	-1.28149
125955807	chr11:125955807:C:T	7.29374e-09	-1.8786e-10	-1.33448
125955813	chr11:125955813:A:G	2.30784e-09	-1.55411	-0.931066
125956477	chr11:125956477:C:T	1.46029e-09	-1.53694	-1.40592
125956807	chr11:125956807:G:A	1.4005e-09	-1.56081	-1.42385
125956862	chr11:125956862:C:T	6.62291e-09	-1.8786e-10	-1.43096
125957058	chr11:125957058:A:C	1.1871e-09	-1.7197	-1.43029
125957165	chr11:125957165:C:T	7.74247e-09	-1.8786e-10	-1.27477
125957177	chr11:125957177:G:A	3.02585e-09	-0.829694	-1.38461
125957314	chr11:125957314:G:C	5.18733e-09	-1.67527	-4.18622e-10
125957452	chr11:125957452:A:G	2.71139e-09	-0.89994	-1.42409
125957856	chr11:125957856:TGAAA:T	7.29826e-09	-1.8786e-10	-1.33386
125957866	chr11:125957866:A:T	4.99677e-09	-0.525025	-1.18768
125957950	chr11:125957950:A:G	7.75114e-09	-1.8786e-10	-1.27365
125958112	chr11:125958112:T:C	1.47108e-09	-1.49823	-1.43726
125958193	chr11:125958193:G:C	9.79536e-09	-1.8786e-10	-1.03958
125958202	chr11:125958202:A:G	1.67653e-09	-1.53881	-1.26595
125958208	chr11:125958208:C:T	1.10372e-08	-1.8786e-10	-0.920223
125958225	chr11:125958225:G:A	6.73254e-09	-1.8786e-10	-1.41454
125958845	chr11:125958845:C:T	6.72135e-09	-1.8786e-10	-1.4162
125959271	chr11:125959271:C:T	7.27974e-09	-1.8786e-10	-1.3364
125959505	chr11:125959505:G:A	7.81739e-09	-1.8786e-10	-1.26514
125959610	chr11:125959610:A:C	2.16347e-09	-1.76909	-0.780686
125959881	chr11:125959881:A:G	6.64973e-09	-1.8786e-10	-1.42692
125960664	chr11:125960664:A:G	2.54668e-09	-1.6187	-0.768007
125960802	chr11:125960802:T:C	2.14721e-09	-1.81653	-0.740798
125961075	chr11:125961075:A:T	2.45326e-09	-1.03197	-1.39211
125961255	chr11:125961255:G:A	6.80593e-09	-1.8786e-10	-1.4037
125961512	chr11:125961512:T:C	1.42314e-09	-1.78411	-1.18452
125961767	chr11:125961767:G:A	6.64389e-09	-1.8786e-10	-1.4278
125961796	chr11:125961796:G:A	7.50613e-09	-1.8786e-10	-1.30577
125961829	chr11:125961829:C:T	7.09263e-09	-1.8786e-10	-1.36244
125962764	chr11:125962764:C:T	2.44785e-09	-0.989154	-1.43713
125962819	chr11:125962819:C:T	2.27527e-09	-1.81067	-0.688724
125963059	chr11:125963059:C:T	2.88158e-09	-0.829941	-1.43321
125963568	chr11:125963568:T:A	7.20708e-09	-1.8786e-10	-1.34643
125963913	chr11:125963913:A:G	7.28292e-09	-1.8786e-10	-1.33596
125964069	chr11:125964069:T:C	8.84452e-09	-1.8786e-10	-1.14169
125964178	chr11:125964178:G:A	3.69218e-09	-1.75189	-0.263384
125964732	chr11:125964732:T:C	7.46374e-09	-1.8786e-10	-1.31144
125965156	chr11:125965156:C:A	5.93609e-09	-1.81592	0.275481
125965197	chr11:125965197:C:T	7.10908e-09	-1.8786e-10	-1.36012
125965765	chr11:125965765:A:C	6.67411e-09	-1.8786e-10	-1.42326
125965996	chr11:125965996:G:A	7.5123e-09	-1.8786e-10	-1.30495
125966435	chr11:125966435:G:A	1.42386e-09	-1.6485	-1.31962
125966479	chr11:125966479:G:A	1.0482e-08	-1.8786e-10	-0.971831
125966533	chr11:125966533:G:A	3.00387e-09	-0.857989	-1.3636
125966644	chr11:125966644:C:T	1.04297e-08	-1.8786e-10	-0.976837
125967159	chr11:125967159:A:G	2.14382e-09	-1.81852	-0.740381
125967274	chr11:125967274:T:C	2.39186e-08	0.529749	-0.676587
125967330	chr11:125967330:A:C	9.94193e-09	-1.8786e-10	-1.02473
125967365	chr11:125967365:ACT:A	7.50066e-09	-1.8786e-10	-1.3065
125967435	chr11:125967435:T:TCTA	1.57847e-08	-0.56245	-4.18622e-10
125967443	chr11:125967443:C:T	5.98157e-09	-1.53281	-4.18622e-10
125967776	chr11:125967776:A:G	9.95471e-09	-1.8786e-10	-1.02345
125968295	chr11:125968295:C:CT	6.86994e-09	-1.8786e-10	-1.39434
125969085	chr11:125969085:G:A	1.53137e-08	-1.8786e-10	-0.592744
125969182	chr11:125969182:G:C	7.94833e-09	-1.8786e-10	-1.24853
125969398	chr11:125969398:A:G	1.05745e-08	-1.8786e-10	-0.963051
125969404	chr11:125969404:A:C	6.58257e-09	-1.8786e-10	-1.43707
125969523	chr11:125969523:A:T	1.46928e-09	-1.81307	-1.12365
125969837	chr11:125969837:ACT:A	6.81713e-09	-1.8786e-10	-1.40205
125969869	chr11:125969869:G:A	1.52501e-09	-1.72382	-1.17568
125969982	chr11:125969982:A:G	2.20738e-08	-0.277372	0.0502718
125970002	chr11:125970002:T:C	2.39367e-09	-1.79323	-0.655437
125970031	chr11:125970031:T:C	1.10601e-09	-1.80389	-1.41685
125970175	chr11:125970175:T:TG	1.00686e-08	-1.8786e-10	-1.01207
125970923	chr11:125970923:A:G	1.49051e-09	-1.73927	-1.18311
125971104	chr11:125971104:C:T	3.92539e-09	-0.999642	-0.954385
125971183	chr11:125971183:A:T	7.02021e-09	-1.8786e-10	-1.3727
125971256	chr11:125971256:A:G	1.81761e-09	-1.69457	-1.0294
125971258	chr11:125971258:T:C	1.8337e-09	-1.69815	-1.017
125971662	chr11:125971662:A:G	4.1517e-08	-1.8786e-10	0.404611
125971736	chr11:125971736:A:C	7.51859e-09	-1.8786e-10	-1.30411
125971934	chr11:125971934:T:C	6.6115e-09	-1.8786e-10	-1.43268
125972301	chr11:125972301:G:A	2.1381e-09	-1.81659	-0.744989
125972457	chr11:125972457:A:G	4.92232e-09	-1.51434	-0.213371
125972494	chr11:125972494:C:T	2.24134e-09	-1.79324	-0.721175
125972846	chr11:125972846:A:G	1.53193e-09	-1.69646	-1.19851
125973120	chr11:125973120:A:G	6.88163e-09	-1.8786e-10	-1.39264
125973136	chr11:125973136:G:C	2.51351e-09	-1.792	-0.607813
125973245	chr11:125973245:A:G	3.86348e-09	-1.58585	-0.384071
125973348	chr11:125973348:T:C	7.33656e-09	-1.8786e-10	-1.32862
125973414	chr11:125973414:C:G	1.14735e-08	-1.48639	0.604929
125973456	chr11:125973456:G:A	1.66136e-09	-1.38574	-1.42811
125973934	chr11:125973934:T:C	1.07647e-08	-1.60521	0.659988
125974154	chr11:125974154:C:T	6.82654e-09	-1.8786e-10	-1.40067
125974321	chr11:125974321:G:C	1.41554e-08	-1.38767	0.716272
125974629	chr11:125974629:C:T	1.14416e-09	-1.81383	-1.37299
125974818	chr11:125974818:T:C	8.60158e-09	-1.50812	0.338571
125974824	chr11:125974824:G:A	1.07155e-08	-1.81967	0.869863
125974886	chr11:125974886:T:G	9.95746e-09	-1.50426	0.481088
125974908	chr11:125974908:G:A	6.59386e-09	-1.8786e-10	-1.43535
125974951	chr11:125974951:T:TC	1.23492e-08	-1.48222	0.674319
125975071	chr11:125975071:G:C	1.54619e-09	-1.54872	-1.33698
125975254	chr11:125975254:C:T	9.36864e-09	-1.49833	0.414205
125975374	chr11:125975374:T:G	7.89373e-09	-1.8786e-10	-1.25542
125975481	chr11:125975481:C:T	1.84309e-09	-1.65297	-1.05709
125975482	chr11:125975482:A:G	1.86411e-09	-1.66091	-1.0378
125975564	chr11:125975564:A:G	8.54133e-09	0.201875	-1.37845
125975754	chr11:125975754:A:C	2.58193e-09	-1.32223	-1.05072
125975781	chr11:125975781:C:T	2.3057e-08	-1.8786e-10	-0.183525
125976057	chr11:125976057:A:G	9.71892e-09	-1.49893	0.451516
125976103	chr11:125976103:C:T	2.03277e-08	-1.8786e-10	-0.309509
125976503	chr11:125976503:A:G	9.93215e-09	-1.8786e-10	-1.02572
125976716	chr11:125976716:CA:C	8.52762e-09	-1.8786e-10	-1.17818
125976755	chr11:125976755:G:A	1.02783e-08	-1.8786e-10	-0.991454
125977013	chr11:125977013:A:C	3.1227e-08	-1.79342	1.91321
125977136	chr11:125977136:A:T	9.92428e-09	-1.8786e-10	-1.02651
125977150	chr11:125977150:T:C	8.47414e-09	-1.8786e-10	-1.18447
125977177	chr11:125977177:G:C	7.58787e-09	-1.8786e-10	-1.29494
125978094	chr11:125978094:G:T	9.45327e-09	-1.8786e-10	-1.07513
125978141	chr11:125978141:G:A	9.90036e-09	-1.8786e-10	-1.02892
125978366	chr11:125978366:C:T	8.38851e-09	-1.49367	0.299044
125978587	chr11:125978587:T:C	3.14904e-09	-1.79099	-0.383405
125978611	chr11:125978611:C:T	9.85081e-09	-1.8786e-10	-1.03394
125978626	chr11:125978626:T:A	1.55429e-09	-1.75759	-1.12289
125978696	chr11:125978696:C:T	7.3082e-09	-1.8786e-10	-1.3325
125978862	chr11:125978862:T:G	1.69079e-09	-1.50309	-1.29321
125978982	chr11:125978982:G:A	1.59534e-09	-1.54344	-1.31096
125979009	chr11:125979009:G:A	4.07282e-09	-1.75083	-0.166332
125979023	chr11:125979023:A:T	7.91227e-09	-1.8786e-10	-1.25308
125979032	chr11:125979032:T:G	9.87198e-09	-1.03179	-4.18622e-10
125979163	chr11:125979163:A:G	1.32762e-09	-1.73001	-1.3081
125979481	chr11:125979481:T:C	1.09084e-09	-1.80669	-1.42785
125979561	chr11:125979561:C:T	6.58785e-09	-1.8786e-10	-1.43627
125979626	chr11:125979626:T:C	6.84153e-09	-1.8786e-10	-1.39848
125980208	chr11:125980208:C:G	2.02533e-08	-1.8786e-10	-0.313174
125980870	chr11:125980870:A:C	7.59429e-09	-1.8786e-10	-1.2941
125980986	chr11:125980986:C:G	3.04484e-09	-1.79838	-0.409667
125981022	chr11:125981022:G:A	7.99805e-09	-1.8786e-10	-1.2423
125981160	chr11:125981160:A:G	3.17048e-09	-1.65709	-0.510517
125981453	chr11:125981453:C:CTTT	7.73978e-09	-1.8786e-10	-1.27512
125981516	chr11:125981516:A:G	3.44788e-09	-1.65537	-0.428365
125981744	chr11:125981744:A:C	1.64294e-08	-0.52242	-4.18622e-10
125982144	chr11:125982144:CTTTGTATTTT:C	1.53289e-09	-1.74622	-1.14811
125982308	chr11:125982308:T:C	3.40021e-09	-1.79677	-0.300889
125982378	chr11:125982378:C:T	2.11383e-08	-1.80957	1.53916
125982385	chr11:125982385:G:C	7.57731e-09	-1.8786e-10	-1.29633
125982488	chr11:125982488:A:G	1.80308e-09	-1.30923	-1.42277
125982638	chr11:125982638:C:T	7.26734e-09	-1.8786e-10	-1.3381
125983323	chr11:125983323:C:T	1.18691e-09	-1.772	-1.37814
125983421	chr11:125983421:T:C	1.71436e-09	-1.34623	-1.43622
125983628	chr11:125983628:A:T	7.50101e-09	-1.8786e-10	-1.30646
125983802	chr11:125983802:A:G	7.49168e-09	-1.8786e-10	-1.3077
125984497	chr11:125984497:G:A	2.11138e-09	-1.7056	-0.868546
125984622	chr11:125984622:G:A	7.8087e-09	-1.8786e-10	-1.26625
125985237	chr11:125985237:T:A	7.84602e-09	-1.8786e-10	-1.26149
125985320	chr11:125985320:T:C	1.5434e-09	-1.59883	-1.28867
125985437	chr11:125985437:C:T	2.10126e-08	-1.8786e-10	-0.276369
125985571	chr11:125985571:C:T	2.42146e-09	-1.70849	-0.728633
125985650	chr11:125985650:C:T	1.56413e-09	-1.5794	-1.29476
125985810	chr11:125985810:C:G	1.86993e-09	-1.67666	-1.01893
125985849	chr11:125985849:T:C	1.8338e-09	-1.71183	-1.00327
125985850	chr11:125985850:G:A	1.88485e-09	-1.70186	-0.985789
125985869	chr11:125985869:A:G	6.18289e-09	-1.30689	-0.19282
125985892	chr11:125985892:C:A	1.73281e-09	-1.66831	-1.10344
125986216	chr11:125986216:A:G	7.91006e-09	-1.8786e-10	-1.25336
125986704	chr11:125986704:G:A	1.00772e-08	-1.8786e-10	-1.01122
125986930	chr11:125986930:C:T	1.93157e-09	-1.55147	-1.11169
125987475	chr11:125987475:G:C	2.85804e-09	-1.55398	-0.717375
125987600	chr11:125987600:C:A	6.82026e-09	-1.8786e-10	-1.40159
125987850	chr11:125987850:A:G	1.43073e-09	-1.74071	-1.2226
125988090	chr11:125988090:G:A	4.36907e-08	0.666084	-0.210443
125988124	chr11:125988124:C:T	1.04991e-08	-1.8786e-10	-0.970199
125988402	chr11:125988402:G:A	1.75372e-09	-1.57834	-1.18141
125988528	chr11:125988528:T:C	7.53229e-09	-1.8786e-10	-1.30229
125988659	chr11:125988659:G:T	1.64406e-09	-1.55954	-1.26479
125988804	chr11:125988804:A:T	1.9792e-08	-1.8786e-10	-0.336217
125988950	chr11:125988950:T:C	1.56024e-09	-1.63609	-1.24056
125989888	chr11:125989888:T:C	2.4645e-08	0.864978	-0.981895
125989895	chr11:125989895:A:C	7.83883e-09	-1.8786e-10	-1.2624
125990077	chr11:125990077:GGAAA:G	7.2659e-09	-1.8786e-10	-1.3383
125990266	chr11:125990266:G:T	2.13488e-09	-1.39241	-1.17067
125990270	chr11:125990270:G:A	1.01539e-08	-1.8786e-10	-1.00364
125990848	chr11:125990848:CTTGT:C	7.64846e-09	-1.8786e-10	-1.28699
125990966	chr11:125990966:T:A	7.12893e-09	-1.8786e-10	-1.35733
125991022	chr11:125991022:C:T	1.36103e-09	-1.5805	-1.43276
125991211	chr11:125991211:A:C	1.34773e-09	-1.69835	-1.32471
125991324	chr11:125991324:C:A	1.41631e-09	-1.67369	-1.29975
125992038	chr11:125992038:G:C	6.91532e-09	-1.8786e-10	-1.38775
125992287	chr11:125992287:G:A	7.87042e-09	-1.8786e-10	-1.25838
125992297	chr11:125992297:G:A	1.60017e-09	-1.60539	-1.24599
125992760	chr11:125992760:T:C	1.2169e-08	-1.8786e-10	-0.822604
125992811	chr11:125992811:T:G	8.34571e-09	-1.19975	-4.18622e-10
125992943	chr11:125992943:C:T	1.87255e-09	-1.5519	-1.14229
125993126	chr11:125993126:C:T	2.1965e-09	-1.47921	-1.05542
125993157	chr11:125993157:T:C	6.66226e-09	-1.8786e-10	-1.42503
125993390	chr11:125993390:T:C	6.74921e-09	-0.00567369	-1.40639
125993540	chr11:125993540:T:C	3.20499e-09	-1.78736	-0.369426
125993890	chr11:125993890:G:A	1.78895e-09	-1.51421	-1.22565
125994099	chr11:125994099:C:A	1.64583e-09	-1.48032	-1.34292
125994311	chr11:125994311:T:C	1.40354e-09	-1.55496	-1.42753
125994642	chr11:125994642:C:T	1.97055e-09	-1.44415	-1.19903
125995023	chr11:125995023:T:C	8.99398e-09	-1.8786e-10	-1.12494
125995104	chr11:125995104:G:A	5.63247e-08	-1.8786e-10	0.70964
125995118	chr11:125995118:A:G	1.37485e-09	-1.66688	-1.33627
125995129	chr11:125995129:G:C	1.38021e-08	-1.8786e-10	-0.696671
125995261	chr11:125995261:T:C	1.11983e-08	-1.8786e-10	-0.905734
125995312	chr11:125995312:A:G	5.33179e-08	-1.8786e-10	0.65478
125995371	chr11:125995371:T:C	2.02427e-09	-1.60442	-1.01186
125995519	chr11:125995519:C:T	1.12683e-08	-1.8786e-10	-0.899501
125995524	chr11:125995524:G:A	7.05197e-09	-1.8786e-10	-1.36819
125995630	chr11:125995630:T:C	1.15074e-08	-1.8786e-10	-0.878499
125996059	chr11:125996059:C:T	1.8541e-09	-1.59849	-1.10561
125996085	chr11:125996085:C:T	1.01221e-08	-1.8786e-10	-1.00677
125996594	chr11:125996594:G:A	1.12219e-08	0.161628	-1.06525
125996756	chr11:125996756:T:C	6.64246e-09	-1.8786e-10	-1.42801
125996890	chr11:125996890:T:A	7.27906e-09	-1.8786e-10	-1.33649
125996901	chr11:125996901:C:T	1.31681e-09	-1.72209	-1.32419
125996931	chr11:125996931:T:C	1.31409e-09	-1.71327	-1.33508
125996949	chr11:125996949:G:A	4.73504e-08	-1.8786e-10	0.536083
125997144	chr11:125997144:TATATAA:T	1.29264e-09	-1.7233	-1.3415
125997760	chr11:125997760:C:T	1.2105e-09	-1.69325	-1.4372
125997767	chr11:125997767:A:G	9.42429e-09	-1.8786e-10	-1.0782
125997826	chr11:125997826:T:C	8.08365e-09	-1.8786e-10	-1.23165
125997916	chr11:125997916:A:G	2.48405e-09	-1.09924	-1.31236
125998001	chr11:125998001:G:A	1.14553e-08	0.195531	-1.07857
125998030	chr11:125998030:G:A	7.13555e-09	-1.74692	0.390515
125998071	chr11:125998071:G:A	1.62121e-09	-1.52012	-1.3182
125998122	chr11:125998122:G:A	6.58259e-09	-1.8786e-10	-1.43706
125998358	chr11:125998358:C:T	1.76577e-09	-1.74396	-1.00894
125998366	chr11:125998366:A:G	1.08159e-09	-1.80637	-1.43669
125998489	chr11:125998489:A:G	3.057e-09	-1.38278	-0.821274
125998738	chr11:125998738:T:C	3.19019e-09	-0.881303	-1.28011
125998820	chr11:125998820:T:C	2.35138e-09	-1.64403	-0.822462
125999483	chr11:125999483:G:C	5.99515e-09	-1.71856	0.188018
125999583	chr11:125999583:A:C	7.40046e-09	-1.71823	0.39828
125999644	chr11:125999644:T:C	3.38507e-09	-0.670082	-1.43204
126000014	chr11:126000014:A:G	3.92495e-09	-0.629934	-1.32421
126000062	chr11:126000062:C:T	2.43149e-09	-1.26145	-1.17154
126000071	chr11:126000071:T:C	2.54797e-09	-1.19967	-1.18652
126000087	chr11:126000087:C:T	1.07304e-09	-1.81864	-1.43236
126000100	chr11:126000100:C:T	9.34876e-09	-1.8786e-10	-1.08625
126000321	chr11:126000321:C:T	7.19871e-09	-1.8786e-10	-1.34759
126000379	chr11:126000379:A:T	2.56998e-09	-1.22517	-1.15243
126000397	chr11:126000397:T:TG	1.22275e-09	-1.69313	-1.42725
126000502	chr11:126000502:A:G	4.93947e-09	-1.72424	-4.18622e-10
126000617	chr11:126000617:T:TTTTG	3.50652e-09	-0.636708	-1.43016
126000626	chr11:126000626:A:G	8.64325e-09	-1.8786e-10	-1.16471
126000925	chr11:126000925:A:G	1.81444e-09	-1.73327	-0.992447
126001008	chr11:126001008:A:G	7.68713e-09	-1.28195	-4.18622e-10
126001279	chr11:126001279:T:C	3.85141e-09	-0.540614	-1.43244
126001406	chr11:126001406:A:G	2.46168e-08	-1.79357	1.6755
126001485	chr11:126001485:T:C	6.88935e-09	-1.8786e-10	-1.39152
126001593	chr11:126001593:T:C	4.50999e-09	-1.7754	-0.0398029
126001659	chr11:126001659:C:A	2.02279e-09	-1.18341	-1.4336
126001820	chr11:126001820:G:A	2.10743e-09	-1.14395	-1.43207
126001840	chr11:126001840:C:T	3.41182e-09	-0.657646	-1.4366
126002060	chr11:126002060:A:G	2.85732e-09	-1.13046	-1.14115
126002065	chr11:126002065:G:C	1.80921e-09	-1.73874	-0.989862
126002067	chr11:126002067:TA:T	1.88286e-09	-1.72078	-0.967922
126002153	chr11:126002153:T:C	6.31394e-08	-1.8786e-10	0.823853
126002209	chr11:126002209:G:C	3.44684e-09	-0.647092	-1.43694
126002243	chr11:126002243:C:A	8.59743e-09	-1.8786e-10	-1.17003
126002487	chr11:126002487:G:A	8.45366e-09	-1.8786e-10	-1.18689
126002634	chr11:126002634:C:T	3.65752e-09	-0.587448	-1.43726
126002734	chr11:126002734:C:G	6.31939e-09	-1.47787	-4.18622e-10
126002976	chr11:126002976:G:A	4.761e-09	-0.905749	-0.855286
126003207	chr11:126003207:G:A	3.65454e-09	-0.621902	-1.40362
126003329	chr11:126003329:G:A	6.84436e-09	-1.8786e-10	-1.39807
126003420	chr11:126003420:A:G	5.95185e-09	-1.78164	0.243852
126003448	chr11:126003448:G:A	1.68127e-09	-1.4375	-1.36444
126003727	chr11:126003727:G:A	2.87429e-09	-1.80841	-0.457277
126003822	chr11:126003822:A:AAAAAATAAATTAT	4.50275e-09	-1.8168	-4.18622e-10
126004433	chr11:126004433:C:A	6.94493e-09	-1.8786e-10	-1.38348
126004481	chr11:126004481:AATATT:A	1.7707e-09	-1.75426	-0.995864
126004518	chr11:126004518:TTATG:T	6.71041e-09	-1.8786e-10	-1.41783
126004612	chr11:126004612:A:C	6.58191e-09	-1.8786e-10	-1.43717
126005152	chr11:126005152:A:G	1.21474e-09	-1.73546	-1.3915
126005215	chr11:126005215:C:T	4.98079e-09	-1.23178	-0.484126
126005225	chr11:126005225:C:T	6.58169e-09	-1.8786e-10	-1.4372
126005229	chr11:126005229:G:A	7.17655e-09	-1.8786e-10	-1.35067
126005304	chr11:126005304:AAAAAAAAAAAAAAACAAACAAACAAAC:A	4.67724e-09	-1.77878	-4.18622e-10
126005403	chr11:126005403:T:C	7.1436e-09	-1.8786e-10	-1.35528
126005410	chr11:126005410:C:T	4.5193e-09	-1.81313	-4.18622e-10
126005503	chr11:126005503:C:T	1.16257e-08	-1.8786e-10	-0.868279
126005619	chr11:126005619:G:A	3.38841e-09	-0.992018	-1.10911
126005745	chr11:126005745:C:T	6.62233e-09	-1.8786e-10	-1.43105
126005939	chr11:126005939:C:T	9.89687e-09	-1.02927	-4.18622e-10
126006007	chr11:126006007:C:T	6.65375e-09	-1.8786e-10	-1.42631
126006450	chr11:126006450:T:A	7.09787e-09	-1.3617	-4.18622e-10
126006990	chr11:126006990:T:C	1.12813e-09	-1.78868	-1.41225
126007180	chr11:126007180:G:T	5.49504e-09	-0.93348	-0.684167
126007277	chr11:126007277:G:A	1.07349e-08	-1.8786e-10	-0.947995
126007981	chr11:126007981:C:T	1.41429e-09	-1.70466	-1.2702
126008749	chr11:126008749:T:C	1.15269e-09	-1.8028	-1.3766
126008755	chr11:126008755:T:C	6.64593e-09	-1.8786e-10	-1.42749
126008988	chr11:126008988:C:T	2.36232e-08	0.036362	-0.195628
126009340	chr11:126009340:G:A	8.37312e-09	-1.8786e-10	-1.19647
126009446	chr11:126009446:T:G	2.9127e-09	-1.67264	-0.579776
126009547	chr11:126009547:T:C	9.53926e-09	-1.8786e-10	-1.06608
126009999	chr11:126009999:T:C	5.6245e-09	-0.958946	-0.635416
126010000	chr11:126010000:G:A	1.46091e-08	-1.8786e-10	-0.639846
126010168	chr11:126010168:C:T	4.47665e-09	-1.81975	-0.00286882
126010597	chr11:126010597:C:T	8.57261e-09	-1.8786e-10	-1.17292
126011040	chr11:126011040:A:G	6.7872e-09	-1.8786e-10	-1.40645
126011656	chr11:126011656:C:T	1.53308e-08	-1.8786e-10	-0.591629
126011760	chr11:126011760:T:C	7.96429e-09	-1.8786e-10	-1.24652
126011858	chr11:126011858:A:T	7.70967e-09	-1.8786e-10	-1.27902
126011947	chr11:126011947:G:T	8.19395e-09	-1.8786e-10	-1.2181
126012057	chr11:126012057:T:C	9.14893e-09	-1.8786e-10	-1.10786
126012202	chr11:126012202:T:C	1.18002e-07	0.353345	1.09586
126012278	chr11:126012278:C:T	8.76034e-09	-1.81353	0.66227
126012855	chr11:126012855:A:G	1.26527e-08	-1.81791	1.03429
126013079	chr11:126013079:T:C	9.73316e-09	-1.8786e-10	-1.04595
126013282	chr11:126013282:G:C	5.58082e-09	-1.81486	0.212703
126013536	chr11:126013536:A:AT	1.41543e-09	-1.7103	-1.26376
126013556	chr11:126013556:C:T	9.80116e-09	-1.8786e-10	-1.03899
126013620	chr11:126013620:C:T	6.69567e-09	-1.8786e-10	-1.42003
126013687	chr11:126013687:G:C	2.92214e-08	-1.8786e-10	0.0534072
126013813	chr11:126013813:CT:C	1.31726e-09	-1.74766	-1.29828
126013967	chr11:126013967:T:C	5.11663e-09	-1.81382	0.124828
126014055	chr11:126014055:T:C	5.64208e-09	-1.81975	0.228512
126014116	chr11:126014116:A:G	1.10948e-08	-1.8786e-10	-0.915017
126014117	chr11:126014117:G:C	1.11049e-09	-1.80561	-1.41107
126014336	chr11:126014336:T:C	4.96106e-09	-1.81956	0.0996891
126014479	chr11:126014479:A:G	4.93939e-09	-1.81973	0.0954766
126014833	chr11:126014833:A:C	5.01792e-09	-1.81973	0.111255
126015009	chr11:126015009:G:A	5.12321e-09	-1.81977	0.132054
126015106	chr11:126015106:C:A	4.53116e-09	-1.8197	0.00918872
126015388	chr11:126015388:G:C	6.90993e-09	-1.8786e-10	-1.38853
126015696	chr11:126015696:C:T	1.69269e-07	0.593294	1.2167
126015836	chr11:126015836:C:T	5.03745e-09	-1.81966	0.115063
126015896	chr11:126015896:C:T	5.23933e-09	-1.81977	0.154469
126015958	chr11:126015958:G:A	5.14375e-09	-1.81929	0.135578
126016217	chr11:126016217:A:C	5.0815e-09	-1.70985	0.0139649
126016267	chr11:126016267:A:G	5.22952e-09	-1.81922	0.152044
126016519	chr11:126016519:A:G	5.27226e-09	-1.81976	0.160722
126016630	chr11:126016630:G:A	6.58463e-09	-1.8786e-10	-1.43676
126016694	chr11:126016694:A:G	6.73083e-09	-1.8786e-10	-1.41479
126016845	chr11:126016845:T:C	4.71442e-09	-0.660552	-1.11032
126017416	chr11:126017416:C:T	5.19515e-09	-1.81967	0.145905
126018028	chr11:126018028:T:C	7.49175e-09	-1.8786e-10	-1.30769
126018082	chr11:126018082:T:C	1.45408e-09	-1.56414	-1.38298
126018318	chr11:126018318:C:T	5.10625e-09	-1.81717	0.126143
126018717	chr11:126018717:T:C	5.09758e-09	-1.81814	0.125412
126018883	chr11:126018883:C:T	3.03162e-08	-1.8786e-10	0.0901908
126019001	chr11:126019001:A:C	5.11735e-09	-1.81897	0.130111
126019219	chr11:126019219:G:A	1.07301e-09	-1.81977	-1.43126
126019569	chr11:126019569:A:G	1.30284e-09	-1.71369	-1.34326
126019574	chr11:126019574:G:A	5.19076e-09	-1.80714	0.13253
126019631	chr11:126019631:C:T	5.12951e-09	-1.81873	0.132245
126019778	chr11:126019778:A:G	5.05934e-09	-1.81974	0.119487
126019860	chr11:126019860:C:T	4.41292e-09	-1.81899	-0.0179619
126019925	chr11:126019925:TG:T	1.47594e-09	-1.50033	-1.43187
126019998	chr11:126019998:GC:G	4.61292e-09	-1.8194	0.0267634
126020000	chr11:126020000:A:ATT	4.73619e-09	-1.81869	0.0524321
126020095	chr11:126020095:C:G	2.6865e-09	-1.81954	-0.513715
126020525	chr11:126020525:C:A	1.20982e-08	-1.8786e-10	-0.828437
126020939	chr11:126020939:G:A	1.07987e-09	-1.80773	-1.43692
126021008	chr11:126021008:C:T	2.80034e-09	-1.63553	-0.656221
126021374	chr11:126021374:C:T	2.05175e-08	1.02617	-1.32638
126021400	chr11:126021400:T:C	9.04546e-09	-1.8786e-10	-1.11923
126021550	chr11:126021550:A:T	8.80497e-09	-1.8786e-10	-1.14618
126021587	chr11:126021587:C:T	8.43668e-09	-1.8786e-10	-1.1889
126021811	chr11:126021811:T:C	2.07728e-09	-1.81807	-0.772364
126022057	chr11:126022057:G:A	9.1697e-09	-1.8786e-10	-1.10559
126022174	chr11:126022174:A:C	1.34648e-09	-1.58696	-1.43704
126022312	chr11:126022312:T:C	1.5342e-09	-1.45651	-1.43698
126022388	chr11:126022388:T:A	2.15758e-09	-1.78937	-0.76314
126022671	chr11:126022671:A:G	1.01832e-08	-1.8786e-10	-1.00076
126022962	chr11:126022962:C:T	7.17819e-09	-1.8786e-10	-1.35045
126023033	chr11:126023033:C:T	1.0384e-08	-1.8786e-10	-0.981228
126023092	chr11:126023092:G:A	1.03473e-08	-1.8786e-10	-0.984767
126023181	chr11:126023181:T:C	1.04468e-08	-1.8786e-10	-0.975195
126023190	chr11:126023190:G:A	1.99522e-09	-1.81246	-0.818279
126023316	chr11:126023316:C:G	1.02843e-08	-1.8786e-10	-0.99087
126023468	chr11:126023468:C:T	1.22854e-08	-1.8786e-10	-0.813079
126023527	chr11:126023527:T:G	1.05623e-08	-1.8786e-10	-0.964199
126023533	chr11:126023533:G:A	1.05579e-08	-1.8786e-10	-0.964618
126023603	chr11:126023603:G:A	1.0331e-08	-1.8786e-10	-0.986346
126024170	chr11:126024170:C:A	1.53458e-09	-1.5289	-1.36433
126024259	chr11:126024259:C:T	1.12387e-08	-1.8786e-10	-0.902131
126024277	chr11:126024277:T:C	4.1678e-08	0.408481	-4.18622e-10
126024383	chr11:126024383:A:G	1.02738e-08	-1.8786e-10	-0.991895
126024444	chr11:126024444:G:A	7.76625e-09	-1.8786e-10	-1.27171
126024582	chr11:126024582:AGAGG:A	1.83021e-09	-1.81578	-0.90128
126024645	chr11:126024645:C:G	4.76376e-09	-1.66908	-0.0913725
126024689	chr11:126024689:T:C	6.85977e-09	-1.8786e-10	-1.39582
126024980	chr11:126024980:G:A	1.04847e-08	-1.8786e-10	-0.971576
126025062	chr11:126025062:G:A	3.14512e-07	0.88428	1.54525
126025144	chr11:126025144:G:A	2.20897e-09	-1.09206	-1.43691
126025189	chr11:126025189:A:T	2.01037e-08	-1.8786e-10	-0.32059
126025502	chr11:126025502:G:A	1.32802e-09	-1.60326	-1.43455
126025533	chr11:126025533:T:G	9.55741e-09	-1.8786e-10	-1.06418
126025756	chr11:126025756:G:C	6.90747e-09	-1.8786e-10	-1.38889
126025829	chr11:126025829:A:G	9.81295e-09	-1.8786e-10	-1.03779
126025906	chr11:126025906:C:T	9.85156e-09	-1.8786e-10	-1.03386
126025960	chr11:126025960:C:T	2.0818e-09	-1.6203	-0.967961
126026206	chr11:126026206:T:C	1.88282e-09	-1.81972	-0.869002
126026337	chr11:126026337:T:C	1.03081e-08	-1.8786e-10	-0.988568
126026400	chr11:126026400:T:A	7.84091e-09	0.111237	-1.37338
126026470	chr11:126026470:T:C	1.18333e-09	-1.77491	-1.37825
126026513	chr11:126026513:C:T	1.03162e-08	-1.8786e-10	-0.987778
126026712	chr11:126026712:C:T	2.11351e-09	-1.64581	-0.92733
126026789	chr11:126026789:C:T	7.31334e-09	-1.8786e-10	-1.33179
126027020	chr11:126027020:T:C	6.88305e-09	-1.8786e-10	-1.39243
126027058	chr11:126027058:T:A	1.03154e-08	-1.8786e-10	-0.987859
126027214	chr11:126027214:GACA:G	9.38931e-09	-1.8786e-10	-1.08192
126027222	chr11:126027222:G:C	6.61648e-09	-1.8786e-10	-1.43193
126027313	chr11:126027313:A:T	1.21221e-09	-1.75473	-1.37432
126027528	chr11:126027528:A:G	1.19473e-09	-1.76518	-1.37839
126027609	chr11:126027609:G:C	1.04427e-08	-1.8786e-10	-0.975592
126027718	chr11:126027718:A:G	1.21632e-08	-1.8786e-10	-0.82308
126027806	chr11:126027806:T:A	6.68107e-09	-1.8786e-10	-1.42222
126028239	chr11:126028239:C:CA	4.90287e-09	-1.73167	-4.18622e-10
126028402	chr11:126028402:CACCCAGGCTGG:C	1.00788e-08	-1.8786e-10	-1.01106
126028425	chr11:126028425:A:G	1.11905e-09	-1.77254	-1.43648
126028606	chr11:126028606:A:G	7.97012e-09	0.180231	-1.42602
126028835	chr11:126028835:A:G	2.30477e-08	0.866386	-1.05031
126029057	chr11:126029057:T:C	1.76385e-09	-1.62983	-1.12416
126029451	chr11:126029451:T:C	4.14213e-09	-0.821943	-1.07834
126030363	chr11:126030363:C:T	6.75785e-09	-1.8786e-10	-1.41079
126030401	chr11:126030401:T:C	6.77695e-09	-1.8786e-10	-1.40797
126030622	chr11:126030622:A:G	6.75507e-09	-1.8786e-10	-1.4112
126031038	chr11:126031038:C:T	1.47575e-08	-1.8786e-10	-0.629742
126031040	chr11:126031040:C:T	1.01425e-08	-1.8786e-10	-1.00476
126031340	chr11:126031340:T:C	1.17331e-09	-1.76691	-1.39475
126031353	chr11:126031353:T:C	1.17632e-09	-1.76764	-1.39146
126031680	chr11:126031680:C:T	1.00554e-08	-1.8786e-10	-1.01338
126032252	chr11:126032252:A:G	6.67728e-09	-1.8786e-10	-1.42278
126032258	chr11:126032258:CAACT:C	8.01043e-09	-1.8786e-10	-1.24075
126032328	chr11:126032328:G:A	2.0551e-09	-1.81722	-0.783953
126033596	chr11:126033596:T:C	8.76075e-09	-1.8786e-10	-1.15121
126034348	chr11:126034348:T:A	1.51567e-08	0.63054	-1.23359
126034665	chr11:126034665:A:G	8.78817e-09	-1.8786e-10	-1.14809
126034685	chr11:126034685:T:C	2.04641e-09	-1.63232	-0.973084
126034765	chr11:126034765:G:C	1.18308e-09	-1.78059	-1.37278
126034932	chr11:126034932:T:C	1.39019e-08	0.56239	-1.25186
126035363	chr11:126035363:C:T	3.4861e-09	-0.729769	-1.34294
126035612	chr11:126035612:A:T	1.37646e-08	-1.8786e-10	-0.69939
126035900	chr11:126035900:G:A	8.46846e-09	-1.8786e-10	-1.18514
126036225	chr11:126036225:T:G	1.88373e-09	-1.40394	-1.2843
126036984	chr11:126036984:C:G	7.71097e-08	1.39549	-0.371754
126037302	chr11:126037302:G:A	6.77965e-09	-1.8786e-10	-1.40757
126037565	chr11:126037565:AAC:A	6.97612e-09	-1.8786e-10	-1.379
126038322	chr11:126038322:T:G	1.14242e-08	-1.8786e-10	-0.88576
126038450	chr11:126038450:G:A	1.2394e-09	-1.79629	-1.31058
126038521	chr11:126038521:G:A	1.88059e-08	-1.8786e-10	-0.387324
126038524	chr11:126038524:C:G	1.13136e-09	-1.77209	-1.42598
126038567	chr11:126038567:G:A	8.54151e-08	1.8675	-0.741465
126038750	chr11:126038750:A:C	8.5398e-09	-1.8786e-10	-1.17676
126039144	chr11:126039144:T:C	4.5199e-09	-1.813	-4.18622e-10
126039150	chr11:126039150:A:G	1.54762e-09	-1.44768	-1.4371
126039176	chr11:126039176:A:T	8.72027e-09	-1.8786e-10	-1.15584
126039686	chr11:126039686:C:A	1.70225e-09	-1.54574	-1.2438
126040479	chr11:126040479:T:C	9.87036e-09	-1.8786e-10	-1.03196
126041170	chr11:126041170:C:T	6.74584e-09	-1.8786e-10	-1.41257
126042416	chr11:126042416:C:T	8.77019e-09	-1.8786e-10	-1.15013
126042707	chr11:126042707:C:T	1.43615e-09	-1.62531	-1.33422
126042812	chr11:126042812:C:T	6.85639e-09	-1.8786e-10	-1.39631
126042857	chr11:126042857:G:A	1.08441e-08	-1.8786e-10	-0.937868
126042923	chr11:126042923:G:A	1.3232e-09	-1.62097	-1.42047
126043257	chr11:126043257:C:T	1.27301e-08	-1.8786e-10	-0.777524
126043544	chr11:126043544:C:T	1.07251e-08	-1.8786e-10	-0.948906
126043762	chr11:126043762:C:T	8.76674e-09	-1.8786e-10	-1.15053
126043773	chr11:126043773:G:A	1.12863e-08	-1.8786e-10	-0.897905
126044442	chr11:126044442:G:A	7.67227e-09	-1.8786e-10	-1.28388
126044614	chr11:126044614:T:C	1.1411e-08	-1.8786e-10	-0.886914
126044750	chr11:126044750:G:T	1.36075e-08	-1.8786e-10	-0.710871
126044751	chr11:126044751:C:T	1.34013e-08	-1.8786e-10	-0.72614
126044786	chr11:126044786:G:A	1.57914e-08	-1.8786e-10	-0.562028
126045201	chr11:126045201:T:G	1.04293e-08	-1.8786e-10	-0.976875
126045230	chr11:126045230:G:T	8.81975e-09	-1.8786e-10	-1.1445
126045675	chr11:126045675:A:T	8.43425e-09	-1.8786e-10	-1.18919
126045800	chr11:126045800:A:G	1.15033e-08	-1.8786e-10	-0.878863
126045814	chr11:126045814:T:C	9.06436e-09	-1.11714	-4.18622e-10
126045906	chr11:126045906:A:G	1.97317e-08	0.920956	-1.26022
126045966	chr11:126045966:G:A	8.2489e-09	-1.8786e-10	-1.21141
126045969	chr11:126045969:C:T	1.29485e-09	-1.69273	-1.37037
126046157	chr11:126046157:T:C	1.67392e-09	-1.64565	-1.16068
126046428	chr11:126046428:A:C	8.43958e-09	-1.8786e-10	-1.18856
126046985	chr11:126046985:T:A	6.62181e-09	-1.8786e-10	-1.43112
126046992	chr11:126046992:T:C	5.30587e-09	-1.65268	-4.18622e-10
126047005	chr11:126047005:T:A	8.37845e-09	-1.8786e-10	-1.19583
126047165	chr11:126047165:T:C	2.09187e-09	-1.14955	-1.43389
126048092	chr11:126048092:C:A	4.91877e-09	-1.72843	-4.18622e-10
126048517	chr11:126048517:G:A	9.55299e-09	-1.06464	-4.18622e-10
126048999	chr11:126048999:G:A	7.67664e-09	-1.8786e-10	-1.28331
126049522	chr11:126049522:A:G	1.45899e-09	-1.5148	-1.42895
126049536	chr11:126049536:T:A	1.26098e-09	-1.71003	-1.37957
126050115	chr11:126050115:G:A	7.4702e-09	-1.8786e-10	-1.31057
126050220	chr11:126050220:C:CA	8.7458e-09	-1.8786e-10	-1.15292
126050255	chr11:126050255:C:T	8.76742e-09	-1.8786e-10	-1.15045
126050341	chr11:126050341:A:G	2.07328e-08	1.05314	-1.34291
126051391	chr11:126051391:G:A	2.06295e-08	-1.8786e-10	-0.294773
126051461	chr11:126051461:T:C	4.60185e-09	-1.79503	-4.18622e-10
126051821	chr11:126051821:G:C	8.04666e-09	-1.8786e-10	-1.23624
126052030	chr11:126052030:A:G	1.86248e-08	0.955418	-1.35242
126052208	chr11:126052208:G:T	1.90024e-09	-1.33775	-1.34176
126052232	chr11:126052232:A:C	1.86313e-09	-1.35952	-1.33972
126052358	chr11:126052358:A:T	3.14297e-09	-0.745609	-1.43072
126052735	chr11:126052735:A:T	1.8236e-09	-1.35936	-1.36133
126052919	chr11:126052919:G:T	9.17475e-09	-1.8786e-10	-1.10504
126053048	chr11:126053048:G:A	6.60357e-09	-1.8786e-10	-1.43388
126053369	chr11:126053369:C:T	6.30163e-08	1.41572	-0.593822
126053500	chr11:126053500:C:A	7.86774e-09	-1.8786e-10	-1.25872
126054022	chr11:126054022:T:A	2.68244e-09	-0.928053	-1.40671
126054242	chr11:126054242:G:A	6.62751e-09	-1.8786e-10	-1.43026
126054558	chr11:126054558:G:A	1.36303e-08	-1.8786e-10	-0.709199
126054764	chr11:126054764:G:C	8.0446e-09	-1.8786e-10	-1.23649
126054774	chr11:126054774:T:C	2.80548e-09	-0.942703	-1.34722
126055174	chr11:126055174:G:A	7.61813e-09	-1.8786e-10	-1.29096
126055540	chr11:126055540:A:G	5.86138e-09	-1.55311	-4.18622e-10
126056104	chr11:126056104:T:C	1.40003e-08	-1.8786e-10	-0.682417
126056115	chr11:126056115:A:G	9.21087e-09	-1.8786e-10	-1.10111
126056504	chr11:126056504:G:C	8.77019e-09	-1.8786e-10	-1.15013
126056589	chr11:126056589:A:G	2.27241e-08	1.18978	-1.38784
126057154	chr11:126057154:T:C	8.83732e-08	1.689	-0.52892
126057277	chr11:126057277:A:G	1.34592e-08	-1.8786e-10	-0.721828
126057419	chr11:126057419:T:C	2.55196e-09	-0.999226	-1.38541
126057572	chr11:126057572:G:A	7.08595e-09	-1.8786e-10	-1.36338
126059026	chr11:126059026:CAG:C	1.10833e-08	-0.91605	-4.18622e-10
126059071	chr11:126059071:TAAAAC:T	8.35712e-09	-1.8786e-10	-1.19838
126059159	chr11:126059159:C:T	1.29428e-09	-1.62644	-1.4371
126059688	chr11:126059688:A:G	1.22835e-08	-1.8786e-10	-0.813232
126060510	chr11:126060510:T:C	2.23743e-09	-1.12478	-1.39139
126061579	chr11:126061579:T:C	5.31693e-08	1.18028	-0.528291
126062569	chr11:126062569:A:G	1.98201e-09	-1.2315	-1.40588
126062727	chr11:126062727:G:A	7.16099e-09	-1.8786e-10	-1.35285
126062743	chr11:126062743:C:A	1.17836e-08	-1.8786e-10	-0.854783
126062859	chr11:126062859:G:A	7.15416e-09	-1.8786e-10	-1.3538
126062996	chr11:126062996:G:A	6.60266e-09	-1.8786e-10	-1.43402
126063121	chr11:126063121:C:A	8.66889e-09	-1.8786e-10	-1.16175
126063897	chr11:126063897:C:T	1.5489e-08	-1.8786e-10	-0.581366
126064412	chr11:126064412:G:A	1.49048e-08	-1.8786e-10	-0.61981
126064445	chr11:126064445:G:A	1.29569e-08	-1.8786e-10	-0.759865
126064563	chr11:126064563:T:G	1.44819e-08	-1.8786e-10	-0.648593
126064568	chr11:126064568:A:G	6.63639e-09	-1.8786e-10	-1.42892
126064573	chr11:126064573:G:T	1.03287e-08	-0.986569	-4.18622e-10
126065116	chr11:126065116:A:G	6.95803e-09	-1.8786e-10	-1.3816
126065196	chr11:126065196:A:G	6.58133e-09	-1.8786e-10	-1.43726
126065284	chr11:126065284:G:A	7.26564e-08	-1.8786e-10	0.964248
126065301	chr11:126065301:G:A	6.64013e-09	-1.8786e-10	-1.42836
126065729	chr11:126065729:A:G	4.39188e-08	-1.8786e-10	0.46085
126065930	chr11:126065930:G:A	1.19364e-08	-1.8786e-10	-0.841904
126066304	chr11:126066304:C:T	1.04485e-08	-1.8786e-10	-0.975035
126066941	chr11:126066941:T:A	2.25474e-09	-1.55187	-0.956586
126067059	chr11:126067059:A:G	9.48139e-09	-1.8786e-10	-1.07216
126067305	chr11:126067305:T:G	5.01047e-09	-0.470985	-1.23898
126067383	chr11:126067383:C:T	6.675e-09	-0.733899	-0.689224
126067421	chr11:126067421:C:T	1.48757e-08	-1.8786e-10	-0.621762
126067477	chr11:126067477:G:C	1.01549e-08	-1.8786e-10	-1.00354
126067488	chr11:126067488:T:C	2.5681e-09	-1.55694	-0.821389
126067846	chr11:126067846:C:T	7.00666e-09	-1.8786e-10	-1.37463
126067863	chr11:126067863:A:G	1.2217e-08	-1.8786e-10	-0.818661
126068268	chr11:126068268:C:T	7.78873e-09	-1.49239	0.223576
126068321	chr11:126068321:G:A	7.2174e-09	-1.8786e-10	-1.345
126068345	chr11:126068345:A:C	7.20309e-09	-1.8786e-10	-1.34698
126068502	chr11:126068502:C:T	7.36673e-09	-1.8786e-10	-1.32452
126068511	chr11:126068511:A:G	9.72693e-09	-1.8786e-10	-1.04659
126068706	chr11:126068706:A:T	7.51296e-09	-1.8786e-10	-1.30486
126068933	chr11:126068933:G:A	6.58793e-09	-1.62322	0.186963
126069517	chr11:126069517:G:A	9.80012e-09	-1.8786e-10	-1.0391
126069614	chr11:126069614:G:A	7.12403e-09	-1.8786e-10	-1.35802
126069693	chr11:126069693:G:T	1.0303e-08	-1.8786e-10	-0.989053
126069705	chr11:126069705:G:T	9.77918e-09	-1.8786e-10	-1.04124
126069802	chr11:126069802:G:A	7.41506e-09	-1.8786e-10	-1.31798
126069977	chr11:126069977:T:C	4.12966e-09	-0.695462	-1.20784
126070006	chr11:126070006:A:G	6.8248e-09	-1.8786e-10	-1.40093
126070017	chr11:126070017:G:A	6.81234e-09	-1.8786e-10	-1.40276
126070019	chr11:126070019:T:C	1.1282e-08	-1.8786e-10	-0.898287
126070029	chr11:126070029:G:A	6.60784e-09	-1.8786e-10	-1.43324
126070456	chr11:126070456:G:A	1.63433e-08	-1.8786e-10	-0.527676
126070831	chr11:126070831:G:T	6.77821e-09	-1.8786e-10	-1.40778
126070905	chr11:126070905:A:T	1.39234e-09	-1.55458	-1.43592
126070961	chr11:126070961:A:G	7.29325e-09	-1.8786e-10	-1.33454
126071095	chr11:126071095:G:A	4.14756e-08	0.356392	0.0472209
126071559	chr11:126071559:C:T	1.85579e-09	-1.65437	-1.04881
126071880	chr11:126071880:G:A	8.68531e-09	-1.8786e-10	-1.15986
126072245	chr11:126072245:C:A	4.68325e-09	-0.400469	-1.37703
126072333	chr11:126072333:C:T	1.88446e-09	-1.6631	-1.02475
126072380	chr11:126072380:A:G	5.2229e-09	-1.66844	-4.18622e-10
126072743	chr11:126072743:G:A	6.56499e-09	-1.43974	-4.18622e-10
126072809	chr11:126072809:C:T	2.43032e-08	-0.130885	-4.18622e-10
126073094	chr11:126073094:C:T	7.83077e-09	-1.8786e-10	-1.26343
126074414	chr11:126074414:C:G	8.17322e-09	-1.8786e-10	-1.22063
126074590	chr11:126074590:TG:T	1.5166e-08	-1.8786e-10	-0.602439
126075349	chr11:126075349:T:C	6.90117e-09	-1.3898	-4.18622e-10
126075947	chr11:126075947:G:C	6.60603e-09	-1.8786e-10	-1.43351
126076295	chr11:126076295:A:G	9.24457e-09	-1.8786e-10	-1.09746
126076313	chr11:126076313:T:A	1.24955e-09	-1.70243	-1.39629
126076398	chr11:126076398:A:G	4.79351e-09	-1.75423	-4.18622e-10
126076451	chr11:126076451:A:G	6.58222e-09	-1.8786e-10	-1.43712
126076517	chr11:126076517:A:T	2.11928e-08	-1.8786e-10	-0.267829
126076677	chr11:126076677:T:C	7.92722e-09	-1.8786e-10	-1.25119
126076753	chr11:126076753:C:T	8.58811e-09	-1.8786e-10	-1.17111
126076784	chr11:126076784:C:T	7.07637e-09	-1.8786e-10	-1.36473
126077003	chr11:126077003:G:A	5.46331e-09	-0.71145	-0.911989
126077221	chr11:126077221:G:A	9.62247e-09	-1.8786e-10	-1.05739
126077257	chr11:126077257:T:C	3.2661e-09	-1.49531	-0.642588
126077263	chr11:126077263:C:T	2.11013e-08	-1.8786e-10	-0.272156
126077474	chr11:126077474:T:A	3.48139e-09	-0.642871	-1.43119
126077541	chr11:126077541:G:C	1.08535e-09	-1.8169	-1.42269
126077843	chr11:126077843:C:G	3.11723e-09	-0.748316	-1.43623
126077858	chr11:126077858:G:C	1.80276e-08	-1.8786e-10	-0.42959
126077887	chr11:126077887:T:C	1.505e-09	-1.48908	-1.42362
126077895	chr11:126077895:A:T	1.29166e-08	0.251046	-1.01403
126077990	chr11:126077990:G:A	1.31494e-09	-1.70038	-1.34732
126078041	chr11:126078041:C:T	1.56121e-09	-1.62881	-1.24722
126078059	chr11:126078059:C:T	4.65691e-09	-0.351254	-1.43189
126078244	chr11:126078244:G:A	2.5584e-08	0.9107	-0.990227
126078245	chr11:126078245:C:T	1.2935e-08	-1.8786e-10	-0.761558
126078378	chr11:126078378:G:A	2.22629e-08	0.755224	-0.973795
126078633	chr11:126078633:G:T	8.99561e-09	-0.0664012	-1.05835
126078640	chr11:126078640:A:G	9.57344e-09	-1.8786e-10	-1.0625
126078680	chr11:126078680:A:G	1.7576e-08	-1.8786e-10	-0.454959
126078789	chr11:126078789:C:T	1.10522e-08	0.0182321	-0.937092
126078813	chr11:126078813:G:A	9.04199e-09	-1.11961	-4.18622e-10
126078942	chr11:126078942:G:T	2.13629e-08	-1.8786e-10	-0.25984
126078951	chr11:126078951:G:A	1.34797e-09	-1.66063	-1.36226
126079234	chr11:126079234:C:T	8.28928e-09	-1.8786e-10	-1.20653
126079548	chr11:126079548:T:C	4.34921e-08	-1.8786e-10	0.451087
126079663	chr11:126079663:A:G	7.27625e-09	-1.8786e-10	-1.33688
126080287	chr11:126080287:G:A	5.38737e-09	-0.549776	-1.08766
126080646	chr11:126080646:G:A	2.87047e-08	-1.8786e-10	0.0355673
126080970	chr11:126080970:A:G	8.97051e-09	-1.8786e-10	-1.12755
126081187	chr11:126081187:T:TG	8.2689e-09	-1.8786e-10	-1.20899
126081405	chr11:126081405:G:A	4.85718e-09	-1.05973	-0.681303
126081422	chr11:126081422:G:C	1.81001e-09	-1.75153	-0.97663
126081500	chr11:126081500:C:T	6.79671e-09	-1.8786e-10	-1.40505
126081614	chr11:126081614:G:A	7.44533e-09	-1.8786e-10	-1.31391
126081893	chr11:126081893:A:G	1.17212e-09	-1.81179	-1.35089
126081915	chr11:126081915:A:G	2.3258e-09	-1.81919	-0.658238
126081992	chr11:126081992:A:C	2.11377e-09	-1.79361	-0.779412
126082178	chr11:126082178:T:C	2.32538e-09	-1.73377	-0.743835
126082180	chr11:126082180:T:G	8.59395e-09	-1.8786e-10	-1.17043
126082259	chr11:126082259:T:C	1.31197e-09	-1.80703	-1.24293
126082296	chr11:126082296:T:G	4.49102e-09	-1.81941	-4.18622e-10
126082407	chr11:126082407:G:A	1.2668e-09	-1.78534	-1.29966
126082421	chr11:126082421:C:T	6.84583e-09	-1.8786e-10	-1.39785
126082751	chr11:126082751:G:A	2.96731e-08	-1.8786e-10	0.0687482
126083090	chr11:126083090:C:T	6.48256e-09	-0.456742	-0.995635
126083146	chr11:126083146:A:C	1.8565e-09	-1.77781	-0.924995
126083238	chr11:126083238:T:C	6.59363e-09	-1.8786e-10	-1.43539
126083519	chr11:126083519:G:C	7.06183e-09	-1.8786e-10	-1.36679
126083769	chr11:126083769:G:T	1.53718e-09	-1.49386	-1.39768
126084125	chr11:126084125:A:G	1.14133e-08	-1.8786e-10	-0.886712
126084527	chr11:126084527:C:T	1.42224e-09	-1.56364	-1.40562
126084547	chr11:126084547:C:T	1.66305e-09	-1.49534	-1.3175
126084668	chr11:126084668:C:T	6.8736e-09	-1.8786e-10	-1.39381
126084701	chr11:126084701:G:A	1.77842e-09	-1.45868	-1.28708
126084881	chr11:126084881:T:C	1.7982e-09	-1.41572	-1.31899
126084921	chr11:126084921:T:C	1.6735e-09	-1.45243	-1.35414
126085065	chr11:126085065:G:A	2.16067e-09	-1.3479	-1.20318
126085432	chr11:126085432:A:G	1.93862e-09	-1.3724	-1.28712
126085675	chr11:126085675:C:T	2.18686e-09	-1.31659	-1.22244
126085699	chr11:126085699:T:A	8.78202e-09	-1.14879	-4.18622e-10
126085872	chr11:126085872:G:A	8.13541e-09	-1.8786e-10	-1.22527
126086174	chr11:126086174:A:C	8.33605e-09	-1.8786e-10	-1.2009
126086225	chr11:126086225:C:A	1.3885e-09	-1.55601	-1.43725
126086238	chr11:126086238:C:T	2.53619e-09	-1.24913	-1.1417
126086431	chr11:126086431:C:T	3.50752e-09	-1.42072	-0.645868
126086475	chr11:126086475:C:T	2.56868e-09	-1.18966	-1.18844
126086481	chr11:126086481:G:A	1.58685e-09	-1.42254	-1.4372
126086539	chr11:126086539:G:A	4.50727e-09	-0.918392	-0.89741
126086540	chr11:126086540:C:A	4.42024e-09	-0.937328	-0.897972
126086561	chr11:126086561:G:A	4.43162e-09	-0.963302	-0.869426
126086662	chr11:126086662:T:C	1.17098e-08	-1.8786e-10	-0.861068
126086702	chr11:126086702:A:C	1.00835e-08	-1.8786e-10	-1.0106
126086731	chr11:126086731:C:T	3.54477e-09	-0.89757	-1.15845
126086806	chr11:126086806:T:C	4.64933e-09	-1.78477	-4.18622e-10
126086867	chr11:126086867:G:A	1.24051e-09	-1.81971	-1.28626
126087006	chr11:126087006:G:T	1.41825e-09	-1.53494	-1.43713
126087085	chr11:126087085:C:T	7.73276e-09	-1.8786e-10	-1.27603
126087152	chr11:126087152:G:T	1.14275e-08	-1.8786e-10	-0.885473
126087203	chr11:126087203:A:G	2.04865e-09	-1.24111	-1.3632
126087444	chr11:126087444:C:T	4.61935e-08	-1.25623	1.76758
126087580	chr11:126087580:C:CT	1.90821e-09	-1.28317	-1.39216
126087824	chr11:126087824:C:T	9.23189e-09	-1.8786e-10	-1.09883
126088071	chr11:126088071:C:T	3.58872e-09	-0.959663	-1.08404
126088455	chr11:126088455:T:C	4.98198e-09	-1.48017	-0.23549
126088837	chr11:126088837:G:A	1.02756e-08	-1.8786e-10	-0.991722
126088902	chr11:126088902:C:T	1.59701e-09	-1.42097	-1.43239
126089106	chr11:126089106:T:C	1.13696e-08	-1.8786e-10	-0.890554
126089354	chr11:126089354:C:T	2.11499e-09	-1.26183	-1.31061
126089843	chr11:126089843:C:G	1.81531e-09	-1.35316	-1.37208
126089978	chr11:126089978:A:G	1.28977e-08	-1.46043	0.695984
126090026	chr11:126090026:G:A	9.13592e-09	-1.8786e-10	-1.10928
126090121	chr11:126090121:T:A	2.77765e-08	-1.8786e-10	0.00269909
126090361	chr11:126090361:C:T	3.0346e-09	-0.820976	-1.39044
126090838	chr11:126090838:A:T	3.16862e-08	-1.66737	1.80176
126091112	chr11:126091112:T:C	8.93179e-09	-1.8786e-10	-1.13188
126092387	chr11:126092387:A:T	6.59638e-09	-1.8786e-10	-1.43497
126092585	chr11:126092585:A:G	1.85046e-08	-1.67362	1.27015
126092639	chr11:126092639:C:T	2.58191e-09	-1.7427	-0.630262
126092750	chr11:126092750:C:T	1.34589e-08	-0.654224	-0.0676263
126092892	chr11:126092892:C:T	2.11811e-09	-1.71748	-0.853489
126093166	chr11:126093166:T:C	1.16887e-08	-1.8786e-10	-0.862875
126093304	chr11:126093304:T:C	7.01e-09	-1.8786e-10	-1.37416
126094264	chr11:126094264:C:G	3.94541e-09	-0.57556	-1.37338
126094708	chr11:126094708:T:C	6.69406e-09	-1.8786e-10	-1.42027
126094926	chr11:126094926:T:C	2.37894e-09	-1.13015	-1.32469
126095073	chr11:126095073:A:G	6.98009e-09	-1.8786e-10	-1.37843
126095074	chr11:126095074:T:C	1.77926e-08	-1.8786e-10	-0.442713
126095078	chr11:126095078:A:G	8.43869e-09	-1.8786e-10	-1.18867
126095437	chr11:126095437:T:C	1.14728e-09	-1.80473	-1.37937
126095730	chr11:126095730:A:G	2.51239e-09	-1.03444	-1.36582
126096246	chr11:126096246:T:C	9.41111e-09	-1.8786e-10	-1.0796
126096759	chr11:126096759:G:T	3.96579e-09	-1.25013	-0.693663
126096766	chr11:126096766:G:A	2.29756e-09	-1.7494	-0.740248
126096980	chr11:126096980:C:G	1.76599e-09	-1.32359	-1.4292
126098014	chr11:126098014:C:T	1.9384e-09	-1.80843	-0.851204
126098050	chr11:126098050:A:G	8.81828e-09	-1.8786e-10	-1.14467
126098054	chr11:126098054:C:G	6.41918e-09	-0.613296	-0.848906
126098369	chr11:126098369:G:T	9.36537e-09	-1.41073	0.326256
126098372	chr11:126098372:C:T	6.54819e-09	-1.41944	-0.0228698
126098654	chr11:126098654:T:C	1.44897e-09	-1.5881	-1.36254
126099063	chr11:126099063:T:C	1.18429e-09	-1.74088	-1.41147
126099803	chr11:126099803:C:G	1.44351e-09	-1.55077	-1.40365
126100429	chr11:126100429:A:T	5.0367e-09	-1.70474	-4.18622e-10
126100471	chr11:126100471:G:A	1.95753e-09	-1.25843	-1.39138
126100957	chr11:126100957:A:C	1.85472e-09	-1.3302	-1.37355
126101052	chr11:126101052:G:A	1.37005e-08	-1.8786e-10	-0.704058
126101061	chr11:126101061:G:A	6.58136e-09	-1.8786e-10	-1.43725
126101274	chr11:126101274:G:A	1.83914e-09	-1.31483	-1.39737
126101599	chr11:126101599:A:G	2.21762e-08	-1.77068	1.5482
126101738	chr11:126101738:G:C	6.77645e-09	-1.8786e-10	-1.40804
126102067	chr11:126102067:C:T	1.90088e-09	-1.37715	-1.30203
126102545	chr11:126102545:A:G	1.3229e-09	-1.60734	-1.43433
126102600	chr11:126102600:C:T	1.59167e-09	-1.64701	-1.20969
126102811	chr11:126102811:G:A	1.20823e-09	-1.73563	-1.3967
126102891	chr11:126102891:G:A	1.22701e-09	-1.70824	-1.40867
126102899	chr11:126102899:G:A	5.94159e-09	-1.53952	-4.18622e-10
126103065	chr11:126103065:C:T	7.14788e-08	-1.8786e-10	0.947908
126103379	chr11:126103379:G:A	3.48855e-09	-0.7592	-1.31281
126103407	chr11:126103407:G:A	7.95468e-09	-1.8786e-10	-1.24773
126103607	chr11:126103607:G:A	8.10938e-09	-1.8786e-10	-1.22847
126103953	chr11:126103953:C:T	7.22666e-09	-1.8786e-10	-1.34372
126103984	chr11:126103984:C:T	8.99049e-09	-1.8786e-10	-1.12533
126104176	chr11:126104176:C:T	2.30598e-09	-1.60101	-0.884981
126104485	chr11:126104485:C:T	2.03415e-08	-0.30883	-4.18622e-10
126104570	chr11:126104570:G:A	6.76962e-09	-1.8786e-10	-1.40905
126104681	chr11:126104681:C:G	1.40327e-09	-1.73071	-1.25198
126104737	chr11:126104737:C:T	1.37881e-09	-1.75369	-1.24658
126105313	chr11:126105313:CTCTGGGGTAGGGAGCG:C	8.50841e-09	-1.8786e-10	-1.18044
126105376	chr11:126105376:G:A	5.43145e-09	-1.62929	-4.18622e-10
126105565	chr11:126105565:A:C	1.23094e-09	-1.77085	-1.34286
126105719	chr11:126105719:C:T	1.14823e-09	-1.78824	-1.39503
126105959	chr11:126105959:G:A	3.51763e-08	-1.5043	1.74318
126106033	chr11:126106033:G:A	1.37651e-09	-1.75225	-1.24969
126106631	chr11:126106631:C:T	2.05621e-09	-1.42316	-1.17747
126107072	chr11:126107072:G:A	1.35659e-09	-1.69868	-1.31783
126107125	chr11:126107125:A:G	5.88983e-09	-1.54827	-4.18622e-10
126107417	chr11:126107417:A:G	7.80583e-09	-1.8786e-10	-1.26662
126107547	chr11:126107547:A:G	3.01312e-08	-1.8786e-10	0.0840669
126107894	chr11:126107894:A:G	1.22601e-09	-1.69346	-1.42426
126107918	chr11:126107918:A:G	1.2236e-09	-1.6933	-1.4264
126108043	chr11:126108043:A:G	1.22463e-09	-1.80803	-1.31083
126108189	chr11:126108189:A:G	1.27668e-09	-1.64822	-1.42901
126108329	chr11:126108329:T:C	1.30671e-09	-1.64145	-1.41253
126108374	chr11:126108374:T:A	1.31798e-08	-1.8786e-10	-0.742806
126108384	chr11:126108384:AAAAG:A	1.3113e-09	-1.68328	-1.36719
126109018	chr11:126109018:G:A	1.34885e-09	-1.6997	-1.32253
126109214	chr11:126109214:C:T	6.63135e-09	-1.8786e-10	-1.42968
126109338	chr11:126109338:G:A	1.11658e-08	-1.8786e-10	-0.908634
126109680	chr11:126109680:C:T	7.43708e-09	-1.31501	-4.18622e-10
126109940	chr11:126109940:T:C	1.50002e-09	-1.68644	-1.22957
126110013	chr11:126110013:A:G	1.67488e-09	-1.68725	-1.11849
126110088	chr11:126110088:G:C	8.06552e-09	-1.8786e-10	-1.23389
126110473	chr11:126110473:T:C	4.64902e-09	-1.78484	-4.18622e-10
126110487	chr11:126110487:G:A	9.76542e-09	-1.8786e-10	-1.04265
126110680	chr11:126110680:T:C	9.24006e-09	-1.8786e-10	-1.09794
126111030	chr11:126111030:G:A	2.14534e-09	-1.25531	-1.30288
126111115	chr11:126111115:C:T	8.13746e-09	-1.22502	-4.18622e-10
126111217	chr11:126111217:A:G	7.86859e-09	-1.25861	-4.18622e-10
126111724	chr11:126111724:GC:G	2.76787e-09	-0.90765	-1.39576
126111872	chr11:126111872:C:T	1.13104e-08	-1.8786e-10	-0.895772
126111873	chr11:126111873:G:A	6.60501e-09	-1.8786e-10	-1.43366
126111875	chr11:126111875:G:A	9.68422e-09	-1.8786e-10	-1.051
126112184	chr11:126112184:A:C	2.68508e-09	-1.59486	-0.738919
126112247	chr11:126112247:T:C	1.54647e-09	-1.7053	-1.18022
126112324	chr11:126112324:C:T	8.20374e-08	-1.8786e-10	1.08568
126112416	chr11:126112416:AT:A	1.03649e-08	-0.983065	-4.18622e-10
126112810	chr11:126112810:C:T	2.65485e-09	-1.41953	-0.92557
126112910	chr11:126112910:C:T	1.62095e-08	-1.8786e-10	-0.535896
126113259	chr11:126113259:G:A	1.17753e-09	-1.77025	-1.38783
126113372	chr11:126113372:TTCACACAGAAAAGTGA:T	4.07387e-09	-1.47381	-0.443085
126113390	chr11:126113390:TCC:T	3.69509e-09	-1.52979	-0.4847
126113438	chr11:126113438:G:T	2.18318e-09	-1.56757	-0.973143
126113465	chr11:126113465:T:C	2.72618e-09	-1.34795	-0.970638
126113569	chr11:126113569:C:T	1.65919e-09	-1.63669	-1.17848
126114531	chr11:126114531:A:G	1.49518e-09	-1.50817	-1.41108
126114980	chr11:126114980:G:A	1.1727e-08	-1.8786e-10	-0.859598
126115749	chr11:126115749:C:T	8.07555e-09	-1.8786e-10	-1.23265
126116224	chr11:126116224:G:A	1.30715e-09	-1.81936	-1.23428
126116322	chr11:126116322:GCA:G	7.51426e-09	-1.8786e-10	-1.30469
126116342	chr11:126116342:G:A	9.47239e-09	-1.8786e-10	-1.07311
126116370	chr11:126116370:G:A	6.12358e-09	-1.50935	-4.18622e-10
126116412	chr11:126116412:C:G	6.12883e-09	-0.628611	-0.879878
126116520	chr11:126116520:C:A	1.11801e-09	-1.77754	-1.4324
126116745	chr11:126116745:T:C	6.5817e-09	-1.8786e-10	-1.4372
126116767	chr11:126116767:T:C	1.56682e-09	-1.80725	-1.06519
126116786	chr11:126116786:T:A	8.8585e-09	-1.8786e-10	-1.14012
126116858	chr11:126116858:G:A	1.07839e-09	-1.81867	-1.42735
126116887	chr11:126116887:A:G	8.11006e-08	-1.8786e-10	1.0742
126117576	chr11:126117576:A:G	2.26862e-08	-1.8786e-10	-0.199735
126117616	chr11:126117616:A:G	1.30681e-09	-1.72665	-1.32725
126117730	chr11:126117730:C:T	1.32473e-09	-1.80906	-1.23122
126117844	chr11:126117844:C:T	7.27499e-09	-1.37393	0.0368844
126118169	chr11:126118169:G:T	7.17371e-09	-1.8786e-10	-1.35107
126118561	chr11:126118561:G:A	7.93425e-09	-1.8786e-10	-1.2503
126118572	chr11:126118572:G:A	6.88555e-09	-1.8786e-10	-1.39207
126118589	chr11:126118589:A:G	7.34876e-08	-1.8786e-10	0.975624
126118590	chr11:126118590:T:A	1.43488e-09	-1.81606	-1.14435
126118666	chr11:126118666:T:C	2.35914e-09	-1.64578	-0.817413
126118805	chr11:126118805:C:T	7.47678e-09	-1.8786e-10	-1.30969
126118850	chr11:126118850:A:G	1.90057e-09	-1.43719	-1.24215
126118912	chr11:126118912:C:T	2.88473e-09	-1.28501	-0.977049
126119213	chr11:126119213:G:A	7.4934e-09	-1.8786e-10	-1.30747
126119426	chr11:126119426:C:T	6.58188e-09	-1.8786e-10	-1.43717
126120035	chr11:126120035:C:A	2.71504e-09	-1.81915	-0.503534
126120854	chr11:126120854:G:C	1.728e-09	-1.74992	-1.02461
126120855	chr11:126120855:G:T	1.74241e-09	-1.74915	-1.01707
126120922	chr11:126120922:A:G	3.7483e-09	-1.68866	-0.311533
126120931	chr11:126120931:A:G	1.52897e-08	-1.8786e-10	-0.594317
126121003	chr11:126121003:T:C	3.83574e-09	-1.81905	-0.158081
126121009	chr11:126121009:G:C	2.7479e-09	-1.74754	-0.563117
126121113	chr11:126121113:G:A	8.37169e-09	-1.19664	-4.18622e-10
126121403	chr11:126121403:G:A	1.33595e-09	-1.80831	-1.22354
126121764	chr11:126121764:G:A	9.23616e-09	-1.8786e-10	-1.09837
126122203	chr11:126122203:C:A	6.59217e-09	-1.8786e-10	-1.43561
126122443	chr11:126122443:G:A	7.18973e-09	-1.8786e-10	-1.34884
126122478	chr11:126122478:T:C	8.98418e-09	-1.8786e-10	-1.12603
126122502	chr11:126122502:C:T	6.66043e-09	-1.8786e-10	-1.42531
126122600	chr11:126122600:G:A	9.17566e-09	-1.8786e-10	-1.10494
126122958	chr11:126122958:T:C	9.00681e-09	-1.8786e-10	-1.12351
126123596	chr11:126123596:T:C	1.91405e-09	-1.81758	-0.854688
126124056	chr11:126124056:C:T	2.75642e-08	-0.00497483	-4.18622e-10
126124195	chr11:126124195:A:G	1.74634e-09	-1.81742	-0.946555
126124737	chr11:126124737:C:T	3.59039e-08	-1.8786e-10	0.259353
126125225	chr11:126125225:T:C	6.80105e-09	-1.8786e-10	-1.40442
126125793	chr11:126125793:G:A	1.70546e-09	-1.81811	-0.969541
126125926	chr11:126125926:G:A	6.73675e-09	-1.8786e-10	-1.41392
126125978	chr11:126125978:G:A	6.76448e-09	-1.8786e-10	-1.40981
126126009	chr11:126126009:C:T	1.3835e-09	-1.8141	-1.18277
126126319	chr11:126126319:G:A	1.3037e-09	-1.81029	-1.246
126126383	chr11:126126383:C:T	2.52238e-09	-1.81812	-0.578167
126126485	chr11:126126485:A:G	8.9015e-09	-1.8786e-10	-1.13527
126126915	chr11:126126915:C:G	1.27517e-09	-1.81219	-1.26622
126127154	chr11:126127154:G:A	6.79603e-09	-1.8786e-10	-1.40515
126127170	chr11:126127170:C:T	6.97448e-09	-1.8786e-10	-1.37923
126127464	chr11:126127464:TGTAA:T	1.05417e-08	-1.8786e-10	-0.966152
126127886	chr11:126127886:C:A	6.36641e-09	-1.47046	-4.18622e-10
126128038	chr11:126128038:A:G	6.83595e-09	-1.8786e-10	-1.3993
126128134	chr11:126128134:G:A	4.56141e-09	-1.80386	-4.18622e-10
126128200	chr11:126128200:A:T	1.31389e-09	-1.81388	-1.23462
126128309	chr11:126128309:A:G	1.19175e-08	-1.8786e-10	-0.843488
126128338	chr11:126128338:AC:A	6.76371e-09	-1.8786e-10	-1.40992
126128471	chr11:126128471:G:A	6.72799e-09	-1.8786e-10	-1.41522
126128483	chr11:126128483:G:A	6.71506e-09	-1.8786e-10	-1.41714
126128593	chr11:126128593:C:G	7.09113e-09	-1.36265	-4.18622e-10
126128663	chr11:126128663:T:C	1.97085e-09	-1.81697	-0.826064
126128699	chr11:126128699:A:C	2.91809e-09	-1.47102	-0.779544
126128946	chr11:126128946:T:C	1.31485e-09	-1.8118	-1.23597
126129086	chr11:126129086:G:A	7.51493e-09	-1.8786e-10	-1.3046
126129310	chr11:126129310:T:C	2.55398e-09	-1.49422	-0.889623
126129362	chr11:126129362:G:A	3.42192e-09	-1.79009	-0.301198
126129588	chr11:126129588:TC:T	1.49083e-09	-1.78391	-1.13825
126129607	chr11:126129607:T:C	2.48498e-09	-1.4521	-0.959126
126129612	chr11:126129612:C:CA	2.25783e-09	-1.72799	-0.779099
126129636	chr11:126129636:A:G	1.45034e-09	-1.78604	-1.16366
126129961	chr11:126129961:A:AC	1.39913e-09	-1.77304	-1.21261
126130188	chr11:126130188:T:C	8.03148e-09	-1.8786e-10	-1.23812
126130520	chr11:126130520:C:T	4.49417e-09	-1.81871	-4.18622e-10
126130533	chr11:126130533:T:A	1.58669e-09	-1.49728	-1.36256
126130590	chr11:126130590:A:G	7.82822e-09	-1.8786e-10	-1.26376
126130815	chr11:126130815:G:A	1.35945e-09	-1.57737	-1.43705
126130927	chr11:126130927:A:G	1.67875e-09	-1.39715	-1.4063
126131404	chr11:126131404:C:T	5.97412e-09	-1.53406	-4.18622e-10
126131422	chr11:126131422:T:C	1.6807e-08	-1.8786e-10	-0.499698
126131589	chr11:126131589:T:C	6.76359e-09	-1.8786e-10	-1.40994
126131891	chr11:126131891:T:C	6.61072e-09	-1.8786e-10	-1.4328
126132291	chr11:126132291:C:T	1.90033e-08	-1.8786e-10	-0.376881
126132434	chr11:126132434:A:AC	3.10039e-09	-1.44799	-0.741976
126132558	chr11:126132558:C:T	4.55986e-09	-1.8042	-4.18622e-10
126132788	chr11:126132788:G:A	1.65775e-08	-1.8786e-10	-0.513449
126133290	chr11:126133290:G:C	8.96574e-09	-1.8786e-10	-1.12808
126133431	chr11:126133431:C:T	8.61052e-09	-0.878856	-0.289653
126133687	chr11:126133687:T:C	2.01327e-09	-1.23158	-1.39015
126133847	chr11:126133847:T:C	1.93989e-09	-1.65075	-1.00811
126133859	chr11:126133859:T:G	1.31565e-09	-1.61973	-1.42743
126133950	chr11:126133950:A:G	8.84625e-09	-1.8786e-10	-1.1415
126134180	chr11:126134180:G:A	9.64074e-09	-1.8786e-10	-1.0555
126134292	chr11:126134292:C:T	6.99771e-09	-1.8786e-10	-1.37591
126134428	chr11:126134428:C:T	6.97686e-09	-1.8786e-10	-1.37889
126134636	chr11:126134636:C:G	1.64209e-09	-1.75641	-1.06911
126134774	chr11:126134774:T:G	8.01996e-09	-1.8786e-10	-1.23956
126134818	chr11:126134818:C:T	1.15506e-08	-1.8786e-10	-0.874752
126134888	chr11:126134888:A:G	1.33027e-08	-1.8786e-10	-0.733527
126135083	chr11:126135083:C:T	6.41991e-09	-1.46209	-4.18622e-10
126135147	chr11:126135147:G:T	2.39709e-08	-1.8786e-10	-0.144654
126135571	chr11:126135571:C:T	1.35462e-08	-1.8786e-10	-0.715389
126135916	chr11:126135916:C:T	1.47e-08	-1.8786e-10	-0.633646
126135963	chr11:126135963:G:A	1.49247e-08	-1.8786e-10	-0.618474
126136722	chr11:126136722:A:G	1.32919e-08	-1.8786e-10	-0.734337
126136916	chr11:126136916:A:G	3.68495e-09	-1.56518	-0.452059
126137014	chr11:126137014:G:A	1.8934e-08	-1.8786e-10	-0.380535
126137494	chr11:126137494:T:TG	3.08192e-08	-1.8786e-10	0.106646
126138385	chr11:126138385:T:C	1.30742e-09	-1.78522	-1.26821
126138508	chr11:126138508:T:C	1.25736e-08	-1.8786e-10	-0.789895
126138935	chr11:126138935:C:A	1.42385e-09	-1.67747	-1.29066
126139015	chr11:126139015:G:A	1.30202e-09	-1.79448	-1.26309
126139247	chr11:126139247:T:C	1.19212e-09	-1.70867	-1.43709
126139263	chr11:126139263:G:T	6.77187e-09	-1.8786e-10	-1.40872
126139936	chr11:126139936:G:A	8.12092e-09	-1.8786e-10	-1.22705
126139941	chr11:126139941:C:T	1.03996e-08	-1.8786e-10	-0.979721
126139965	chr11:126139965:C:A	1.22388e-08	-0.816879	-4.18622e-10
126140408	chr11:126140408:A:G	1.72501e-09	-1.57612	-1.20014
126140475	chr11:126140475:G:GACAT	9.49821e-09	-1.8786e-10	-1.07039
126141367	chr11:126141367:AG:A	1.43003e-08	-1.8786e-10	-0.661209
126141514	chr11:126141514:G:A	1.07774e-08	-1.8786e-10	-0.944045
126141678	chr11:126141678:A:G	6.72697e-09	-1.8786e-10	-1.41537
126141692	chr11:126141692:G:T	3.12426e-09	-0.791239	-1.39106
126141850	chr11:126141850:A:T	7.10447e-09	-1.8786e-10	-1.36077
126142891	chr11:126142891:G:T	3.38351e-09	-0.732099	-1.37048
126142972	chr11:126142972:T:C	2.81739e-08	-1.8786e-10	0.0169028
126143056	chr11:126143056:C:T	3.46727e-09	-1.56381	-0.514316
126143241	chr11:126143241:G:A	7.02025e-09	-1.8786e-10	-1.37269
126143391	chr11:126143391:A:G	1.41262e-09	-1.81914	-1.1569
126143408	chr11:126143408:G:C	1.47321e-08	-1.8786e-10	-0.631466
126143742	chr11:126143742:C:A	3.27457e-09	-0.764321	-1.37099
126143764	chr11:126143764:A:G	6.96283e-09	-1.8786e-10	-1.38091
126143886	chr11:126143886:A:G	1.40676e-09	-1.56918	-1.41103
126144811	chr11:126144811:C:T	1.45885e-09	-1.50881	-1.43504
126144896	chr11:126144896:A:G	2.49871e-09	-1.20897	-1.19675
126145173	chr11:126145173:G:A	9.21771e-09	-1.8786e-10	-1.10037
126145254	chr11:126145254:T:C	4.90499e-09	-1.73124	-4.18622e-10
126145294	chr11:126145294:A:C	9.94731e-09	-1.8786e-10	-1.02419
126145493	chr11:126145493:C:T	3.45746e-09	-1.21472	-0.866239
126145743	chr11:126145743:C:T	3.71802e-09	-1.37579	-0.632512
126145846	chr11:126145846:C:T	2.48463e-08	-1.8786e-10	-0.108782
126146105	chr11:126146105:G:C	8.35395e-09	-1.8786e-10	-1.19876
126146165	chr11:126146165:C:T	6.78908e-08	-0.0374182	0.933826
126146199	chr11:126146199:G:A	8.32341e-09	-1.8786e-10	-1.20242
126146295	chr11:126146295:G:A	4.11251e-09	-0.645672	-1.26179
126146505	chr11:126146505:G:A	4.76111e-09	-1.76101	-4.18622e-10
126146517	chr11:126146517:C:A	1.89537e-09	-1.52949	-1.15259
126146817	chr11:126146817:T:C	1.90265e-09	-1.57168	-1.10656
126147499	chr11:126147499:G:A	2.57913e-08	-0.0714572	-4.18622e-10
126147572	chr11:126147572:G:A	1.39657e-08	-1.8786e-10	-0.684889
126147639	chr11:126147639:G:A	8.25647e-09	-0.388301	-0.822195
126147725	chr11:126147725:T:C	1.37577e-08	-1.8786e-10	-0.699893
126148125	chr11:126148125:T:G	8.92806e-09	-1.8786e-10	-1.13229
126148637	chr11:126148637:T:C	2.00646e-09	-1.2423	-1.38282
126150215	chr11:126150215:A:G	2.01762e-09	-1.30786	-1.31171
126150245	chr11:126150245:G:A	4.54114e-09	-1.80831	-4.18622e-10
126150628	chr11:126150628:C:A	1.59685e-08	-1.28739	0.736513
126150682	chr11:126150682:A:T	1.13636e-08	-1.8786e-10	-0.891075
126150685	chr11:126150685:C:T	1.06428e-08	-1.8786e-10	-0.956606
126150772	chr11:126150772:A:G	6.70988e-09	-1.8786e-10	-1.41791
126151108	chr11:126151108:T:C	1.54063e-08	-1.32072	0.733999
126151309	chr11:126151309:A:G	3.86804e-08	-0.194357	0.528198
126151728	chr11:126151728:G:A	3.68191e-09	-1.80746	-0.210601
126151872	chr11:126151872:G:A	1.11703e-08	-1.8786e-10	-0.908234
126153033	chr11:126153033:T:A	1.71156e-09	-1.61496	-1.16913
126153592	chr11:126153592:T:C	1.23829e-08	-1.37571	0.570541
126154037	chr11:126154037:T:C	1.22674e-08	-1.31643	0.501879
126154140	chr11:126154140:C:A	7.38714e-09	-1.32175	-4.18622e-10
126154147	chr11:126154147:T:A	1.94133e-09	-1.62862	-1.0295
126154287	chr11:126154287:C:T	1.11187e-08	-1.8786e-10	-0.912864
126154417	chr11:126154417:C:T	1.71389e-08	-0.480144	-4.18622e-10
126154521	chr11:126154521:C:T	8.92199e-09	-1.5979	0.464923
126154547	chr11:126154547:C:T	7.7027e-09	-1.57862	0.298698
126154638	chr11:126154638:A:G	1.36326e-08	-1.29746	0.588428
126155048	chr11:126155048:G:T	1.13515e-09	-1.76949	-1.42524
126155094	chr11:126155094:G:A	1.84772e-09	-1.27499	-1.43255
126155134	chr11:126155134:G:T	2.95504e-08	-1.8786e-10	0.0646038
126155207	chr11:126155207:C:T	3.24344e-08	-1.8786e-10	0.157727
126155287	chr11:126155287:G:A	6.66819e-09	-1.8786e-10	-1.42414
126155351	chr11:126155351:A:G	5.3282e-07	2.95669	-4.18622e-10
126155443	chr11:126155443:C:T	8.29945e-09	-1.8786e-10	-1.2053
126155503	chr11:126155503:G:A	1.48899e-08	-1.8786e-10	-0.620809
126155722	chr11:126155722:A:G	1.56057e-08	-1.23775	0.663894
126155989	chr11:126155989:G:A	6.97271e-08	-1.79327	2.71637
126156011	chr11:126156011:C:T	1.2431e-09	-1.70964	-1.39424
126156129	chr11:126156129:C:T	4.74565e-09	-1.76426	-4.18622e-10
126156130	chr11:126156130:CCAAA:C	5.33228e-09	-1.64771	-4.18622e-10
126156427	chr11:126156427:T:C	2.10359e-09	-1.23359	-1.34426
126156530	chr11:126156530:A:T	1.07233e-09	-1.81749	-1.43417
126156750	chr11:126156750:C:T	2.27506e-09	-1.26039	-1.2391
126157017	chr11:126157017:G:A	3.37493e-09	-1.40485	-0.700273
126157065	chr11:126157065:C:T	4.32887e-08	0.0251505	0.421247
126157306	chr11:126157306:C:A	7.66773e-09	-1.8786e-10	-1.28447
126157313	chr11:126157313:G:A	4.32574e-08	-0.0296162	0.475292
126157578	chr11:126157578:A:G	1.91878e-09	-1.40562	-1.26419
126157728	chr11:126157728:T:C	3.09662e-09	-1.25211	-0.93907
126157883	chr11:126157883:G:A	6.35764e-08	-1.8786e-10	0.83075
126157891	chr11:126157891:A:G	7.94513e-09	-1.8786e-10	-1.24893
126158558	chr11:126158558:T:C	3.1674e-08	0.0812507	0.0527512
126158561	chr11:126158561:C:T	7.6653e-08	0.593194	0.424602
126158684	chr11:126158684:C:T	6.59023e-09	-1.8786e-10	-1.4359
126158822	chr11:126158822:T:C	2.04876e-09	-1.17334	-1.43092
126159165	chr11:126159165:C:T	4.97757e-09	-1.71655	-4.18622e-10
126159717	chr11:126159717:T:C	1.52376e-09	-1.79709	-1.10322
126159760	chr11:126159760:C:G	1.24718e-07	0.295897	1.20867
126159764	chr11:126159764:T:C	5.78909e-09	-1.56552	-4.18622e-10
126159948	chr11:126159948:C:T	6.58178e-09	-1.8786e-10	-1.43719
126160022	chr11:126160022:T:C	4.13372e-08	-0.682255	1.08252
126160123	chr11:126160123:T:C	7.97164e-09	-1.8786e-10	-1.2456
126160164	chr11:126160164:G:A	7.36347e-09	-1.8786e-10	-1.32496
126160398	chr11:126160398:CTT:C	1.2262e-08	-1.8786e-10	-0.814991
126160686	chr11:126160686:GT:G	1.87184e-09	-1.77091	-0.923664
126161053	chr11:126161053:G:A	1.15228e-08	0.298125	-1.17529
126161129	chr11:126161129:C:A	4.59308e-09	-1.47874	-0.318199
126161462	chr11:126161462:C:T	6.64984e-09	-1.8786e-10	-1.4269
126161471	chr11:126161471:G:A	7.49608e-09	-1.8786e-10	-1.30711
126161479	chr11:126161479:T:G	2.48451e-09	-0.997436	-1.41398
126161555	chr11:126161555:A:G	1.15678e-09	-1.78857	-1.38728
126161585	chr11:126161585:G:A	2.23874e-09	-1.13078	-1.3848
126161599	chr11:126161599:A:G	2.36768e-09	-1.04291	-1.41668
126161691	chr11:126161691:GGTTT:G	9.53565e-09	-1.8786e-10	-1.06646
126161883	chr11:126161883:G:A	1.54978e-08	0.580841	-1.16164
126161897	chr11:126161897:T:C	1.70123e-08	0.56264	-1.0502
126161906	chr11:126161906:G:A	6.75792e-09	-1.8786e-10	-1.41078
126161907	chr11:126161907:A:G	1.73707e-08	0.641726	-1.10844
126162005	chr11:126162005:A:G	1.04623e-08	0.293613	-1.26733
126162026	chr11:126162026:C:T	9.11711e-09	-1.8786e-10	-1.11134
126162045	chr11:126162045:A:G	1.80516e-09	-1.50252	-1.22832
126162163	chr11:126162163:T:G	4.26069e-09	-1.43238	-0.439683
126162280	chr11:126162280:A:T	6.74697e-09	-1.8786e-10	-1.4124
126162514	chr11:126162514:G:A	6.64197e-09	-1.8786e-10	-1.42808
126162526	chr11:126162526:G:A	6.6405e-09	-1.8786e-10	-1.42831
126162679	chr11:126162679:C:T	6.74034e-09	-1.8786e-10	-1.41338
126162743	chr11:126162743:A:G	8.52056e-09	-1.01072	-0.168292
126162844	chr11:126162844:G:A	7.00562e-08	0.278281	0.649524
126163314	chr11:126163314:A:G	7.30901e-09	-1.8786e-10	-1.33238
126163512	chr11:126163512:C:T	8.25519e-08	1.09193	-4.18622e-10
126163613	chr11:126163613:A:G	6.84307e-09	-1.8786e-10	-1.39826
126163730	chr11:126163730:A:G	1.51283e-09	-1.67397	-1.23354
126163897	chr11:126163897:C:T	1.14853e-09	-1.7476	-1.43541
126164137	chr11:126164137:T:C	1.40817e-07	0.0294002	1.59657
126164322	chr11:126164322:G:A	1.02444e-08	-1.8786e-10	-0.994761
126164328	chr11:126164328:G:A	6.6834e-09	-1.8786e-10	-1.42187
126164500	chr11:126164500:T:C	7.46845e-08	0.991779	-4.18622e-10
126164644	chr11:126164644:C:T	9.20424e-09	-1.8786e-10	-1.10183
126164658	chr11:126164658:C:G	1.07065e-08	-1.8786e-10	-0.950644
126164754	chr11:126164754:A:G	8.1179e-09	-1.8786e-10	-1.22742
126164948	chr11:126164948:G:A	7.30667e-09	-0.0902373	-1.24247
126165014	chr11:126165014:TACAA:T	7.0025e-09	-1.8786e-10	-1.37523
126165345	chr11:126165345:A:G	4.4911e-09	-0.391494	-1.4279
126165516	chr11:126165516:A:G	2.45408e-09	-1.5146	-0.909144
126165654	chr11:126165654:G:A	7.05176e-09	-1.8786e-10	-1.36822
126165722	chr11:126165722:T:C	4.82851e-09	-1.23032	-0.516638
126166219	chr11:126166219:G:A	2.27518e-09	-1.40615	-1.09328
126166220	chr11:126166220:C:A	1.75745e-08	-1.8786e-10	-0.455044
126166465	chr11:126166465:G:A	1.8884e-08	-1.8786e-10	-0.383178
126166658	chr11:126166658:T:C	6.91871e-09	-1.8786e-10	-1.38726
126166916	chr11:126166916:G:A	8.46578e-09	-0.852832	-0.33263
126166980	chr11:126166980:T:C	1.78099e-07	0.148116	1.71273
126167005	chr11:126167005:C:T	8.63916e-09	-1.8786e-10	-1.16519
126167123	chr11:126167123:T:C	8.6416e-09	0.18078	-1.34569
126167192	chr11:126167192:T:C	6.91597e-09	-1.8786e-10	-1.38766
126167467	chr11:126167467:A:C	3.60271e-09	-1.53585	-0.503954
126168509	chr11:126168509:G:A	6.98133e-09	-1.8786e-10	-1.37825
126168569	chr11:126168569:T:C	2.14233e-09	-1.36783	-1.19177
126168574	chr11:126168574:C:G	4.69614e-09	-1.43711	-0.337641
126169528	chr11:126169528:C:G	1.79441e-09	-1.4166	-1.32022
126170247	chr11:126170247:T:C	1.96387e-08	-1.8786e-10	-0.343989
126170420	chr11:126170420:C:T	2.34363e-09	-1.183	-1.2868
126170477	chr11:126170477:A:G	1.16961e-08	0.496311	-1.35855
126170929	chr11:126170929:A:G	2.14419e-09	-1.26658	-1.29215
126171120	chr11:126171120:G:A	1.59986e-09	-1.45414	-1.39744
126171215	chr11:126171215:C:T	6.77034e-09	-1.8786e-10	-1.40894
126171309	chr11:126171309:G:A	2.48701e-09	-1.10018	-1.31023
126171366	chr11:126171366:CT:C	4.6321e-09	-0.353343	-1.43514
126171408	chr11:126171408:C:G	1.23556e-09	-1.69666	-1.41331
126171495	chr11:126171495:G:A	6.21206e-09	-0.494192	-1.00081
126171620	chr11:126171620:C:T	4.97413e-09	-0.288922	-1.42832
126172053	chr11:126172053:C:T	6.65943e-09	-1.8786e-10	-1.42546
126172076	chr11:126172076:G:A	5.55089e-09	-1.60754	-4.18622e-10
126172391	chr11:126172391:T:C	6.85882e-09	-1.8786e-10	-1.39596
126172625	chr11:126172625:A:G	7.51995e-09	-1.8786e-10	-1.30393
126172948	chr11:126172948:A:G	7.75591e-09	-1.8786e-10	-1.27304
126173063	chr11:126173063:G:A	6.26883e-09	-0.875887	-0.610015
126173569	chr11:126173569:C:T	6.72197e-09	-1.8786e-10	-1.41611
126173775	chr11:126173775:C:T	4.01871e-09	-0.494694	-1.43584
126173938	chr11:126173938:C:T	6.77492e-09	-1.8786e-10	-1.40827
126173946	chr11:126173946:G:A	1.45356e-08	-1.8786e-10	-0.644893
126174082	chr11:126174082:C:A	1.6674e-09	-1.41769	-1.39254
126174261	chr11:126174261:T:A	7.64002e-09	-0.869936	-0.418156
126174315	chr11:126174315:T:A	6.64184e-09	-0.8662	-0.561903
126174900	chr11:126174900:C:G	2.272e-09	-1.41379	-1.08704
126175125	chr11:126175125:T:C	2.46269e-09	-1.07894	-1.3413
126175135	chr11:126175135:G:A	2.19437e-09	-1.39676	-1.13884
126175139	chr11:126175139:A:G	2.03744e-09	-1.24304	-1.36676
126175742	chr11:126175742:G:T	1.41805e-08	-1.8786e-10	-0.669627
126175927	chr11:126175927:T:C	1.64646e-09	-1.61393	-1.20894
126175935	chr11:126175935:C:G	5.21389e-09	-0.380958	-1.28921
126175987	chr11:126175987:C:T	2.2645e-09	-1.37509	-1.12905
126176388	chr11:126176388:G:A	4.02994e-09	-0.497568	-1.43017
126176716	chr11:126176716:T:A	7.29518e-09	-1.8786e-10	-1.33428
126177359	chr11:126177359:G:C	7.33581e-09	-1.8786e-10	-1.32873
126177530	chr11:126177530:A:G	1.11014e-09	-1.78222	-1.43479
126177857	chr11:126177857:C:T	1.84953e-09	-1.29728	-1.40928
126178889	chr11:126178889:G:A	1.52457e-09	-1.81977	-1.08001
126179517	chr11:126179517:G:A	6.74772e-09	-1.8786e-10	-1.41229
126180146	chr11:126180146:G:A	2.68993e-09	-0.897794	-1.43418
126180162	chr11:126180162:T:C	9.01318e-09	-1.8786e-10	-1.1228
126180416	chr11:126180416:T:C	7.21058e-09	-1.8786e-10	-1.34594
126180486	chr11:126180486:C:G	1.39254e-09	-1.77521	-1.21516
126180545	chr11:126180545:C:T	2.75133e-09	-0.874173	-1.43524
126180585	chr11:126180585:T:C	1.38362e-09	-1.75156	-1.24524
126180685	chr11:126180685:A:C	2.29627e-09	-1.06513	-1.42508
126180903	chr11:126180903:T:C	7.95976e-09	-1.8786e-10	-1.24709
126180930	chr11:126180930:T:C	1.25001e-09	-1.66321	-1.43514
126181271	chr11:126181271:G:A	6.8444e-09	-1.8786e-10	-1.39806
126181399	chr11:126181399:AAGC:A	1.15957e-09	-1.75773	-1.41571
126181421	chr11:126181421:C:T	1.16498e-09	-1.76762	-1.40116
126181485	chr11:126181485:G:A	1.28546e-08	-0.767791	-4.18622e-10
126181897	chr11:126181897:C:T	2.33613e-09	-1.04698	-1.42602
126182150	chr11:126182150:C:A	2.32751e-09	-1.03955	-1.43715
126182199	chr11:126182199:TTCCCCGATTGCCCCCTCCCAGGCTGTCCC:T	7.98679e-09	-1.8786e-10	-1.2437
126182277	chr11:126182277:T:C	2.48645e-09	-0.994224	-1.41641
126182281	chr11:126182281:A:G	2.462e-09	-1.00099	-1.41953
126182283	chr11:126182283:T:C	7.39771e-09	-1.8786e-10	-1.32032
126182328	chr11:126182328:A:G	2.47824e-09	-0.993178	-1.42077
126182402	chr11:126182402:A:G	2.38125e-09	-1.03094	-1.42293
126182411	chr11:126182411:C:T	1.28517e-08	-1.8786e-10	-0.76802
126182439	chr11:126182439:T:C	7.10995e-09	-1.8786e-10	-1.36
126182533	chr11:126182533:C:T	1.26736e-09	-1.71637	-1.36819
126182597	chr11:126182597:G:T	2.40823e-09	-1.0168	-1.4258
126182602	chr11:126182602:A:G	1.32285e-09	-1.72166	-1.32004
126182615	chr11:126182615:C:T	4.81488e-09	-1.74978	-4.18622e-10
126183099	chr11:126183099:T:C	2.83601e-09	-0.884645	-1.39445
126183182	chr11:126183182:G:A	6.64957e-09	-1.8786e-10	-1.42694
126183264	chr11:126183264:T:C	1.52514e-09	-1.46215	-1.43725
126183362	chr11:126183362:G:GTGCAGTGATGCAATCTTGGCTTAC	7.22599e-09	-1.8786e-10	-1.34381
126183373	chr11:126183373:A:G	7.28101e-09	-1.8786e-10	-1.33622
126183394	chr11:126183394:A:C	7.39228e-09	-1.8786e-10	-1.32106
126183417	chr11:126183417:G:A	7.37476e-09	-1.8786e-10	-1.32343
126183430	chr11:126183430:C:G	7.34345e-09	-1.8786e-10	-1.32768
126183448	chr11:126183448:A:G	7.38863e-09	-1.8786e-10	-1.32155
126183449	chr11:126183449:A:G	7.37158e-09	-1.8786e-10	-1.32386
126183483	chr11:126183483:C:T	7.40603e-09	-1.8786e-10	-1.3192
126183536	chr11:126183536:C:G	2.39529e-09	-1.0771	-1.37089
126183549	chr11:126183549:A:G	2.4279e-09	-1.03241	-1.40205
126183658	chr11:126183658:T:C	6.9376e-09	-1.8786e-10	-1.38454
126183807	chr11:126183807:G:A	7.42665e-09	-1.8786e-10	-1.31642
126183868	chr11:126183868:G:A	7.22297e-09	-1.8786e-10	-1.34423
126183871	chr11:126183871:G:T	7.39198e-09	-1.8786e-10	-1.3211
126184116	chr11:126184116:G:A	2.2973e-09	-1.05464	-1.43511
126184123	chr11:126184123:G:A	2.35879e-09	-1.02838	-1.43496
126184128	chr11:126184128:C:T	2.43495e-09	-1.02596	-1.4056
126184390	chr11:126184390:C:T	1.37717e-09	-1.65167	-1.34979
126184483	chr11:126184483:C:T	2.35383e-09	-1.0633	-1.40215
126184494	chr11:126184494:A:G	2.41342e-09	-1.02012	-1.42033
126184528	chr11:126184528:G:T	6.70631e-09	-1.8786e-10	-1.41844
126184616	chr11:126184616:G:A	6.70458e-09	-1.8786e-10	-1.4187
126184713	chr11:126184713:T:C	2.41151e-09	-1.03915	-1.40209
126184716	chr11:126184716:A:G	2.43601e-09	-1.02243	-1.4087
126184741	chr11:126184741:A:C	2.44803e-09	-1.02406	-1.40215
126184908	chr11:126184908:G:C	2.28305e-09	-1.1188	-1.37718
126184928	chr11:126184928:T:C	2.44245e-09	-1.02089	-1.4076
126184959	chr11:126184959:C:T	1.26031e-09	-1.76917	-1.32097
126185129	chr11:126185129:G:A	2.35881e-09	-1.0367	-1.42664
126185277	chr11:126185277:A:G	2.34367e-09	-1.04806	-1.42172
126185317	chr11:126185317:A:G	2.28721e-09	-1.07585	-1.41832
126185363	chr11:126185363:A:G	6.58179e-09	-1.8786e-10	-1.43719
126185398	chr11:126185398:C:T	2.15727e-09	-1.12693	-1.42572
126185478	chr11:126185478:G:A	8.13794e-09	-1.8786e-10	-1.22496
126185961	chr11:126185961:C:T	6.81575e-09	-1.8786e-10	-1.40226
126185995	chr11:126185995:C:T	7.91334e-09	-1.8786e-10	-1.25294
126186022	chr11:126186022:C:G	2.4024e-09	-1.00984	-1.43518
126186380	chr11:126186380:A:T	1.43762e-09	-1.53146	-1.42705
126186472	chr11:126186472:G:A	6.94979e-09	-1.8786e-10	-1.38278
126186560	chr11:126186560:G:A	7.28278e-09	-1.8786e-10	-1.33598
126186619	chr11:126186619:G:A	1.48624e-08	0.763906	-1.38656
126186757	chr11:126186757:C:T	7.50222e-09	-1.8786e-10	-1.30629
126186930	chr11:126186930:G:A	3.05592e-09	-0.890001	-1.31441
126187023	chr11:126187023:C:T	1.361e-08	-1.8786e-10	-0.710688
126187295	chr11:126187295:CAGA:C	8.04391e-08	-1.8786e-10	1.06601
126187300	chr11:126187300:G:A	1.15143e-08	-1.8786e-10	-0.877906
126187311	chr11:126187311:AG:A	7.73886e-09	-1.8786e-10	-1.27524
126187367	chr11:126187367:A:G	1.01672e-08	-1.8786e-10	-1.00232
126187415	chr11:126187415:A:G	6.82882e-09	-1.8786e-10	-1.40034
126187449	chr11:126187449:A:G	1.11105e-09	-1.77912	-1.43707
126187479	chr11:126187479:C:G	5.32983e-09	-1.11761	-0.530566
126187499	chr11:126187499:C:T	1.43791e-09	-1.65128	-1.30703
126187674	chr11:126187674:A:T	4.20356e-08	-1.8786e-10	0.417023
126187693	chr11:126187693:C:T	7.30732e-09	-1.8786e-10	-1.33262
126187929	chr11:126187929:T:C	2.64304e-08	-0.0469767	-4.18622e-10
126187952	chr11:126187952:C:T	6.58273e-09	-1.8786e-10	-1.43704
126188040	chr11:126188040:T:C	7.1156e-09	-1.8786e-10	-1.3592
126188428	chr11:126188428:C:G	7.31999e-09	-1.8786e-10	-1.33088
126188442	chr11:126188442:T:A	7.16643e-09	-1.8786e-10	-1.35209
126188474	chr11:126188474:A:C	1.48404e-09	-1.80449	-1.12223
126188715	chr11:126188715:T:G	7.22866e-09	-1.8786e-10	-1.34344
126188800	chr11:126188800:C:T	2.58665e-07	1.40546	0.828584
126188920	chr11:126188920:C:T	3.20242e-09	-1.7946	-0.362986
126188992	chr11:126188992:G:A	2.70535e-08	-1.8786e-10	-0.0236752
126189082	chr11:126189082:C:T	1.46917e-09	-1.76416	-1.17264
126189253	chr11:126189253:T:C	7.33058e-09	-1.8786e-10	-1.32944
126189385	chr11:126189385:TG:T	5.24034e-08	-1.8786e-10	0.637478
126189471	chr11:126189471:C:T	7.30227e-09	-1.8786e-10	-1.33331
126189487	chr11:126189487:G:A	7.3717e-09	-1.8786e-10	-1.32384
126189859	chr11:126189859:T:G	7.31999e-09	-1.8786e-10	-1.33088
126190034	chr11:126190034:TC:T	7.45235e-09	-1.8786e-10	-1.31296
126190054	chr11:126190054:C:T	2.21143e-09	-1.81656	-0.711294
126190188	chr11:126190188:A:G	3.18906e-09	-1.73667	-0.4251
126190200	chr11:126190200:A:G	7.31999e-09	-1.8786e-10	-1.33088
126190296	chr11:126190296:C:T	1.25317e-08	-0.370333	-0.422902
126190338	chr11:126190338:A:G	6.3454e-08	0.67132	0.157502
126190471	chr11:126190471:C:T	7.31999e-09	-1.8786e-10	-1.33088
126190538	chr11:126190538:A:G	3.60129e-07	1.34528	1.21969
126190727	chr11:126190727:G:A	6.0582e-08	0.675186	0.107319
126190771	chr11:126190771:G:A	1.15151e-07	0.448677	0.976075
126190819	chr11:126190819:C:T	9.82799e-09	-1.8786e-10	-1.03626
126190868	chr11:126190868:T:C	5.84547e-08	0.595133	0.151626
126190883	chr11:126190883:C:T	1.37721e-08	-1.8786e-10	-0.698848
126190912	chr11:126190912:C:T	7.31999e-09	-1.8786e-10	-1.33088
126190943	chr11:126190943:C:T	1.32975e-08	-0.343553	-0.390362
126191023	chr11:126191023:C:T	9.29752e-09	-1.8786e-10	-1.09175
126191422	chr11:126191422:A:G	7.32557e-09	-1.8786e-10	-1.33012
126191538	chr11:126191538:T:C	7.37489e-09	-1.8786e-10	-1.32341
126191545	chr11:126191545:C:A	7.34628e-09	-1.8786e-10	-1.3273
126191626	chr11:126191626:C:T	9.54048e-09	-1.8786e-10	-1.06595
126191662	chr11:126191662:A:AT	7.42643e-09	-1.8786e-10	-1.31645
126191677	chr11:126191677:T:C	7.31792e-09	-1.8786e-10	-1.33117
126191687	chr11:126191687:G:GT	7.30479e-09	-1.8786e-10	-1.33296
126191923	chr11:126191923:G:A	8.04553e-09	-1.23638	-4.18622e-10
126192241	chr11:126192241:C:T	8.09408e-09	-1.8786e-10	-1.23036
126192410	chr11:126192410:C:T	3.75707e-08	0.83429	-0.529557
126192512	chr11:126192512:T:C	9.77557e-07	2.16744	1.39612
126192547	chr11:126192547:C:T	1.40474e-09	-1.63237	-1.34927
126192980	chr11:126192980:G:A	6.97092e-09	-1.8786e-10	-1.37975
126193334	chr11:126193334:C:T	3.45146e-08	0.796404	-0.576514
126193402	chr11:126193402:C:T	7.35414e-09	-1.8786e-10	-1.32623
126193818	chr11:126193818:C:T	7.45235e-09	-1.8786e-10	-1.31296
126194007	chr11:126194007:C:T	4.95613e-09	-1.72087	-4.18622e-10
126194083	chr11:126194083:C:A	6.77882e-09	-1.8786e-10	-1.40769
126194153	chr11:126194153:G:A	2.87161e-09	-1.62672	-0.639902
126194268	chr11:126194268:A:C	8.45947e-09	-1.8786e-10	-1.18621
126194270	chr11:126194270:C:T	8.47539e-09	-1.8786e-10	-1.18433
126194347	chr11:126194347:G:A	7.54457e-09	-1.8786e-10	-1.30067
126194544	chr11:126194544:A:G	8.66993e-09	-1.62585	0.464215
126194631	chr11:126194631:A:T	6.58177e-09	-1.8786e-10	-1.43719
126194881	chr11:126194881:C:T	6.77451e-09	-1.8786e-10	-1.40833
126195127	chr11:126195127:T:C	1.33012e-08	-1.8786e-10	-0.733636
126195170	chr11:126195170:T:G	8.98869e-09	-1.8786e-10	-1.12553
126195323	chr11:126195323:T:C	1.34478e-08	-1.8786e-10	-0.722675
126195500	chr11:126195500:G:A	1.41834e-08	-1.8786e-10	-0.669421
126195711	chr11:126195711:C:T	1.89051e-08	-1.8786e-10	-0.382061
126195768	chr11:126195768:C:T	9.22814e-09	-1.8786e-10	-1.09924
126195966	chr11:126195966:G:A	1.09606e-09	-1.79506	-1.43471
126196059	chr11:126196059:G:A	3.99056e-09	-1.68192	-0.255638
126196145	chr11:126196145:C:T	1.26873e-07	2.28408	-0.762392
126196173	chr11:126196173:A:G	1.96348e-08	-1.8786e-10	-0.34419
126196299	chr11:126196299:T:C	3.15649e-08	-1.8786e-10	0.130552
126196318	chr11:126196318:T:C	2.10641e-08	-1.8786e-10	-0.273923
126196324	chr11:126196324:G:C	2.22532e-08	-1.8786e-10	-0.219005
126196329	chr11:126196329:G:A	6.84375e-09	-1.8786e-10	-1.39816
126196334	chr11:126196334:G:A	7.79236e-09	-1.8786e-10	-1.26835
126196453	chr11:126196453:C:CAGGTATT	6.58433e-09	-1.8786e-10	-1.4368
126196534	chr11:126196534:G:A	2.47854e-09	-1.81875	-0.59507
126196591	chr11:126196591:T:C	2.0861e-09	-1.61848	-0.967718
126196671	chr11:126196671:G:A	1.96946e-08	-1.8786e-10	-0.341148
126196696	chr11:126196696:G:A	1.25547e-09	-1.65763	-1.43636
126197055	chr11:126197055:C:A	1.90997e-08	-1.8786e-10	-0.371818
126197074	chr11:126197074:G:C	7.08624e-09	-1.8786e-10	-1.36334
126197096	chr11:126197096:T:C	1.28174e-08	-1.8786e-10	-0.770687
126197204	chr11:126197204:G:A	1.26893e-09	-1.66194	-1.42138
126197209	chr11:126197209:C:T	2.03623e-08	-1.8786e-10	-0.307806
126197232	chr11:126197232:G:A	6.81768e-09	-1.8786e-10	-1.40197
126197350	chr11:126197350:T:A	3.7214e-09	-1.652	-0.355395
126197749	chr11:126197749:A:G	1.95651e-08	-1.8786e-10	-0.347745
126197852	chr11:126197852:A:C	6.83083e-09	-1.8786e-10	-1.40005
126197871	chr11:126197871:A:G	1.99997e-08	-1.8786e-10	-0.325775
126198060	chr11:126198060:G:A	1.37166e-07	1.31032	0.289377
126198391	chr11:126198391:A:G	2.60241e-08	-1.8786e-10	-0.062469
126198459	chr11:126198459:A:T	3.55354e-09	-1.63056	-0.422989
126198649	chr11:126198649:G:C	2.44707e-08	-1.8786e-10	-0.124015
126198726	chr11:126198726:GC:G	1.00617e-08	-1.8786e-10	-1.01276
126198735	chr11:126198735:A:G	2.50439e-08	-1.8786e-10	-0.100862
126198746	chr11:126198746:A:G	8.74648e-09	-1.8786e-10	-1.15284
126198747	chr11:126198747:G:A	1.20482e-08	-1.73353	0.90095
126198999	chr11:126198999:T:C	3.20721e-08	-1.8786e-10	0.146493
126199265	chr11:126199265:T:G	9.3803e-09	-1.8786e-10	-1.08288
126199692	chr11:126199692:C:T	3.3192e-09	-0.781657	-1.34011
126199737	chr11:126199737:G:A	2.20061e-09	-1.17697	-1.35579
126199901	chr11:126199901:C:T	3.35418e-08	-1.8786e-10	0.1913
126199946	chr11:126199946:T:C	2.32176e-09	-1.0589	-1.42026
126199977	chr11:126199977:T:G	8.56732e-09	-1.8786e-10	-1.17354
126200169	chr11:126200169:G:T	2.88956e-09	-1.04786	-1.21253
126200185	chr11:126200185:G:A	1.41338e-08	-1.8786e-10	-0.672921
126200305	chr11:126200305:TC:T	7.62177e-09	-1.8786e-10	-1.29048
126200326	chr11:126200326:G:A	6.99648e-09	-1.8786e-10	-1.37609
126200482	chr11:126200482:C:A	6.69791e-09	-1.8786e-10	-1.4197
126200698	chr11:126200698:T:A	1.23176e-09	-1.70959	-1.40346
126200766	chr11:126200766:A:G	1.70738e-08	-1.8786e-10	-0.483951
126200829	chr11:126200829:A:G	6.62099e-09	-1.8786e-10	-1.43125
126200900	chr11:126200900:C:T	6.68594e-09	-1.8786e-10	-1.42149
126200987	chr11:126200987:T:C	8.91955e-09	-1.8786e-10	-1.13325
126201064	chr11:126201064:G:A	4.33709e-08	-1.8786e-10	0.448296
126201249	chr11:126201249:T:C	6.6871e-09	-1.8786e-10	-1.42131
126201280	chr11:126201280:C:T	8.57884e-09	-1.8786e-10	-1.17219
126201318	chr11:126201318:G:A	6.95194e-09	-1.8786e-10	-1.38247
126201454	chr11:126201454:G:T	1.00964e-08	-1.00932	-4.18622e-10
126201899	chr11:126201899:T:C	3.38468e-08	-1.8786e-10	0.20035
126202399	chr11:126202399:C:T	5.18242e-09	-1.01926	-0.656959
126202410	chr11:126202410:C:T	3.38468e-08	-1.8786e-10	0.20035
126202793	chr11:126202793:C:T	1.80954e-09	-1.29811	-1.43031
126202798	chr11:126202798:C:T	1.43613e-08	-1.8786e-10	-0.656955
126202863	chr11:126202863:T:C	1.69634e-08	-1.8786e-10	-0.490433
126202957	chr11:126202957:G:T	3.38468e-08	-1.8786e-10	0.20035
126202989	chr11:126202989:T:A	8.57884e-09	-1.8786e-10	-1.17219
126203413	chr11:126203413:G:A	6.6269e-09	-1.8786e-10	-1.43036
126203554	chr11:126203554:C:A	6.97519e-09	-1.8786e-10	-1.37913
126203616	chr11:126203616:C:T	6.64193e-09	-1.8786e-10	-1.42809
126203815	chr11:126203815:T:C	9.84009e-09	-1.8786e-10	-1.03503
126203847	chr11:126203847:C:CA	3.20384e-08	-1.8786e-10	0.145441
126203860	chr11:126203860:T:C	3.20384e-08	-1.8786e-10	0.145441
126203929	chr11:126203929:T:C	2.16688e-09	-1.25098	-1.29722
126204000	chr11:126204000:A:C	4.33709e-08	-1.8786e-10	0.448296
126204106	chr11:126204106:AT:A	6.64061e-09	-1.8786e-10	-1.42829
126204297	chr11:126204297:A:G	7.32772e-09	-1.8786e-10	-1.32983
126204611	chr11:126204611:C:T	1.79423e-08	-1.8786e-10	-0.434329
126204947	chr11:126204947:A:G	3.20384e-08	-1.8786e-10	0.145441
126205107	chr11:126205107:C:T	8.27561e-09	-1.8786e-10	-1.20818
126205180	chr11:126205180:T:C	1.85046e-09	-1.54905	-1.15701
126205303	chr11:126205303:C:T	3.20898e-08	-1.8786e-10	0.147045
126205324	chr11:126205324:C:A	1.80642e-09	-1.29787	-1.43228
126205448	chr11:126205448:C:T	4.63509e-09	-1.78784	-4.18622e-10
126205684	chr11:126205684:T:C	2.92113e-08	-1.8786e-10	0.0530642
126205713	chr11:126205713:G:A	3.06616e-08	-1.8786e-10	0.101519
126205906	chr11:126205906:C:T	3.16672e-08	-1.8786e-10	0.133789
126206055	chr11:126206055:T:C	3.20384e-08	-1.8786e-10	0.145441
126206067	chr11:126206067:G:T	3.26331e-08	-1.8786e-10	0.163834
126206199	chr11:126206199:C:A	8.12458e-09	-1.8786e-10	-1.2266
126206249	chr11:126206249:T:C	7.14394e-09	-1.8786e-10	-1.35523
126206279	chr11:126206279:T:C	1.59954e-08	-1.8786e-10	-0.549192
126206929	chr11:126206929:C:A	1.74143e-09	-1.3352	-1.43158
126206985	chr11:126206985:T:C	6.69864e-09	-1.8786e-10	-1.41959
126207095	chr11:126207095:T:C	4.33709e-08	-1.8786e-10	0.448296
126207149	chr11:126207149:A:G	1.65895e-08	-1.8786e-10	-0.512722
126207294	chr11:126207294:T:C	1.88846e-08	-1.8786e-10	-0.383147
126207414	chr11:126207414:AC:A	9.84382e-09	-1.8786e-10	-1.03465
126207442	chr11:126207442:T:G	1.56186e-08	-1.8786e-10	-0.573028
126207460	chr11:126207460:C:T	1.02199e-08	-1.8786e-10	-0.99716
126207568	chr11:126207568:A:C	1.9906e-09	-1.21223	-1.42082
126207613	chr11:126207613:A:C	1.42205e-08	-1.8786e-10	-0.666809
126207619	chr11:126207619:A:G	1.68189e-08	-1.8786e-10	-0.498989
126207878	chr11:126207878:T:A	1.89293e-09	-1.26792	-1.41545
126207993	chr11:126207993:T:C	1.65666e-08	-1.8786e-10	-0.514104
126208606	chr11:126208606:G:T	1.86047e-09	-1.27014	-1.43052
126208614	chr11:126208614:A:G	1.65503e-08	-1.8786e-10	-0.51509
126208644	chr11:126208644:G:A	3.22372e-08	-1.8786e-10	0.151627
126208705	chr11:126208705:C:A	2.4709e-09	-1.29207	-1.12484
126208733	chr11:126208733:A:G	8.33809e-09	-1.8786e-10	-1.20066
126209424	chr11:126209424:G:A	4.33709e-08	-1.8786e-10	0.448296
126209438	chr11:126209438:G:A	1.06699e-09	-1.81939	-1.43726
126209490	chr11:126209490:C:A	8.56162e-09	-1.8786e-10	-1.1742
126209752	chr11:126209752:G:A	6.80446e-09	-1.8786e-10	-1.40392
126209864	chr11:126209864:C:T	7.59971e-09	-1.8786e-10	-1.29338
126210027	chr11:126210027:A:C	1.65555e-08	-1.8786e-10	-0.514773
126210044	chr11:126210044:C:T	1.61423e-09	-1.80938	-1.03325
126210326	chr11:126210326:C:T	8.33962e-09	-1.8786e-10	-1.20048
126210457	chr11:126210457:A:G	2.0594e-09	-1.20351	-1.39557
126210486	chr11:126210486:C:T	1.08511e-07	1.69238	-0.32702
126210533	chr11:126210533:ACACACACACACACACACC:A	2.17186e-08	-0.243323	-4.18622e-10
126210656	chr11:126210656:T:C	6.69922e-09	-1.8786e-10	-1.4195
126210839	chr11:126210839:T:C	2.99277e-08	-1.8786e-10	0.0772929
126210862	chr11:126210862:T:C	1.86266e-09	-1.26502	-1.43447
126210879	chr11:126210879:G:C	3.00043e-08	-1.8786e-10	0.0798462
126210881	chr11:126210881:G:A	1.52297e-07	1.70434	-4.18622e-10
126211235	chr11:126211235:G:T	7.05971e-09	-1.8786e-10	-1.36709
126211290	chr11:126211290:C:G	8.42151e-09	-1.8786e-10	-1.1907
126211441	chr11:126211441:T:C	2.75652e-09	-0.899818	-1.40771
126211466	chr11:126211466:T:C	3.03869e-08	-1.8786e-10	0.0925185
126211508	chr11:126211508:T:C	2.0981e-09	-1.78145	-0.799011
126211657	chr11:126211657:G:A	6.67293e-09	-1.8786e-10	-1.42343
126211700	chr11:126211700:G:C	6.69571e-09	-1.8786e-10	-1.42003
126211960	chr11:126211960:C:T	4.63246e-08	-1.8786e-10	0.514179
126212258	chr11:126212258:C:A	7.57283e-09	-1.8786e-10	-1.29693
126212318	chr11:126212318:G:A	6.6112e-09	-1.8786e-10	-1.43273
126212365	chr11:126212365:A:T	4.41315e-08	-1.8786e-10	0.465681
126212798	chr11:126212798:C:A	4.40443e-08	-1.8786e-10	0.463703
126213092	chr11:126213092:C:CT	4.41315e-08	-1.8786e-10	0.465681
126213323	chr11:126213323:G:T	1.95386e-09	-1.79529	-0.856399
126213344	chr11:126213344:T:C	4.56855e-09	-0.869136	-0.93316
126213442	chr11:126213442:A:G	2.04629e-09	-1.16827	-1.43719
126213560	chr11:126213560:A:C	4.42464e-08	-1.8786e-10	0.46828
126214119	chr11:126214119:C:T	3.90763e-08	-1.8786e-10	0.344023
126214397	chr11:126214397:TTTTTTTTTTC:T	4.16406e-08	-1.8786e-10	0.407582
126214601	chr11:126214601:G:A	7.24148e-09	-1.8786e-10	-1.34167
126214699	chr11:126214699:C:G	1.36603e-08	-1.8786e-10	-0.706997
126215136	chr11:126215136:C:T	1.94229e-09	-1.22091	-1.43672
126215553	chr11:126215553:T:C	3.91649e-09	-0.97084	-0.985457
126216120	chr11:126216120:A:T	4.42329e-08	-1.8786e-10	0.467976
126216205	chr11:126216205:A:G	3.9039e-08	-1.8786e-10	0.343068
126216372	chr11:126216372:T:G	6.61559e-09	-1.8786e-10	-1.43206
126216806	chr11:126216806:A:G	2.06424e-09	-1.27258	-1.32416
126216873	chr11:126216873:T:C	3.28335e-09	-0.696087	-1.43654
126217143	chr11:126217143:A:G	2.26842e-09	-1.06714	-1.43528
126217345	chr11:126217345:C:G	6.75764e-09	-1.8786e-10	-1.41082
126217914	chr11:126217914:C:T	3.11267e-09	-1.5315	-0.654513
126218054	chr11:126218054:C:T	2.07771e-09	-1.24759	-1.34264
126218702	chr11:126218702:G:A	1.78403e-09	-1.53641	-1.20621
126218850	chr11:126218850:C:T	1.0341e-08	-1.8786e-10	-0.985379
126218929	chr11:126218929:T:C	6.58546e-09	-1.8786e-10	-1.43663
126219158	chr11:126219158:A:G	1.65986e-09	-1.79209	-1.02267
126219718	chr11:126219718:C:T	2.02303e-09	-1.28699	-1.3299
126220598	chr11:126220598:C:A	2.07942e-09	-1.51396	-1.07544
126220977	chr11:126220977:A:T	6.61849e-09	-1.8786e-10	-1.43163
126221624	chr11:126221624:G:A	5.73246e-09	-1.57535	-4.18622e-10
126221779	chr11:126221779:G:A	6.58592e-09	-1.8786e-10	-1.43656
126222037	chr11:126222037:C:T	9.84161e-09	-1.8786e-10	-1.03487
126222046	chr11:126222046:C:T	2.05889e-09	-1.16781	-1.43152
126222369	chr11:126222369:G:C	1.83925e-09	-1.52744	-1.1847
126222669	chr11:126222669:A:C	2.04794e-09	-1.26371	-1.34095
126222786	chr11:126222786:A:G	1.40909e-08	-1.8786e-10	-0.675963
126223162	chr11:126223162:G:C	6.61191e-09	-1.8786e-10	-1.43262
126223322	chr11:126223322:C:T	3.09201e-09	-0.765573	-1.4271
126223415	chr11:126223415:G:A	7.65409e-09	-1.8786e-10	-1.28625
126224183	chr11:126224183:A:G	6.7637e-09	-1.8786e-10	-1.40992
126224400	chr11:126224400:G:A	5.07486e-09	-0.260184	-1.43701
126225320	chr11:126225320:A:G	2.25166e-09	-1.25708	-1.25275
126225397	chr11:126225397:A:G	8.45824e-09	-1.8786e-10	-1.18635
126225852	chr11:126225852:C:T	2.92759e-09	-0.810472	-1.43684
126226800	chr11:126226800:G:A	6.58155e-09	-1.8786e-10	-1.43722
126226814	chr11:126226814:C:G	6.6838e-09	-1.8786e-10	-1.42181
126226841	chr11:126226841:T:G	6.71379e-09	-1.8786e-10	-1.41733
126227346	chr11:126227346:G:A	3.28193e-09	-1.59543	-0.537634
126227588	chr11:126227588:T:G	1.59082e-08	-1.8786e-10	-0.55466
126227622	chr11:126227622:C:T	6.76147e-09	-1.8786e-10	-1.41025
126227824	chr11:126227824:G:T	6.6893e-09	-1.8786e-10	-1.42098
126228047	chr11:126228047:T:G	9.83512e-09	0.080198	-1.11573
126228063	chr11:126228063:A:G	3.78616e-09	-1.14216	-0.847976
126228649	chr11:126228649:C:T	1.01863e-08	-1.8786e-10	-1.00045
126228654	chr11:126228654:A:G	4.13884e-09	-1.27686	-0.624223
126228877	chr11:126228877:G:A	1.01345e-08	-1.8786e-10	-1.00555
126229154	chr11:126229154:T:TA	6.68911e-09	-1.8786e-10	-1.42101
126229197	chr11:126229197:A:C	3.67192e-09	-1.16039	-0.860384
126229231	chr11:126229231:C:A	7.08214e-09	-1.8786e-10	-1.36392
126229455	chr11:126229455:T:G	9.81205e-09	-1.03788	-4.18622e-10
126229494	chr11:126229494:G:A	6.58534e-09	-1.8786e-10	-1.43665
126229678	chr11:126229678:C:T	5.84605e-08	1.16693	-0.420069
126229706	chr11:126229706:G:A	9.42436e-09	-1.8786e-10	-1.07819
126229943	chr11:126229943:G:A	4.8762e-09	-1.73713	-4.18622e-10
126230000	chr11:126230000:C:G	6.5867e-09	-1.8786e-10	-1.43644
126231037	chr11:126231037:C:T	1.9833e-09	-1.35574	-1.28099
126232853	chr11:126232853:A:C	2.01328e-09	-1.58255	-1.03918
126233344	chr11:126233344:G:A	1.10396e-09	-1.79108	-1.43151
126233433	chr11:126233433:C:T	2.65739e-09	-1.5408	-0.803346
126233473	chr11:126233473:A:G	2.81908e-09	-0.848376	-1.43671
126233484	chr11:126233484:TCAAAAACAAAA:T	1.49045e-09	-1.49379	-1.42863
126233770	chr11:126233770:T:A	7.94522e-09	-1.24892	-4.18622e-10
126234009	chr11:126234009:G:T	7.21487e-09	-1.8786e-10	-1.34535
126234664	chr11:126234664:T:G	6.59488e-09	-1.8786e-10	-1.4352
126234680	chr11:126234680:C:T	7.13411e-09	-1.35661	-4.18622e-10
126235337	chr11:126235337:C:A	6.58215e-09	-1.8786e-10	-1.43713
126235557	chr11:126235557:C:T	3.44274e-09	-1.22035	-0.864876
126235795	chr11:126235795:A:C	8.32754e-09	-1.8786e-10	-1.20193
126235952	chr11:126235952:T:C	1.05451e-08	-1.8786e-10	-0.965828
126236162	chr11:126236162:A:G	8.69229e-08	1.34631	-0.202785
126236586	chr11:126236586:G:A	5.25008e-08	1.03373	-0.394399
126236723	chr11:126236723:CT:C	3.90981e-08	-1.8786e-10	0.344581
126236727	chr11:126236727:T:A	3.91123e-08	-1.8786e-10	0.344944
126236773	chr11:126236773:C:G	3.92068e-08	-1.8786e-10	0.347357
126237633	chr11:126237633:G:A	1.84136e-09	-1.59902	-1.11197
126237726	chr11:126237726:G:A	1.48933e-08	-1.8786e-10	-0.620581
126237851	chr11:126237851:G:A	3.49896e-08	0.558163	-0.324605
126238376	chr11:126238376:T:G	6.58147e-09	-1.8786e-10	-1.43724
126238616	chr11:126238616:G:A	9.74632e-09	-1.8786e-10	-1.0446
126239165	chr11:126239165:G:A	1.10764e-09	-1.79681	-1.42246
126239568	chr11:126239568:T:G	2.06365e-09	-1.44369	-1.15333
126239653	chr11:126239653:A:G	1.61998e-09	-1.42871	-1.41037
126240077	chr11:126240077:AAG:A	1.45706e-08	-1.8786e-10	-0.642488
126240381	chr11:126240381:C:T	4.48963e-09	-1.81972	-4.18622e-10
126240420	chr11:126240420:C:T	9.57096e-09	-1.8786e-10	-1.06276
126240423	chr11:126240423:C:T	1.26679e-09	-1.74632	-1.33869
126240657	chr11:126240657:GGT:G	4.74014e-09	-1.76543	-4.18622e-10
126241038	chr11:126241038:C:T	7.64435e-09	-1.8786e-10	-1.28753
126241083	chr11:126241083:C:A	1.32456e-09	-1.71716	-1.32325
126241196	chr11:126241196:G:A	1.31328e-09	-1.79306	-1.2559
126241199	chr11:126241199:A:G	1.32389e-09	-1.69583	-1.34508
126241398	chr11:126241398:T:TA	1.55316e-09	-1.7689	-1.1123
126241625	chr11:126241625:T:C	3.01852e-09	-0.779552	-1.43718
126241985	chr11:126241985:A:T	6.60475e-09	-1.8786e-10	-1.4337
126242165	chr11:126242165:T:C	1.10292e-09	-1.79434	-1.42919
126242305	chr11:126242305:G:A	6.76621e-09	-1.8786e-10	-1.40955
126242452	chr11:126242452:C:T	9.44175e-09	-1.8786e-10	-1.07635
126242879	chr11:126242879:C:T	2.77312e-09	-1.60608	-0.695441
126243883	chr11:126243883:G:A	1.87566e-09	-1.55576	-1.13677
126244130	chr11:126244130:A:G	1.28526e-09	-1.71463	-1.3559
126244735	chr11:126244735:A:G	2.72966e-09	-0.880071	-1.43724
126245689	chr11:126245689:C:T	9.35731e-09	-1.8786e-10	-1.08534
126245882	chr11:126245882:G:A	6.9316e-09	-1.8786e-10	-1.3854
126246064	chr11:126246064:A:G	1.10195e-09	-1.79685	-1.42757
126246324	chr11:126246324:T:C	1.37274e-09	-1.57801	-1.42667
126246757	chr11:126246757:A:C	1.20979e-09	-1.73269	-1.39836
126246957	chr11:126246957:T:G	9.40905e-09	-1.8786e-10	-1.07982
126247868	chr11:126247868:T:A	6.64259e-09	-1.8786e-10	-1.42799
126248771	chr11:126248771:G:A	1.46824e-08	-1.8786e-10	-0.634846
126249392	chr11:126249392:T:G	1.01453e-08	-1.8786e-10	-1.00448
126249479	chr11:126249479:TCC:T	2.09008e-09	-1.42317	-1.16112
126249485	chr11:126249485:CA:C	1.12031e-09	-1.78179	-1.42611
126250039	chr11:126250039:A:G	5.33349e-08	1.12175	-0.466657
126250126	chr11:126250126:C:T	6.58322e-09	-1.8786e-10	-1.43697
126250382	chr11:126250382:C:T	5.4296e-08	1.09293	-0.419974
126251377	chr11:126251377:G:A	5.0953e-08	1.09303	-0.483618
126251870	chr11:126251870:C:T	8.4414e-09	-1.8786e-10	-1.18835
126252709	chr11:126252709:C:T	2.01926e-09	-1.51448	-1.10429
126253306	chr11:126253306:C:T	1.05314e-08	-1.8786e-10	-0.967136
126253549	chr11:126253549:C:T	1.6402e-08	0.913169	-1.43726
126253963	chr11:126253963:A:G	1.86438e-08	0.825272	-1.22125
126254195	chr11:126254195:A:G	6.63801e-09	-1.8786e-10	-1.42868
126255199	chr11:126255199:G:A	6.69051e-09	-1.8786e-10	-1.4208
126255259	chr11:126255259:C:T	1.36094e-09	-1.73854	-1.27478
126255559	chr11:126255559:T:G	4.6378e-08	0.990262	-0.47493
126255674	chr11:126255674:T:G	6.5861e-09	-1.8786e-10	-1.43653
126256915	chr11:126256915:TTGTGA:T	1.40965e-08	-1.8786e-10	-0.675568
126257526	chr11:126257526:A:T	6.5852e-09	-1.8786e-10	-1.43667
126258867	chr11:126258867:A:G	4.4195e-08	0.940427	-0.473309
126258881	chr11:126258881:A:C	6.9705e-09	-1.8786e-10	-1.37981
126259176	chr11:126259176:A:G	8.05703e-09	-1.8786e-10	-1.23495
126259208	chr11:126259208:G:A	2.29502e-09	-1.05349	-1.43726
126259255	chr11:126259255:C:A	1.25969e-09	-1.70939	-1.38124
126259516	chr11:126259516:C:G	6.8741e-09	-1.8786e-10	-1.39373
126259632	chr11:126259632:G:A	3.31957e-09	-1.63077	-0.490882
126259870	chr11:126259870:G:A	6.78201e-09	-1.8786e-10	-1.40722
126260157	chr11:126260157:C:T	1.57281e-08	-1.8786e-10	-0.566042
126260337	chr11:126260337:C:T	3.15477e-09	-0.735431	-1.43715
126260369	chr11:126260369:T:A	1.42057e-07	2.11444	-0.479702
126260485	chr11:126260485:CTT:C	1.11252e-09	-1.78398	-1.43089
126261347	chr11:126261347:T:C	1.3486e-09	-1.58522	-1.4372
126261482	chr11:126261482:G:A	8.18983e-09	-1.8786e-10	-1.2186
126261718	chr11:126261718:G:T	8.39903e-09	-1.8786e-10	-1.19338
126261982	chr11:126261982:T:A	9.32628e-09	-1.8786e-10	-1.08866
126262218	chr11:126262218:C:T	2.07096e-08	-1.8786e-10	-0.290896
126263287	chr11:126263287:C:A	1.08593e-09	-1.80677	-1.43228
126263737	chr11:126263737:T:C	1.67449e-09	-1.77634	-1.02965
126263746	chr11:126263746:G:A	1.32502e-09	-1.78541	-1.25465
126263775	chr11:126263775:G:A	2.1218e-09	-1.44268	-1.12655
126264803	chr11:126264803:T:C	2.27643e-09	-1.06351	-1.43537
126265571	chr11:126265571:G:A	9.13797e-09	-1.8786e-10	-1.10905
126265816	chr11:126265816:G:A	6.63645e-09	-1.8786e-10	-1.42892
126265890	chr11:126265890:G:A	1.15181e-09	-1.75296	-1.42719
126266654	chr11:126266654:G:A	6.84342e-09	-1.8786e-10	-1.39821
126267056	chr11:126267056:G:C	5.90962e-09	-1.54491	-4.18622e-10
126267959	chr11:126267959:G:A	1.63417e-09	-1.75886	-1.0715
126268486	chr11:126268486:G:C	1.53612e-09	-1.73239	-1.15985
126268860	chr11:126268860:G:A	6.58376e-09	-1.8786e-10	-1.43689
126269114	chr11:126269114:C:G	1.54533e-08	-1.8786e-10	-0.583668
126269205	chr11:126269205:T:C	2.1904e-09	-1.10304	-1.43437
126269418	chr11:126269418:T:A	2.07595e-09	-1.1544	-1.43668
126269878	chr11:126269878:T:C	6.66641e-09	-1.8786e-10	-1.42441
126270041	chr11:126270041:C:G	5.37849e-09	-1.63909	-4.18622e-10
126270260	chr11:126270260:G:C	8.10441e-09	-1.22908	-4.18622e-10
126270459	chr11:126270459:G:A	2.198e-09	-1.0971	-1.43684
126270473	chr11:126270473:A:G	8.05105e-09	-1.8786e-10	-1.23569
126270573	chr11:126270573:A:G	2.23412e-09	-1.08069	-1.43695
126271292	chr11:126271292:C:T	1.22842e-08	-1.8786e-10	-0.813177
126271728	chr11:126271728:G:A	9.15195e-09	-1.8786e-10	-1.10753
126272330	chr11:126272330:G:A	1.61254e-08	-1.8786e-10	-0.541095
126272560	chr11:126272560:G:A	6.6242e-09	-1.8786e-10	-1.43076
126273095	chr11:126273095:T:C	4.94724e-09	-1.72266	-4.18622e-10
126273351	chr11:126273351:G:A	8.05269e-09	-1.8786e-10	-1.23549
126273508	chr11:126273508:C:T	7.84839e-09	-1.8786e-10	-1.26118
126273804	chr11:126273804:A:G	1.74298e-08	0.973034	-1.43634
126273872	chr11:126273872:G:A	6.86588e-09	-1.8786e-10	-1.39493
126274331	chr11:126274331:C:T	6.79157e-09	-1.8786e-10	-1.40581
126274474	chr11:126274474:C:T	1.16404e-09	-1.74589	-1.42371
126274516	chr11:126274516:C:T	1.38328e-09	-1.81607	-1.18097
126276036	chr11:126276036:T:C	3.4881e-09	-0.694842	-1.37729
126276798	chr11:126276798:C:A	1.80345e-08	-0.429208	-4.18622e-10
126277108	chr11:126277108:A:G	7.03535e-09	-1.8786e-10	-1.37055
126277782	chr11:126277782:G:A	6.58134e-09	-1.8786e-10	-1.43726
126277802	chr11:126277802:G:A	1.22158e-09	-1.76613	-1.35522
126277818	chr11:126277818:C:G	2.36661e-08	1.25951	-1.41696
126277879	chr11:126277879:T:C	7.04271e-09	-1.8786e-10	-1.3695
126278297	chr11:126278297:T:C	1.48834e-09	-1.8058	-1.11803
126278741	chr11:126278741:T:G	6.5822e-09	-1.8786e-10	-1.43712
126279021	chr11:126279021:T:C	1.27651e-09	-1.64034	-1.43702
126279756	chr11:126279756:C:G	2.31425e-09	-1.04521	-1.4372
126280025	chr11:126280025:C:T	1.16094e-09	-1.78447	-1.38779
126281178	chr11:126281178:C:T	2.69524e-08	1.36963	-1.39705
126281623	chr11:126281623:A:G	1.35111e-08	-1.8786e-10	-0.717982
126281650	chr11:126281650:G:A	1.81792e-09	-1.5258	-1.198
126282424	chr11:126282424:C:T	8.29475e-09	-1.8786e-10	-1.20587
126282659	chr11:126282659:G:A	6.92239e-09	-1.8786e-10	-1.38673
126282666	chr11:126282666:G:A	7.68886e-09	-1.8786e-10	-1.28172
126282752	chr11:126282752:A:G	1.31017e-09	-1.75768	-1.29365
126282960	chr11:126282960:A:C	6.61237e-09	-1.8786e-10	-1.43255
126283279	chr11:126283279:G:C	1.47623e-08	-1.8786e-10	-0.629414
126283284	chr11:126283284:T:C	2.69636e-09	-0.913373	-1.41622
126283426	chr11:126283426:C:G	6.68937e-09	-1.8786e-10	-1.42097
126283980	chr11:126283980:A:G	1.14609e-09	-1.79943	-1.3857
126284212	chr11:126284212:T:A	1.17554e-09	-1.78467	-1.3751
126284283	chr11:126284283:C:T	9.64488e-09	-1.05507	-4.18622e-10
126284637	chr11:126284637:C:T	2.82741e-09	-0.937038	-1.34509
126284682	chr11:126284682:C:T	6.2568e-09	-1.48782	-4.18622e-10
126285317	chr11:126285317:A:G	6.14388e-09	-1.50604	-4.18622e-10
126285445	chr11:126285445:A:G	1.00138e-07	1.93655	-0.651494
126285894	chr11:126285894:GA:G	7.24201e-09	-1.8786e-10	-1.34159
126286233	chr11:126286233:C:T	2.51988e-08	-1.8786e-10	-0.0946948
126286972	chr11:126286972:G:A	6.91609e-09	-1.8786e-10	-1.38764
126287467	chr11:126287467:C:T	6.78431e-09	-1.8786e-10	-1.40688
126287966	chr11:126287966:C:T	7.05661e-09	-1.36753	-4.18622e-10
126287999	chr11:126287999:C:T	5.23721e-09	-1.6657	-4.18622e-10
126288015	chr11:126288015:A:G	7.12816e-09	-1.8786e-10	-1.35744
126288132	chr11:126288132:G:A	9.64974e-09	-1.8786e-10	-1.05456
126288366	chr11:126288366:C:A	8.27134e-09	-1.8786e-10	-1.2087
126289139	chr11:126289139:C:T	1.1268e-07	2.53747	-1.13441
126289645	chr11:126289645:GGTTT:G	5.16114e-09	-1.68034	-4.18622e-10
126289965	chr11:126289965:G:T	1.16305e-09	-1.73635	-1.4341
126289976	chr11:126289976:G:A	6.93079e-09	-1.8786e-10	-1.38552
126290253	chr11:126290253:A:G	1.83782e-08	-1.8786e-10	-0.410327
126290571	chr11:126290571:C:T	1.19065e-08	-1.8786e-10	-0.84441
126290931	chr11:126290931:C:T	7.63141e-09	-1.28922	-4.18622e-10
126291131	chr11:126291131:G:GGGGA	8.50655e-08	1.781	-0.659069
126291595	chr11:126291595:T:C	2.95353e-09	-0.856912	-1.38158
126292573	chr11:126292573:G:A	1.77384e-09	-1.3155	-1.43284
126292712	chr11:126292712:G:A	2.85837e-08	1.02889	-0.997549
126292802	chr11:126292802:C:T	9.47953e-09	-1.8786e-10	-1.07236
126292948	chr11:126292948:C:T	8.06142e-08	1.75567	-0.687493
126292967	chr11:126292967:C:T	1.18083e-09	-1.71818	-1.43709
126292998	chr11:126292998:G:A	6.62957e-09	-1.8786e-10	-1.42995
126293169	chr11:126293169:A:G	1.08854e-09	-1.80898	-1.42768
126293229	chr11:126293229:C:T	2.80677e-09	-0.934284	-1.35518
126293717	chr11:126293717:T:G	2.09853e-09	-1.73227	-0.84799
126293812	chr11:126293812:G:A	1.60235e-08	-1.8786e-10	-0.547435
126294311	chr11:126294311:G:C	1.32099e-08	-1.8786e-10	-0.74053
126294454	chr11:126294454:T:C	1.75159e-08	-0.355309	-0.103074
126294517	chr11:126294517:G:A	6.6665e-09	-1.8786e-10	-1.4244
126294911	chr11:126294911:T:C	1.67185e-09	-1.38924	-1.41832
126294958	chr11:126294958:G:A	1.88323e-08	-1.8786e-10	-0.385922
126295139	chr11:126295139:C:A	6.29905e-09	-1.48109	-4.18622e-10
126295537	chr11:126295537:C:T	2.68656e-09	-0.925414	-1.40782
126295598	chr11:126295598:C:T	8.90012e-09	-1.8786e-10	-1.13543
126295605	chr11:126295605:T:C	1.76095e-09	-1.33153	-1.42411
126295671	chr11:126295671:G:A	1.26469e-09	-1.74765	-1.33902
126295830	chr11:126295830:T:C	7.87322e-09	-1.8786e-10	-1.25803
126295862	chr11:126295862:T:C	2.08062e-08	0.880521	-1.16676
126296682	chr11:126296682:A:G	1.90005e-09	-1.34198	-1.33764
126296723	chr11:126296723:C:T	2.62483e-08	-1.8786e-10	-0.0538933
126296879	chr11:126296879:T:C	6.66756e-09	-1.8786e-10	-1.42424
126297062	chr11:126297062:C:G	1.70962e-08	-1.8786e-10	-0.482638
126297240	chr11:126297240:CCTTTA:C	1.85806e-09	-1.37086	-1.33111
126297289	chr11:126297289:G:A	1.66575e-09	-1.38399	-1.42722
126297539	chr11:126297539:A:G	4.73889e-09	-1.76569	-4.18622e-10
126297579	chr11:126297579:C:T	1.09598e-09	-1.80539	-1.42445
126297801	chr11:126297801:T:C	1.46244e-08	-0.719369	0.0805648
126297825	chr11:126297825:C:T	1.24996e-09	-1.75423	-1.34415
126298210	chr11:126298210:G:A	6.65417e-09	-1.8786e-10	-1.42625
126298292	chr11:126298292:G:A	9.83261e-09	-1.8786e-10	-1.03579
126298988	chr11:126298988:C:T	6.73088e-09	-1.8786e-10	-1.41479
126299097	chr11:126299097:A:G	1.42201e-09	-1.76813	-1.2013
126299114	chr11:126299114:A:G	3.72902e-09	-0.984422	-1.02092
126299129	chr11:126299129:A:T	9.23183e-08	1.74254	-0.538789
126299287	chr11:126299287:G:A	6.75036e-09	-1.8786e-10	-1.4119
126299326	chr11:126299326:C:T	9.37082e-08	1.80242	-0.583725
126299564	chr11:126299564:A:AT	1.36203e-08	-1.8786e-10	-0.709934
126299940	chr11:126299940:A:G	6.70749e-09	-1.8786e-10	-1.41827
126299955	chr11:126299955:C:T	1.21358e-09	-1.7751	-1.35282
126300340	chr11:126300340:G:A	1.71714e-08	-1.8786e-10	-0.478245
126300709	chr11:126300709:C:T	9.59414e-08	1.79894	-0.556692
126300726	chr11:126300726:G:A	7.06556e-09	-1.8786e-10	-1.36626
126300869	chr11:126300869:G:A	7.79663e-09	-1.8786e-10	-1.2678
126301095	chr11:126301095:G:A	5.22031e-09	-1.66894	-4.18622e-10
126301565	chr11:126301565:A:G	1.36982e-08	-1.8786e-10	-0.704228
126302125	chr11:126302125:T:C	7.7799e-09	-1.8786e-10	-1.26995
126302264	chr11:126302264:C:T	6.7279e-09	-1.8786e-10	-1.41523
126302693	chr11:126302693:A:G	2.1912e-09	-1.10152	-1.43552
126302711	chr11:126302711:A:T	6.98417e-09	-1.8786e-10	-1.37785
126303083	chr11:126303083:G:A	2.07904e-08	-1.8786e-10	-0.287004
126303112	chr11:126303112:C:A	6.68377e-09	-1.8786e-10	-1.42181
126303159	chr11:126303159:G:A	1.08724e-08	-1.8786e-10	-0.935268
126303329	chr11:126303329:A:G	8.28883e-09	-1.8786e-10	-1.20658
126303708	chr11:126303708:A:T	8.31601e-08	1.70282	-0.603547
126304269	chr11:126304269:C:T	1.2844e-08	0.440939	-1.20956
126305195	chr11:126305195:C:T	2.27216e-08	-1.8786e-10	-0.198176
126305263	chr11:126305263:G:A	8.5773e-09	-1.8786e-10	-1.17237
126305657	chr11:126305657:G:A	8.40606e-08	1.647	-0.536957
126306481	chr11:126306481:A:T	1.28241e-09	-1.76859	-1.30416
126307535	chr11:126307535:C:T	2.0435e-07	2.33884	-0.340501
126307850	chr11:126307850:G:A	5.90296e-09	-0.813966	-0.732073
126307953	chr11:126307953:C:T	2.66149e-09	-0.90829	-1.43432
126308155	chr11:126308155:G:A	7.57485e-09	-0.92821	-0.368449
126308851	chr11:126308851:C:T	1.23863e-08	-1.8786e-10	-0.804904
126308960	chr11:126308960:C:T	8.74865e-09	-1.8786e-10	-1.15259
126309302	chr11:126309302:G:A	1.17137e-09	-1.81368	-1.34964
126309566	chr11:126309566:T:C	7.34856e-09	-1.8786e-10	-1.32699
126309624	chr11:126309624:C:T	1.37417e-09	-1.67026	-1.33338
126309641	chr11:126309641:A:C	1.02756e-08	-1.8786e-10	-0.991721
126309680	chr11:126309680:G:A	1.27226e-09	-1.70894	-1.37176
126309767	chr11:126309767:T:C	1.9572e-09	-1.5727	-1.07728
126309824	chr11:126309824:C:A	4.79815e-09	-0.936156	-0.817106
126309879	chr11:126309879:T:C	1.30916e-09	-1.819	-1.23311
126310067	chr11:126310067:G:A	7.69718e-09	-1.8786e-10	-1.28064
126310125	chr11:126310125:C:T	1.90428e-09	-1.61973	-1.05766
126310343	chr11:126310343:G:A	1.09141e-09	-1.80657	-1.42744
126310427	chr11:126310427:C:T	1.1001e-09	-1.80072	-1.42537
126310475	chr11:126310475:T:G	1.1206e-09	-1.81547	-1.39215
126310626	chr11:126310626:G:A	6.95393e-09	-1.8786e-10	-1.38219
126310701	chr11:126310701:A:G	1.0732e-08	-1.8786e-10	-0.948259
126310982	chr11:126310982:A:AT	6.76466e-09	-1.8786e-10	-1.40978
126311289	chr11:126311289:A:T	6.95393e-09	-1.8786e-10	-1.38219
126311390	chr11:126311390:C:T	1.41322e-08	-1.8786e-10	-0.673034
126311576	chr11:126311576:C:A	1.07288e-09	-1.81544	-1.43571
126311639	chr11:126311639:C:T	6.63048e-09	-1.8786e-10	-1.42982
126311640	chr11:126311640:G:A	6.95393e-09	-1.8786e-10	-1.38219
126311697	chr11:126311697:G:A	1.15594e-09	-1.76992	-1.40666
126312981	chr11:126312981:G:A	6.6052e-09	-1.8786e-10	-1.43364
126313133	chr11:126313133:A:G	6.60652e-09	-1.8786e-10	-1.43344
126313699	chr11:126313699:A:T	5.19269e-09	-0.800578	-0.873663
126313725	chr11:126313725:C:T	1.86078e-08	-1.8786e-10	-0.397912
126313861	chr11:126313861:T:C	5.22213e-09	-0.88149	-0.787098
126313900	chr11:126313900:A:G	9.78358e-09	-0.575381	-0.465407
126313976	chr11:126313976:G:A	8.67546e-09	-1.8786e-10	-1.161
126314900	chr11:126314900:G:A	7.44617e-09	-1.8786e-10	-1.31379
126315207	chr11:126315207:C:T	6.68772e-09	-1.8786e-10	-1.42122
126315960	chr11:126315960:A:T	8.35248e-09	-1.8786e-10	-1.19893
126316452	chr11:126316452:C:G	5.27638e-09	-0.812502	-0.845751
126316691	chr11:126316691:C:T	6.78228e-09	-1.8786e-10	-1.40718
126316709	chr11:126316709:G:A	6.84401e-09	-1.8786e-10	-1.39812
126317180	chr11:126317180:C:T	5.21483e-09	-1.66999	-4.18622e-10
126317390	chr11:126317390:G:A	2.07597e-09	-1.15601	-1.43505
126317874	chr11:126317874:A:G	1.80485e-09	-1.73773	-0.993291
126317942	chr11:126317942:T:C	1.64162e-08	0.372816	-0.896042
126317973	chr11:126317973:G:A	8.72034e-09	0.253004	-1.40884
126318391	chr11:126318391:A:C	7.70527e-09	-0.89148	-0.388109
126318510	chr11:126318510:A:G	1.45133e-09	-1.81966	-1.12936
126318571	chr11:126318571:T:C	1.08772e-09	-1.81339	-1.42402
126318839	chr11:126318839:A:C	2.04314e-08	-1.8786e-10	-0.304418
126319485	chr11:126319485:C:T	2.23849e-09	-1.07872	-1.43697
126320050	chr11:126320050:G:A	2.3281e-09	-1.03919	-1.43725
126320523	chr11:126320523:C:T	7.07628e-09	-1.8786e-10	-1.36474
126320599	chr11:126320599:T:A	7.20706e-09	-1.8786e-10	-1.34643
126321280	chr11:126321280:A:G	3.49626e-09	-0.720907	-1.34889
126321284	chr11:126321284:G:T	7.13032e-09	-1.8786e-10	-1.35714
126321394	chr11:126321394:C:T	7.19886e-09	-1.8786e-10	-1.34757
126321943	chr11:126321943:A:T	6.58319e-09	-1.8786e-10	-1.43697
126322415	chr11:126322415:C:A	1.2267e-09	-1.76088	-1.35629
126322425	chr11:126322425:G:A	6.6243e-09	-1.8786e-10	-1.43075
126322629	chr11:126322629:C:T	3.00952e-09	-1.6433	-0.576414
126323162	chr11:126323162:A:G	6.9048e-09	-1.8786e-10	-1.38928
126323614	chr11:126323614:C:T	7.09221e-09	-1.8786e-10	-1.3625
126323639	chr11:126323639:G:A	1.48661e-09	-1.49116	-1.43383
126323912	chr11:126323912:C:T	1.26448e-09	-1.77279	-1.31404
126325744	chr11:126325744:GAGGTGCTCTTAATATATTGTGA:G	9.87234e-08	1.27083	-4.18622e-10
126325845	chr11:126325845:C:T	6.75601e-09	-1.8786e-10	-1.41106
126325946	chr11:126325946:T:C	1.10017e-08	0.35408	-1.27752
126326015	chr11:126326015:C:T	1.23726e-09	-1.73524	-1.37336
126326036	chr11:126326036:G:T	1.29228e-08	0.525403	-1.2879
126326220	chr11:126326220:G:A	4.57213e-09	-1.80151	-4.18622e-10
126326280	chr11:126326280:A:G	1.19832e-09	-1.78487	-1.3557
126326307	chr11:126326307:C:T	1.09595e-08	-1.8786e-10	-0.927286
126326390	chr11:126326390:C:T	8.00675e-09	-1.8786e-10	-1.24121
126326471	chr11:126326471:A:C	2.12764e-07	2.24804	-0.209351
126326642	chr11:126326642:G:A	1.07663e-09	-1.81954	-1.42812
126326833	chr11:126326833:G:C	8.0296e-09	-1.8786e-10	-1.23836
126326853	chr11:126326853:G:A	7.73006e-09	-1.8786e-10	-1.27638
126326912	chr11:126326912:G:A	1.29397e-09	-1.74547	-1.31831
126327131	chr11:126327131:G:T	1.26098e-09	-1.74144	-1.34817
126327181	chr11:126327181:C:T	1.05685e-08	-1.8786e-10	-0.963619
126327662	chr11:126327662:C:T	1.55751e-09	-1.4788	-1.39961
126327704	chr11:126327704:G:A	1.53785e-09	-1.4827	-1.4084
126328217	chr11:126328217:G:A	9.8495e-09	-1.8786e-10	-1.03407
126329184	chr11:126329184:G:A	8.63096e-09	-1.8786e-10	-1.16614
126329197	chr11:126329197:A:G	9.55435e-09	-1.8786e-10	-1.0645
126330171	chr11:126330171:C:T	1.9001e-09	-1.29499	-1.3846
126330195	chr11:126330195:G:A	1.10536e-09	-1.80681	-1.41451
126330201	chr11:126330201:A:AT	1.84702e-09	-1.35481	-1.35311
126330549	chr11:126330549:C:T	1.28322e-08	-1.8786e-10	-0.769538
126330641	chr11:126330641:C:T	2.82408e-09	-0.865881	-1.41743
126330924	chr11:126330924:T:C	1.77313e-09	-1.40156	-1.34719
126330988	chr11:126330988:G:A	1.80641e-09	-1.38874	-1.34141
126331343	chr11:126331343:G:T	1.80841e-09	-1.37611	-1.35294
126331395	chr11:126331395:A:G	1.87077e-09	-1.35834	-1.3368
126331508	chr11:126331508:T:C	1.8573e-09	-1.36163	-1.34074
126331556	chr11:126331556:T:C	1.08177e-09	-1.81722	-1.42567
126331563	chr11:126331563:A:G	1.81312e-09	-1.39276	-1.33368
126331749	chr11:126331749:C:T	2.93188e-09	-1.26722	-0.978627
126331885	chr11:126331885:TG:T	8.88894e-09	-1.8786e-10	-1.13669
126332190	chr11:126332190:A:G	1.8019e-09	-1.39048	-1.34217
126333493	chr11:126333493:C:T	1.00497e-08	-1.8786e-10	-1.01395
126333592	chr11:126333592:G:A	1.34712e-09	-1.58736	-1.43616
126333818	chr11:126333818:T:A	1.77505e-09	-1.42821	-1.31945
126333842	chr11:126333842:G:C	6.54595e-09	-1.4626	0.0199534
126333862	chr11:126333862:G:A	5.73852e-09	-1.57429	-4.18622e-10
126334016	chr11:126334016:G:A	1.30864e-09	-1.65292	-1.39958
126334266	chr11:126334266:C:T	1.55499e-09	-1.6832	-1.19683
126334492	chr11:126334492:C:T	1.81088e-09	-1.39045	-1.33723
126335072	chr11:126335072:C:T	2.14483e-09	-1.25178	-1.30665
126335074	chr11:126335074:C:T	1.49037e-09	-1.72001	-1.20245
126335155	chr11:126335155:A:G	6.62194e-09	-1.8786e-10	-1.4311
126335653	chr11:126335653:G:C	6.81469e-09	-1.8786e-10	-1.40241
126336481	chr11:126336481:G:A	5.44787e-09	-0.192905	-1.43336
126336537	chr11:126336537:C:T	6.83157e-09	-1.8786e-10	-1.39994
126337088	chr11:126337088:C:T	8.79378e-09	-1.8786e-10	-1.14745
126337182	chr11:126337182:C:T	6.09745e-09	-1.51362	-4.18622e-10
126337572	chr11:126337572:GAGCCCTGGGT:G	7.03527e-09	-1.8786e-10	-1.37056
126337776	chr11:126337776:G:A	6.95261e-09	-1.8786e-10	-1.38238
126338141	chr11:126338141:G:A	8.15915e-09	-1.8786e-10	-1.22235
126338483	chr11:126338483:T:C	1.855e-09	-1.80233	-0.901283
126338864	chr11:126338864:T:C	5.24201e-09	-1.30394	-0.360852
126338897	chr11:126338897:G:A	8.51577e-09	-1.8786e-10	-1.17957
126339078	chr11:126339078:G:C	4.88953e-09	-1.7344	-4.18622e-10
126339306	chr11:126339306:C:T	1.42441e-08	0.771748	-1.4369
126339439	chr11:126339439:A:G	7.54086e-09	-1.8786e-10	-1.30116
126339488	chr11:126339488:A:G	1.11648e-09	-1.80881	-1.4025
126339873	chr11:126339873:G:A	7.4747e-09	-1.8786e-10	-1.30997
126339896	chr11:126339896:G:A	9.55785e-09	0.348716	-1.41285
126340431	chr11:126340431:C:T	7.26663e-09	-1.8786e-10	-1.3382
126340479	chr11:126340479:G:A	7.72138e-09	-0.175291	-1.10221
126340794	chr11:126340794:A:G	6.85306e-09	-1.8786e-10	-1.3968
126340967	chr11:126340967:G:A	1.70554e-09	-1.79287	-0.994734
126341333	chr11:126341333:C:T	7.48602e-09	0.127408	-1.43586
126341428	chr11:126341428:T:C	8.986e-09	-1.8786e-10	-1.12582
126341625	chr11:126341625:T:C	1.32203e-08	0.697468	-1.43721
126341832	chr11:126341832:T:C	1.60048e-09	-1.55691	-1.29428
126342127	chr11:126342127:G:A	2.24169e-09	-1.80719	-0.707068
126342136	chr11:126342136:G:T	7.07639e-09	-1.8786e-10	-1.36473
126342147	chr11:126342147:C:T	7.90981e-09	-1.8786e-10	-1.25339
126343500	chr11:126343500:T:C	1.09857e-09	-1.80335	-1.42413
126343633	chr11:126343633:C:T	8.96563e-09	-1.8786e-10	-1.12809
126343999	chr11:126343999:C:T	1.18181e-08	-1.8786e-10	-0.851863
126344313	chr11:126344313:G:A	1.29129e-09	-1.79045	-1.2754
126344340	chr11:126344340:G:T	7.85393e-09	-1.8786e-10	-1.26048
126344468	chr11:126344468:C:G	1.22201e-08	0.618846	-1.43725
126344613	chr11:126344613:T:C	7.20304e-09	-1.8786e-10	-1.34699
126344764	chr11:126344764:T:C	1.14396e-08	-1.8786e-10	-0.884415
126345904	chr11:126345904:C:T	6.61514e-09	-1.8786e-10	-1.43213
126345924	chr11:126345924:C:T	1.41528e-08	0.752103	-1.42368
126346519	chr11:126346519:G:A	6.84683e-09	-1.8786e-10	-1.39771
126346699	chr11:126346699:A:G	6.26042e-08	2.24169	-1.42635
126346708	chr11:126346708:CA:C	7.55816e-09	-1.8786e-10	-1.29886
126346832	chr11:126346832:T:C	6.58438e-09	-1.8786e-10	-1.43679
126346867	chr11:126346867:T:C	1.21699e-09	-1.81964	-1.30547
126347255	chr11:126347255:G:A	6.69702e-09	-1.8786e-10	-1.41983
126347476	chr11:126347476:G:A	6.79079e-09	-1.8786e-10	-1.40593
126347975	chr11:126347975:T:C	1.0854e-09	-1.81128	-1.42826
126348032	chr11:126348032:C:T	9.26221e-09	-1.8786e-10	-1.09555
126348256	chr11:126348256:C:T	7.30991e-09	-1.8786e-10	-1.33226
126348258	chr11:126348258:G:A	1.27113e-08	-1.32669	0.547681
126348333	chr11:126348333:A:G	8.56619e-09	-1.8786e-10	-1.17367
126348499	chr11:126348499:A:G	1.59553e-08	-0.551703	-4.18622e-10
126348646	chr11:126348646:A:G	1.0151e-08	-1.36577	0.361855
126348963	chr11:126348963:C:T	1.88181e-08	-1.8786e-10	-0.386674
126348980	chr11:126348980:C:T	6.64559e-09	-1.8786e-10	-1.42754
126349050	chr11:126349050:A:G	2.81601e-08	-1.8786e-10	0.0164118
126349293	chr11:126349293:C:T	7.22034e-09	-1.34459	-4.18622e-10
126349501	chr11:126349501:T:C	1.07863e-09	-1.80935	-1.43645
126349534	chr11:126349534:A:G	6.89022e-09	-1.8786e-10	-1.39139
126349704	chr11:126349704:T:C	8.56744e-09	-1.8786e-10	-1.17352
126349813	chr11:126349813:A:G	8.5879e-09	-1.8786e-10	-1.17114
126349917	chr11:126349917:A:G	8.69599e-09	-1.8786e-10	-1.15863
126350639	chr11:126350639:C:T	6.94443e-09	-1.8786e-10	-1.38355
126351097	chr11:126351097:T:TC	6.59994e-09	-1.8786e-10	-1.43443
126351403	chr11:126351403:G:T	1.73565e-09	-1.69881	-1.0713
126352050	chr11:126352050:A:G	6.82269e-09	-1.8786e-10	-1.40124
126352493	chr11:126352493:C:T	1.11952e-08	-1.8786e-10	-0.906011
126352556	chr11:126352556:G:A	3.13653e-08	-1.8786e-10	0.124209
126352643	chr11:126352643:T:C	9.24095e-09	-1.09785	-4.18622e-10
126352857	chr11:126352857:AGAG:A	6.63895e-09	-1.8786e-10	-1.42854
126353463	chr11:126353463:T:C	9.90575e-09	-1.8786e-10	-1.02838
126353538	chr11:126353538:C:T	8.41919e-09	-1.8786e-10	-1.19098
126354330	chr11:126354330:C:T	6.58387e-09	-1.8786e-10	-1.43687
126354338	chr11:126354338:A:G	8.03529e-09	-1.8786e-10	-1.23765
126354340	chr11:126354340:A:C	8.01786e-09	-1.8786e-10	-1.23982
126354485	chr11:126354485:C:T	8.05651e-09	-1.8786e-10	-1.23501
126354553	chr11:126354553:C:G	3.77607e-09	-1.8072	-0.185609
126355544	chr11:126355544:C:A	1.70455e-09	-1.35206	-1.43613
126355863	chr11:126355863:C:T	9.39317e-09	-1.8786e-10	-1.08151
126356069	chr11:126356069:T:C	4.59224e-09	-1.03414	-0.76299
126356284	chr11:126356284:C:G	6.64683e-09	-1.8786e-10	-1.42735
126356490	chr11:126356490:C:T	6.6015e-09	-1.8786e-10	-1.4342
126356659	chr11:126356659:GGAGTGTAGGCA:G	2.34928e-08	-1.15214	0.98734
126356768	chr11:126356768:C:A	5.29035e-09	-0.820573	-0.835035
126356880	chr11:126356880:G:C	1.18464e-08	-1.29572	0.446251
126357444	chr11:126357444:G:C	6.76569e-09	-1.8786e-10	-1.40963
126357746	chr11:126357746:C:T	6.15611e-09	-1.50405	-4.18622e-10
126358003	chr11:126358003:A:G	9.35435e-09	-1.8786e-10	-1.08565
126358105	chr11:126358105:C:T	7.32144e-09	-1.30622	-0.024464
126358764	chr11:126358764:T:G	2.30885e-08	-1.8786e-10	-0.182158
126359082	chr11:126359082:T:G	1.9878e-08	-1.8786e-10	-0.331881
126359317	chr11:126359317:G:A	6.97588e-09	-1.8786e-10	-1.37903
126359561	chr11:126359561:C:T	6.58131e-09	-1.8786e-10	-1.43726
126359722	chr11:126359722:C:T	1.93874e-08	-1.8786e-10	-0.356869
126360949	chr11:126360949:G:A	1.28196e-08	0.2193	-0.989816
126361219	chr11:126361219:T:C	2.10678e-09	-1.15846	-1.41788
126361558	chr11:126361558:T:A	1.52094e-08	-1.8786e-10	-0.599579
126361617	chr11:126361617:G:A	2.25534e-08	-1.8786e-10	-0.205605
126361761	chr11:126361761:G:A	6.62597e-09	-1.8786e-10	-1.4305
126361915	chr11:126361915:T:C	1.84722e-08	-0.405227	-4.18622e-10
126362081	chr11:126362081:C:T	7.88107e-09	-1.8786e-10	-1.25703
126362261	chr11:126362261:A:G	1.05857e-08	-1.8786e-10	-0.961991
126362291	chr11:126362291:G:A	1.27119e-09	-1.70159	-1.37995
126362442	chr11:126362442:C:T	3.81042e-09	-1.35134	-0.632411
126362480	chr11:126362480:T:C	9.2379e-09	-1.8786e-10	-1.09818
126362490	chr11:126362490:C:T	3.53273e-09	-1.2226	-0.836817
126362720	chr11:126362720:G:A	1.75392e-08	-1.8786e-10	-0.457054
126363167	chr11:126363167:G:A	6.9457e-09	-1.8786e-10	-1.38337
126363236	chr11:126363236:A:G	7.35667e-09	-1.8786e-10	-1.32589
126363442	chr11:126363442:A:G	9.92475e-09	-1.8786e-10	-1.02646
126363693	chr11:126363693:GCTGA:G	6.58229e-09	-1.8786e-10	-1.43711
126365420	chr11:126365420:G:T	1.69082e-08	-1.8786e-10	-0.493695
126365772	chr11:126365772:G:A	1.06969e-09	-1.81712	-1.43701
126365823	chr11:126365823:G:A	1.56606e-09	-1.45026	-1.42267
126365869	chr11:126365869:A:G	6.63554e-09	-1.8786e-10	-1.42905
126365895	chr11:126365895:C:G	8.29192e-09	-1.8786e-10	-1.20621
126366324	chr11:126366324:C:T	1.35697e-08	-1.8786e-10	-0.713654
126366935	chr11:126366935:C:T	4.26186e-08	-1.8786e-10	0.430798
126367333	chr11:126367333:G:A	8.31293e-09	-1.8786e-10	-1.20368
126367361	chr11:126367361:C:G	7.03151e-09	-1.8786e-10	-1.37109
126367485	chr11:126367485:G:A	7.03385e-09	-1.8786e-10	-1.37076
126367586	chr11:126367586:C:A	6.59999e-09	-1.8786e-10	-1.43442
126368111	chr11:126368111:A:C	1.0289e-08	0.109356	-1.09978
126368295	chr11:126368295:A:T	6.65456e-09	-1.8786e-10	-1.42619
126368499	chr11:126368499:G:A	7.29907e-09	-0.996309	-0.337437
126368937	chr11:126368937:T:C	6.23366e-09	-1.19926	-0.292271
126369991	chr11:126369991:A:G	8.98356e-09	-1.8786e-10	-1.1261
126370044	chr11:126370044:G:A	9.34703e-09	-1.8786e-10	-1.08643
126370407	chr11:126370407:T:C	1.26608e-08	-1.8786e-10	-0.782985
126370466	chr11:126370466:A:AG	1.67053e-08	-1.8786e-10	-0.505769
126370833	chr11:126370833:C:T	4.58714e-09	-1.79824	-4.18622e-10
126371016	chr11:126371016:A:G	3.73771e-08	0.809536	-0.50997
126371358	chr11:126371358:T:G	6.6729e-09	-1.8786e-10	-1.42344
126371406	chr11:126371406:G:A	6.66074e-09	-1.8786e-10	-1.42526
126371957	chr11:126371957:TTCTG:T	8.37531e-09	-0.975526	-0.220679
126372025	chr11:126372025:T:G	8.01441e-09	-1.8786e-10	-1.24025
126372084	chr11:126372084:G:A	9.44624e-09	-0.925553	-0.150322
126372406	chr11:126372406:T:G	1.21282e-08	-1.8786e-10	-0.825963
126373017	chr11:126373017:G:A	1.30073e-09	-1.76067	-1.2979
126373081	chr11:126373081:A:C	8.4113e-09	-1.19192	-4.18622e-10
126373235	chr11:126373235:G:A	4.63576e-09	-1.78769	-4.18622e-10
126373610	chr11:126373610:C:T	1.39881e-09	-1.71495	-1.27092
126373644	chr11:126373644:T:C	6.92171e-09	-1.8786e-10	-1.38683
126373754	chr11:126373754:C:T	8.41909e-08	1.23803	-0.12644
126373814	chr11:126373814:A:G	7.26614e-09	-1.01902	-0.31925
126374057	chr11:126374057:G:A	1.61875e-09	-1.43515	-1.40469
126374350	chr11:126374350:G:T	9.71757e-09	-1.8786e-10	-1.04756
126374529	chr11:126374529:GA:G	5.1628e-09	-1.68001	-4.18622e-10
126375055	chr11:126375055:C:A	1.32702e-09	-1.68895	-1.34961
126375060	chr11:126375060:G:A	1.07768e-09	-1.81577	-1.43091
126375250	chr11:126375250:A:G	1.38279e-09	-1.59434	-1.40306
126375350	chr11:126375350:C:G	9.54494e-09	-1.8786e-10	-1.06548
126375482	chr11:126375482:G:A	1.3265e-08	0.65126	-1.38763
126375718	chr11:126375718:G:A	3.97259e-08	-1.8786e-10	0.36051
126376059	chr11:126376059:A:T	1.23853e-08	-1.8786e-10	-0.804979
126376591	chr11:126376591:A:C	6.58891e-09	-1.8786e-10	-1.4361
126377404	chr11:126377404:C:T	1.38473e-09	-1.66922	-1.32677
126377562	chr11:126377562:G:A	7.66649e-09	-1.8786e-10	-1.28463
126377571	chr11:126377571:A:G	8.21963e-09	-1.21497	-4.18622e-10
126377675	chr11:126377675:G:A	8.9717e-09	-1.8786e-10	-1.12742
126378069	chr11:126378069:T:G	8.90656e-09	-1.8786e-10	-1.13471
126378312	chr11:126378312:C:T	1.34774e-09	-1.64522	-1.37784
126378316	chr11:126378316:A:T	2.13576e-09	-1.12548	-1.43719
126378440	chr11:126378440:T:G	8.90263e-09	-1.8786e-10	-1.13515
126378549	chr11:126378549:C:G	8.90583e-09	-1.8786e-10	-1.13479
126378555	chr11:126378555:C:T	8.87638e-09	-1.8786e-10	-1.1381
126378611	chr11:126378611:G:A	8.66786e-09	-1.8786e-10	-1.16187
126379927	chr11:126379927:A:G	1.11201e-08	-0.912738	-4.18622e-10
126380123	chr11:126380123:A:G	1.38876e-09	-1.8197	-1.17338
126380531	chr11:126380531:A:G	3.30626e-08	-1.8786e-10	0.17691
126380752	chr11:126380752:C:T	2.15501e-09	-1.12843	-1.42526
126380879	chr11:126380879:T:C	9.13903e-09	-0.490788	-0.61815
126381043	chr11:126381043:T:C	6.61912e-09	-1.8786e-10	-1.43153
126381265	chr11:126381265:C:T	6.63058e-09	-1.8786e-10	-1.4298
126382570	chr11:126382570:C:T	8.67611e-09	-1.8786e-10	-1.16092
126382573	chr11:126382573:A:G	8.04265e-09	-1.8786e-10	-1.23673
126382913	chr11:126382913:C:T	1.82998e-08	-1.8786e-10	-0.414602
126383177	chr11:126383177:C:T	7.02509e-09	-1.8786e-10	-1.372
126383746	chr11:126383746:T:C	1.39524e-09	-1.66678	-1.32165
126383925	chr11:126383925:TCTC:T	1.2013e-08	-1.8786e-10	-0.835502
126384258	chr11:126384258:G:A	1.20531e-08	-1.8786e-10	-0.832169
126384371	chr11:126384371:T:C	2.06115e-09	-1.2665	-1.33172
126384389	chr11:126384389:G:A	8.42708e-09	-1.8786e-10	-1.19004
126384761	chr11:126384761:T:C	6.77517e-09	-1.8786e-10	-1.40823
126384908	chr11:126384908:G:T	1.2745e-08	-1.8786e-10	-0.776352
126385094	chr11:126385094:T:TA	7.05777e-09	-1.8786e-10	-1.36736
126385774	chr11:126385774:G:A	1.48576e-07	1.67961	-4.18622e-10
126385865	chr11:126385865:A:G	7.82133e-09	-1.8786e-10	-1.26464
126386178	chr11:126386178:C:G	7.33134e-09	-1.8786e-10	-1.32933
126386611	chr11:126386611:C:T	7.41452e-09	-1.8786e-10	-1.31805
126386643	chr11:126386643:G:A	8.74727e-09	-1.8786e-10	-1.15275
126387188	chr11:126387188:T:C	2.93186e-09	-1.11351	-1.13235
126387211	chr11:126387211:T:A	6.6692e-09	-1.8786e-10	-1.42399
126387756	chr11:126387756:C:T	1.79959e-08	-1.8786e-10	-0.431351
126387764	chr11:126387764:TTTCTC:T	1.36736e-08	0.688097	-1.39412
126387778	chr11:126387778:C:CCATA	1.54874e-08	-1.8786e-10	-0.581469
126387884	chr11:126387884:G:A	2.99401e-09	-0.887042	-1.33784
126388141	chr11:126388141:C:T	2.09779e-08	-1.8786e-10	-0.278022
126388167	chr11:126388167:A:G	3.39454e-09	-1.81148	-0.287845
126388627	chr11:126388627:T:C	6.46987e-09	-1.34021	-0.114131
126388967	chr11:126388967:G:A	2.6312e-09	-0.926584	-1.42747
126389328	chr11:126389328:G:A	2.58011e-09	-0.945025	-1.42863
126389901	chr11:126389901:C:T	6.61257e-09	-1.8786e-10	-1.43252
126390573	chr11:126390573:C:G	7.4038e-09	-1.8786e-10	-1.3195
126390685	chr11:126390685:G:A	4.55196e-09	-1.80594	-4.18622e-10
126390772	chr11:126390772:C:T	7.78956e-09	-1.8786e-10	-1.26871
126390789	chr11:126390789:A:G	2.17462e-09	-1.29454	-1.25009
126391147	chr11:126391147:C:A	5.31869e-09	-1.22974	-0.420522
126391207	chr11:126391207:G:A	5.35079e-09	-1.64425	-4.18622e-10
126391669	chr11:126391669:G:A	1.28119e-09	-1.67219	-1.40151
126391721	chr11:126391721:G:A	6.87343e-09	-1.8786e-10	-1.39383
126391898	chr11:126391898:G:A	6.72599e-09	-1.8786e-10	-1.41551
126392743	chr11:126392743:A:G	3.88005e-09	-1.81808	-0.147564
126392910	chr11:126392910:A:G	2.72275e-07	-1.8786e-10	2.28532
126393020	chr11:126393020:A:G	5.82561e-09	-1.32305	-0.236181
126393102	chr11:126393102:G:A	2.74131e-09	-0.93049	-1.38257
126393212	chr11:126393212:C:G	6.81024e-09	-1.8786e-10	-1.40307
126393825	chr11:126393825:G:A	6.89332e-09	-1.8786e-10	-1.39094
126393990	chr11:126393990:A:G	1.18876e-09	-1.71496	-1.43362
126394052	chr11:126394052:A:C	1.15922e-08	0.354213	-1.22538
126394077	chr11:126394077:A:C	2.70026e-09	-1.10768	-1.22047
126394130	chr11:126394130:T:C	2.61324e-09	-1.14298	-1.21793
126394260	chr11:126394260:C:T	2.72968e-09	-0.925638	-1.39167
126394617	chr11:126394617:G:A	3.3699e-08	-1.8786e-10	0.195976
126394623	chr11:126394623:C:T	7.01079e-09	-1.8786e-10	-1.37404
126395259	chr11:126395259:C:T	1.10721e-09	-1.79143	-1.42821
126395260	chr11:126395260:A:G	6.72017e-09	-1.192	-0.224378
126395606	chr11:126395606:A:C	2.52598e-09	-1.12519	-1.26967
126395642	chr11:126395642:TCTC:T	6.82691e-09	-1.8786e-10	-1.40062
126395946	chr11:126395946:A:G	4.76221e-09	-0.329319	-1.43146
126396204	chr11:126396204:C:T	4.52996e-09	-1.45632	-0.354455
126396441	chr11:126396441:C:T	7.54793e-09	-1.8786e-10	-1.30022
126396755	chr11:126396755:T:C	2.00756e-07	3.26486	-1.28426
126397649	chr11:126397649:G:A	7.67981e-09	0.130357	-1.41326
126398545	chr11:126398545:G:A	4.25507e-09	-0.491887	-1.3815
126399406	chr11:126399406:A:G	8.28528e-09	-1.8786e-10	-1.20701
126399562	chr11:126399562:C:T	6.59613e-09	-1.8786e-10	-1.43501
126399973	chr11:126399973:C:T	1.38485e-08	-1.8786e-10	-0.693315
126400479	chr11:126400479:G:A	8.29823e-09	0.203533	-1.40898
126400946	chr11:126400946:C:T	2.27731e-08	-0.326334	0.130422
126401080	chr11:126401080:G:C	2.09338e-07	-0.458314	2.48077
126401560	chr11:126401560:A:G	1.58484e-08	-1.8786e-10	-0.558421
126401599	chr11:126401599:C:T	1.17277e-07	-1.8786e-10	1.44304
126401743	chr11:126401743:A:G	0.000323879	10.0819	-0.715262
126402233	chr11:126402233:A:G	5.4059e-08	-1.8786e-10	0.668583
126402263	chr11:126402263:A:C	1.5884e-05	7.48807	-1.1365
126402338	chr11:126402338:C:T	4.59991e-09	-1.79546	-4.18622e-10
126402917	chr11:126402917:C:T	0.000170998	9.24062	-0.512704
126403457	chr11:126403457:C:G	2.27315e-08	-1.8786e-10	-0.197742
126403712	chr11:126403712:G:A	2.35126e-08	-1.8786e-10	-0.163955
126404108	chr11:126404108:T:C	1.222e-05	7.19634	-1.107
126404137	chr11:126404137:T:C	3.08027e-08	0.662205	-0.556095
126404159	chr11:126404159:G:A	7.80303e-09	-1.8786e-10	-1.26698
126404302	chr11:126404302:A:G	1.27497e-05	7.20464	-1.07286
126404622	chr11:126404622:C:T	8.71982e-09	-1.8786e-10	-1.15589
126404733	chr11:126404733:G:A	8.21457e-09	-1.8786e-10	-1.21558
126404734	chr11:126404734:G:T	8.21457e-09	-1.8786e-10	-1.21558
126404970	chr11:126404970:A:G	5.80587e-09	-1.56262	-4.18622e-10
126405024	chr11:126405024:C:T	1.09013e-09	-1.79811	-1.43709
126405064	chr11:126405064:C:T	2.01559e-07	2.71707	-0.732482
126405418	chr11:126405418:C:T	8.33907e-09	-1.8786e-10	-1.20054
126405507	chr11:126405507:C:T	1.93832e-09	-1.3612	-1.29848
126405820	chr11:126405820:G:A	1.45599e-08	0.754819	-1.39804
126405935	chr11:126405935:G:A	2.18562e-08	0.730939	-0.967948
126406030	chr11:126406030:C:T	7.20913e-09	-1.8786e-10	-1.34615
126407040	chr11:126407040:G:A	8.12286e-09	-1.8786e-10	-1.22681
126407151	chr11:126407151:G:A	8.93392e-09	-1.8786e-10	-1.13164
126407321	chr11:126407321:C:T	1.36802e-07	2.23	-0.632953
126407467	chr11:126407467:A:G	8.32959e-09	-1.8786e-10	-1.20168
126407675	chr11:126407675:A:G	6.30938e-09	-0.0447632	-1.43469
126407917	chr11:126407917:C:T	8.03936e-06	7.08972	-1.41911
126408180	chr11:126408180:C:T	8.55139e-08	1.58527	-0.458087
126408308	chr11:126408308:T:C	1.06343e-08	-0.184416	-0.772988
126408627	chr11:126408627:C:T	8.87618e-08	2.20396	-1.0395
126408668	chr11:126408668:T:C	0.00147888	12.0321	-1.14681
126409721	chr11:126409721:T:C	2.38543e-06	-1.8786e-10	4.45564
126410373	chr11:126410373:G:A	9.88597e-09	-1.8786e-10	-1.03038
126410398	chr11:126410398:T:C	1.64468e-05	5.95168	0.434712
126410649	chr11:126410649:G:T	1.86651e-07	2.97219	-1.06445
126410718	chr11:126410718:T:G	8.96781e-09	-1.8786e-10	-1.12785
126411725	chr11:126411725:G:C	7.05457e-09	-0.27507	-1.09275
126412711	chr11:126412711:G:A	1.47584e-05	7.56703	-1.28896
126413382	chr11:126413382:T:C	7.15011e-09	-1.8786e-10	-1.35436
126413411	chr11:126413411:C:T	8.62403e-09	-1.8786e-10	-1.16694
126413440	chr11:126413440:G:A	8.53588e-09	-1.8786e-10	-1.17722
126413890	chr11:126413890:C:T	2.86842e-05	7.37233	-0.429721
126414520	chr11:126414520:G:C	1.02243e-08	-1.8786e-10	-0.996727
126414869	chr11:126414869:A:C	3.30859e-08	-1.8786e-10	0.177615
126414946	chr11:126414946:C:T	1.60471e-08	-0.545963	-4.18622e-10
126414968	chr11:126414968:A:G	1.5382e-06	-1.8786e-10	4.01688
126415041	chr11:126415041:C:T	6.76135e-09	-0.180341	-1.22993
126415406	chr11:126415406:G:A	4.03638e-05	7.59207	-0.307878
126415716	chr11:126415716:C:T	5.10435e-08	-1.8786e-10	0.611186
126415949	chr11:126415949:C:T	7.9299e-09	-1.8786e-10	-1.25085
126416062	chr11:126416062:CTG:C	8.68156e-09	-1.8786e-10	-1.16029
126416150	chr11:126416150:A:G	1.45009e-08	-1.8786e-10	-0.647285
126416156	chr11:126416156:A:G	1.51425e-07	3.10539	-1.40679
126416693	chr11:126416693:A:C	1.65282e-05	6.94914	-0.557811
126417279	chr11:126417279:T:C	5.00264e-08	-1.8786e-10	0.591057
126417859	chr11:126417859:G:T	0.0311338	13.4552	0.477069
126418413	chr11:126418413:C:T	3.47681e-09	-0.755544	-1.31983
126419061	chr11:126419061:A:G	0.048605	14.1891	0.188692
126419473	chr11:126419473:A:G	0.0785788	14.126	0.732143
126420120	chr11:126420120:A:T	8.69447e-09	-1.8786e-10	-1.15881
126420197	chr11:126420197:G:A	3.57249e-06	-1.8786e-10	4.85952
126420222	chr11:126420222:T:C	6.66307e-09	-1.8786e-10	-1.42491
126420275	chr11:126420275:C:T	8.33713e-09	-1.8786e-10	-1.20077
126420522	chr11:126420522:T:TCAGTGAC	6.6138e-09	-1.8786e-10	-1.43234
126420628	chr11:126420628:G:A	6.71443e-09	-1.8786e-10	-1.41723
126421055	chr11:126421055:C:T	0.031933	13.5331	0.42454
126421126	chr11:126421126:G:A	4.40283e-09	-0.420599	-1.41865
126421604	chr11:126421604:C:T	1.5929e-06	5.47335	-1.42153
126421911	chr11:126421911:AATAG:A	6.41857e-08	-1.8786e-10	0.840288
126422230	chr11:126422230:C:T	1.25323e-08	-1.8786e-10	-0.793183
126422248	chr11:126422248:C:T	2.94814e-08	1.11195	-1.04969
126422367	chr11:126422367:C:T	0.114625	14.6335	0.602213
126422701	chr11:126422701:A:G	0.140809	15.108	0.333442
126423057	chr11:126423057:A:T	5.24527e-05	7.04495	0.50122
126423066	chr11:126423066:C:T	0.28507	15.7262	0.420576
126423142	chr11:126423142:G:A	0.1303	16.1402	-0.776377
126423344	chr11:126423344:A:T	0.136581	14.6843	0.726605
126423556	chr11:126423556:A:T	4.64395e-06	6.51653	-1.39471
126423661	chr11:126423661:C:T	9.25502e-09	-1.8786e-10	-1.09633
126423668	chr11:126423668:C:T	1.53977e-07	3.14567	-1.43036
126423733	chr11:126423733:G:A	9.78933e-09	-1.8786e-10	-1.0402
126424185	chr11:126424185:C:G	8.08319e-07	4.00248	-0.629012
126424193	chr11:126424193:C:T	2.233e-06	5.72845	-1.33884
126424342	chr11:126424342:G:A	1.68495e-09	-1.71872	-1.08104
126424567	chr11:126424567:C:T	2.53389e-08	-1.8786e-10	-0.0891506
126424569	chr11:126424569:G:A	1.84826e-08	-1.8786e-10	-0.404661
126424766	chr11:126424766:G:A	8.48154e-09	-1.8786e-10	-1.1836
126424922	chr11:126424922:G:A	9.74834e-07	4.56971	-1.00893
126425240	chr11:126425240:G:A	4.04558e-08	1.80941	-1.43069
126425451	chr11:126425451:C:T	2.1024e-09	-1.14365	-1.43477
126425540	chr11:126425540:T:C	2.24097e-08	0.60053	-0.81253
126425598	chr11:126425598:GA:G	6.38067e-08	-1.8786e-10	0.834365
126425787	chr11:126425787:A:G	6.61396e-09	-1.8786e-10	-1.43231
126425957	chr11:126425957:C:T	1.50905e-08	-1.8786e-10	-0.607425
126426065	chr11:126426065:C:T	3.78572e-07	-1.8786e-10	2.61491
126426237	chr11:126426237:C:G	2.59367e-09	-0.943627	-1.42479
126426298	chr11:126426298:T:C	1.12892e-08	-1.8786e-10	-0.897645
126426409	chr11:126426409:G:A	8.04032e-09	-1.8786e-10	-1.23702
126426490	chr11:126426490:T:C	3.42717e-09	-0.680307	-1.40945
126426694	chr11:126426694:C:T	8.09221e-09	-0.617634	-0.612958
126426783	chr11:126426783:T:C	9.12288e-07	4.92785	-1.43339
126426920	chr11:126426920:C:T	6.99847e-09	-1.8786e-10	-1.3758
126426930	chr11:126426930:G:A	7.10821e-09	-1.36024	-4.18622e-10
126426967	chr11:126426967:C:T	4.08164e-08	-1.8786e-10	0.38759
126427269	chr11:126427269:T:C	1.37858e-08	-1.8786e-10	-0.697856
126427396	chr11:126427396:CA:C	2.29007e-06	5.70324	-1.28839
126427714	chr11:126427714:C:T	2.20087e-07	3.18557	-1.11304
126427889	chr11:126427889:G:C	7.27e-07	-1.8786e-10	3.26743
126427890	chr11:126427890:A:G	2.3342e-08	-1.8786e-10	-0.17124
126428184	chr11:126428184:G:A	9.97013e-09	-1.8786e-10	-1.0219
126428321	chr11:126428321:TC:T	4.50369e-09	-1.8166	-4.18622e-10
126428588	chr11:126428588:T:C	6.82825e-09	-1.8786e-10	-1.40042
126428593	chr11:126428593:A:G	8.74843e-09	-1.8786e-10	-1.15262
126428679	chr11:126428679:C:T	2.60899e-08	1.37593	-1.43587
126428796	chr11:126428796:G:A	8.32975e-09	-1.8786e-10	-1.20166
126429874	chr11:126429874:C:T	4.23114e-07	3.47112	-0.744969
126429902	chr11:126429902:C:T	7.9444e-09	-1.8786e-10	-1.24903
126430062	chr11:126430062:C:T	1.37067e-08	0.286162	-0.989769
126430344	chr11:126430344:C:T	2.12803e-09	-1.62213	-0.944164
126430642	chr11:126430642:C:T	8.772e-09	-1.64977	0.499837
126431554	chr11:126431554:T:C	3.05167e-09	-1.08835	-1.11746
126431586	chr11:126431586:T:A	2.61916e-09	-1.77937	-0.579265
126432022	chr11:126432022:C:T	5.05223e-08	-1.8786e-10	0.600922
126432289	chr11:126432289:T:C	2.84275e-09	-1.79306	-0.48366
126432779	chr11:126432779:G:A	6.72374e-09	-1.8786e-10	-1.41585
126432965	chr11:126432965:G:A	3.74104e-08	1.63416	-1.3337
126433089	chr11:126433089:G:C	3.67302e-08	-1.8786e-10	0.282106
126433158	chr11:126433158:C:T	7.18918e-09	-1.8786e-10	-1.34892
126433338	chr11:126433338:CCT:C	6.64288e-09	-1.8786e-10	-1.42795
126433421	chr11:126433421:A:G	1.1284e-07	2.38042	-0.975941
126434056	chr11:126434056:G:A	2.06001e-08	-1.8786e-10	-0.296199
126434144	chr11:126434144:C:T	4.27293e-08	-1.8786e-10	0.433392
126434225	chr11:126434225:C:T	2.67143e-08	0.943869	-0.980162
126434277	chr11:126434277:G:T	6.60058e-09	-1.8786e-10	-1.43434
126434324	chr11:126434324:G:C	3.85825e-08	1.69864	-1.36733
126434482	chr11:126434482:A:G	4.44144e-08	-1.8786e-10	0.47207
126435133	chr11:126435133:A:G	4.04206e-08	-1.8786e-10	0.377847
126435431	chr11:126435431:C:T	6.58576e-09	-1.8786e-10	-1.43658
126435600	chr11:126435600:G:A	1.2542e-08	-0.792411	-4.18622e-10
126435860	chr11:126435860:T:C	3.64216e-09	-0.779794	-1.24912
126435881	chr11:126435881:G:A	1.60991e-07	-1.8786e-10	1.75986
126435886	chr11:126435886:T:C	2.37141e-07	2.52115	-0.373982
126436024	chr11:126436024:C:T	6.92727e-09	-1.8786e-10	-1.38603
126436153	chr11:126436153:C:T	1.89463e-07	3.02272	-1.10002
126436161	chr11:126436161:C:T	6.36388e-08	-1.8786e-10	0.83173
126436209	chr11:126436209:G:A	2.18212e-08	-1.05621	0.817601
126436329	chr11:126436329:G:C	4.1592e-09	-0.55296	-1.34321
126436493	chr11:126436493:A:G	7.40865e-08	2.41748	-1.43374
126436532	chr11:126436532:G:A	1.62408e-09	-1.63935	-1.1972
126437232	chr11:126437232:A:T	6.22976e-09	-1.55459	0.0624335
126437241	chr11:126437241:G:A	4.36637e-08	-1.8786e-10	0.455023
126437382	chr11:126437382:CAA:C	4.33931e-07	3.91344	-1.16205
126437492	chr11:126437492:TACC:T	1.58456e-08	-1.8786e-10	-0.558602
126437557	chr11:126437557:T:C	1.60439e-06	5.44505	-1.38604
126437680	chr11:126437680:A:G	3.30501e-05	6.56709	0.517193
126438335	chr11:126438335:C:T	6.91779e-09	-1.8786e-10	-1.3874
126438464	chr11:126438464:G:A	1.3239e-06	3.40365	0.463196
126438868	chr11:126438868:G:A	1.29026e-09	-1.77368	-1.29297
126438950	chr11:126438950:A:G	7.39149e-09	-1.8786e-10	-1.32116
126439199	chr11:126439199:C:T	9.95528e-09	-1.8786e-10	-1.02339
126439774	chr11:126439774:T:C	4.90485e-09	-1.70632	-0.024949
126439875	chr11:126439875:A:G	3.52687e-09	-1.78856	-0.27252
126440261	chr11:126440261:G:A	1.43052e-09	-1.73504	-1.22842
126440725	chr11:126440725:A:G	2.04013e-08	-1.8786e-10	-0.305893
126441367	chr11:126441367:C:T	6.86865e-09	-1.8786e-10	-1.39453
126441460	chr11:126441460:C:G	1.08307e-09	-1.80578	-1.43592
126441517	chr11:126441517:A:T	1.94751e-09	-1.2253	-1.42965
126441849	chr11:126441849:G:A	9.23482e-09	-1.8786e-10	-1.09851
126442979	chr11:126442979:G:A	4.59467e-09	-1.7966	-4.18622e-10
126443813	chr11:126443813:A:G	1.80748e-09	-1.29801	-1.43155
126444008	chr11:126444008:C:T	9.75215e-09	-1.044	-4.18622e-10
126444218	chr11:126444218:C:T	3.13983e-09	-1.39805	-0.779272
126444303	chr11:126444303:G:C	1.6238e-09	-1.39951	-1.43721
126444486	chr11:126444486:G:A	2.23119e-08	-0.216372	-4.18622e-10
126444611	chr11:126444611:A:C	1.32952e-08	-1.8786e-10	-0.734088
126444669	chr11:126444669:A:G	1.39115e-09	-1.56923	-1.42213
126444854	chr11:126444854:C:T	6.81479e-09	-1.8786e-10	-1.4024
126445129	chr11:126445129:T:C	1.1447e-09	-1.77865	-1.4077
126445161	chr11:126445161:C:A	7.58143e-09	-1.48448	0.188693
126445178	chr11:126445178:C:T	6.67807e-09	-1.8786e-10	-1.42266
126445241	chr11:126445241:A:G	8.15336e-09	-1.8786e-10	-1.22306
126445782	chr11:126445782:G:A	3.25046e-09	-0.707067	-1.43563
126445866	chr11:126445866:G:A	9.20303e-09	-1.8786e-10	-1.10196
126445988	chr11:126445988:A:C	6.63646e-09	-1.8786e-10	-1.42891
126446016	chr11:126446016:C:T	1.82394e-08	-0.417907	-4.18622e-10
126446109	chr11:126446109:C:T	1.55324e-09	-1.67916	-1.20199
126446715	chr11:126446715:C:T	1.12316e-09	-1.80928	-1.39607
126446974	chr11:126446974:T:C	7.10629e-09	-1.8786e-10	-1.36051
126447059	chr11:126447059:T:C	4.55643e-09	-1.80495	-4.18622e-10
126447381	chr11:126447381:A:G	1.16722e-08	-1.8786e-10	-0.864286
126447549	chr11:126447549:G:A	1.7468e-09	-1.47532	-1.28839
126448145	chr11:126448145:T:G	9.6258e-08	-0.183963	1.4295
126448428	chr11:126448428:T:G	2.95631e-08	0.0650335	-4.18622e-10
126448555	chr11:126448555:G:T	1.24184e-08	-1.8786e-10	-0.802314
126449541	chr11:126449541:C:T	7.85158e-09	-1.8786e-10	-1.26078
126449542	chr11:126449542:C:T	4.92856e-08	-1.8786e-10	0.576138
126449632	chr11:126449632:A:AGC	1.6229e-08	-1.8786e-10	-0.534691
126450027	chr11:126450027:C:T	3.50848e-08	0.236276	-4.18622e-10
126450142	chr11:126450142:T:A	4.58044e-09	-1.7997	-4.18622e-10
126450334	chr11:126450334:C:T	2.06688e-08	-1.47954	1.18668
126450454	chr11:126450454:TGTGA:T	8.45446e-09	-1.77848	0.591683
126450913	chr11:126450913:GTC:G	1.74207e-08	-1.8786e-10	-0.463833
126451068	chr11:126451068:T:G	6.82301e-09	-1.8786e-10	-1.40119
126451077	chr11:126451077:G:A	6.85912e-09	-1.8786e-10	-1.39591
126451092	chr11:126451092:T:C	8.40554e-09	-1.8786e-10	-1.1926
126451145	chr11:126451145:G:A	6.64135e-09	-1.8786e-10	-1.42818
126451241	chr11:126451241:G:C	6.60423e-09	-1.8786e-10	-1.43378
126451535	chr11:126451535:TGA:T	1.47689e-09	-1.49505	-1.4365
126451597	chr11:126451597:T:C	1.12291e-08	-1.8786e-10	-0.902983
126451716	chr11:126451716:G:A	6.86967e-09	-1.8786e-10	-1.39438
126451837	chr11:126451837:A:G	8.19761e-09	-1.8786e-10	-1.21765
126452075	chr11:126452075:C:T	6.91103e-09	-1.8786e-10	-1.38837
126452252	chr11:126452252:T:C	6.87227e-09	-1.8786e-10	-1.394
126452364	chr11:126452364:A:G	6.90334e-09	-1.8786e-10	-1.38949
126452638	chr11:126452638:C:A	7.56115e-09	-1.8786e-10	-1.29847
126452701	chr11:126452701:C:T	1.67866e-08	-1.8786e-10	-0.500914
126452807	chr11:126452807:T:A	4.495e-09	-1.81853	-4.18622e-10
126452901	chr11:126452901:A:C	1.59992e-09	-1.68176	-1.16978
126453030	chr11:126453030:T:C	1.92021e-07	3.21458	-1.27847
126453433	chr11:126453433:T:C	1.48943e-07	2.84223	-1.16016
126453442	chr11:126453442:C:G	1.78731e-09	-1.60282	-1.13796
126454127	chr11:126454127:C:T	8.0802e-09	-1.8786e-10	-1.23208
126454161	chr11:126454161:CCTT:C	1.91669e-09	-1.53634	-1.13455
126454336	chr11:126454336:C:T	7.11156e-09	-1.8786e-10	-1.35977
126454369	chr11:126454369:G:A	3.34484e-08	-1.8786e-10	0.188511
126454970	chr11:126454970:C:G	2.32468e-09	-1.37041	-1.10751
126455552	chr11:126455552:G:C	9.58481e-09	-1.8786e-10	-1.06131
126455822	chr11:126455822:A:C	6.36607e-08	2.0612	-1.22912
126456149	chr11:126456149:G:A	3.11708e-08	0.11799	-4.18622e-10
126456172	chr11:126456172:G:A	1.00942e-08	-1.8786e-10	-1.00953
126456673	chr11:126456673:T:C	1.06029e-08	-1.42842	0.468057
126457001	chr11:126457001:C:T	3.19392e-09	-1.46412	-0.696123
126457141	chr11:126457141:T:C	4.85836e-07	4.30091	-1.43653
126457411	chr11:126457411:G:A	5.80883e-09	-1.17675	-0.385365
126457465	chr11:126457465:A:C	1.74251e-09	-1.67242	-1.09374
126457656	chr11:126457656:A:G	2.44178e-08	-1.8786e-10	-0.126179
126457820	chr11:126457820:C:T	1.30631e-09	-1.8169	-1.23738
126457863	chr11:126457863:A:G	9.71875e-09	-1.8786e-10	-1.04744
126457909	chr11:126457909:TG:T	7.79879e-09	-1.8786e-10	-1.26752
126458001	chr11:126458001:C:T	6.00226e-08	-1.8786e-10	0.773228
126458047	chr11:126458047:C:T	1.35173e-08	-1.8786e-10	-0.717523
126458104	chr11:126458104:C:G	4.35458e-08	-0.0613798	0.513701
126458200	chr11:126458200:A:G	3.14736e-08	1.40831	-1.28066
126458384	chr11:126458384:C:T	2.37985e-09	-1.74111	-0.713344
126458408	chr11:126458408:GAGTCATAC:G	1.23992e-09	-1.69552	-1.41092
126458463	chr11:126458463:TG:T	1.67689e-07	-0.664741	2.46536
126459008	chr11:126459008:G:A	2.92045e-08	1.36456	-1.31173
126459243	chr11:126459243:T:C	7.87941e-09	-1.8786e-10	-1.25724
126459890	chr11:126459890:C:A	1.56532e-08	-1.8786e-10	-0.570817
126460285	chr11:126460285:G:A	1.11745e-08	-1.8786e-10	-0.907858
126460374	chr11:126460374:C:T	6.42809e-09	-0.0415277	-1.41929
126460679	chr11:126460679:G:C	7.92468e-09	-1.8786e-10	-1.25151
126461287	chr11:126461287:G:T	1.96086e-08	0.610655	-0.956179
126461395	chr11:126461395:C:T	6.36754e-08	1.53239	-0.700085
126461405	chr11:126461405:C:T	2.16822e-09	-1.36184	-1.18575
126461435	chr11:126461435:G:C	9.98415e-09	-1.81518	0.794687
126461452	chr11:126461452:C:T	6.84323e-09	-1.8786e-10	-1.39823
126461939	chr11:126461939:C:T	5.33424e-09	-1.64735	-4.18622e-10
126461940	chr11:126461940:T:C	6.38074e-08	1.60883	-0.774449
126462329	chr11:126462329:C:T	1.0957e-08	0.0840683	-1.01158
126462388	chr11:126462388:G:A	1.65617e-08	-1.81936	1.30496
126462660	chr11:126462660:T:A	2.17267e-09	-1.39404	-1.1515
126462983	chr11:126462983:C:T	2.22157e-09	-1.42035	-1.10293
126463368	chr11:126463368:G:A	8.36699e-09	-1.8786e-10	-1.1972
126464232	chr11:126464232:G:A	5.24127e-08	1.30454	-0.666881
126464307	chr11:126464307:T:C	1.31887e-07	1.12808	0.432369
126464629	chr11:126464629:G:A	7.49304e-09	-1.8786e-10	-1.30752
126464850	chr11:126464850:T:C	2.25459e-09	-1.35713	-1.15139
126464903	chr11:126464903:T:C	1.16586e-07	1.56788	-0.130749
126464910	chr11:126464910:C:T	1.30147e-08	0.585345	-1.34076
126465313	chr11:126465313:A:G	6.93831e-09	-1.81976	0.435324
126465434	chr11:126465434:G:A	2.02684e-09	-1.50804	-1.10697
126465649	chr11:126465649:C:T	2.42775e-08	0.0521093	-0.184051
126466101	chr11:126466101:A:G	4.82509e-09	-1.74766	-4.18622e-10
126466142	chr11:126466142:G:A	1.69319e-07	2.24291	-0.432619
126466332	chr11:126466332:C:T	1.67178e-08	0.926169	-1.43119
126466441	chr11:126466441:G:A	1.07064e-09	-1.8191	-1.43414
126466773	chr11:126466773:T:C	1.16991e-08	-1.79768	0.935697
126466850	chr11:126466850:G:A	1.21167e-08	-1.8786e-10	-0.82691
126467189	chr11:126467189:G:A	1.5543e-09	-1.79767	-1.08279
126467235	chr11:126467235:G:C	1.34484e-08	-1.8786e-10	-0.722634
126467541	chr11:126467541:G:A	6.31672e-08	1.35927	-0.534981
126469025	chr11:126469025:G:A	1.47117e-08	-0.632851	-4.18622e-10
126469059	chr11:126469059:G:A	9.62434e-09	-1.8786e-10	-1.0572
126469110	chr11:126469110:C:T	6.69323e-09	-1.8786e-10	-1.4204
126469341	chr11:126469341:C:T	5.13441e-09	-1.68553	-4.18622e-10
126469540	chr11:126469540:A:C	1.7262e-07	1.89642	-0.0668161
126469718	chr11:126469718:A:G	3.77975e-09	-1.13796	-0.853879
126470018	chr11:126470018:C:T	4.44316e-07	2.77504	-4.18622e-10
126470405	chr11:126470405:C:T	3.31438e-09	-1.80782	-0.315403
126470882	chr11:126470882:G:T	3.13586e-09	-1.76747	-0.411117
126470926	chr11:126470926:G:A	5.23128e-08	1.60215	-0.966399
126471006	chr11:126471006:A:T	4.50625e-09	-0.421133	-1.39489
126471096	chr11:126471096:T:G	8.05775e-09	0.134095	-1.36895
126471130	chr11:126471130:G:A	3.28831e-08	-1.55845	1.72992
126471279	chr11:126471279:A:C	8.50059e-09	-1.8786e-10	-1.18136
126472326	chr11:126472326:C:T	1.46419e-09	-1.51573	-1.42447
126472522	chr11:126472522:C:T	1.49115e-08	-1.81912	1.19977
126473554	chr11:126473554:A:G	7.06631e-09	-1.8786e-10	-1.36615
126473557	chr11:126473557:A:G	1.49521e-08	-1.8786e-10	-0.616643
126473759	chr11:126473759:A:G	9.79847e-07	1.56673	1.99917
126473789	chr11:126473789:G:T	4.44907e-09	-0.478068	-1.35073
126474237	chr11:126474237:C:T	1.23455e-06	4.91024	-1.11327
126474245	chr11:126474245:G:A	1.18713e-08	-1.8786e-10	-0.847368
126474405	chr11:126474405:C:T	8.89962e-09	-1.8786e-10	-1.13548
126474525	chr11:126474525:C:T	2.32557e-08	0.368514	-0.543456
126474663	chr11:126474663:A:T	2.44788e-08	0.386347	-0.510034
126474690	chr11:126474690:C:T	6.81441e-09	-1.8786e-10	-1.40245
126474762	chr11:126474762:G:A	8.92106e-09	-1.8786e-10	-1.13308
126475237	chr11:126475237:A:G	7.03858e-09	-1.8786e-10	-1.37009
126475449	chr11:126475449:C:T	1.31944e-08	-0.741701	-4.18622e-10
126475778	chr11:126475778:C:T	5.42559e-09	-0.389956	-1.24041
126475779	chr11:126475779:A:G	5.5081e-09	-0.401042	-1.21423
126476006	chr11:126476006:C:T	4.55458e-09	-1.80536	-4.18622e-10
126476084	chr11:126476084:A:G	3.11046e-08	1.35169	-1.23583
126476532	chr11:126476532:G:A	2.48605e-08	-1.8786e-10	-0.108212
126476539	chr11:126476539:C:T	7.10703e-09	-1.36041	-4.18622e-10
126476812	chr11:126476812:C:T	1.35396e-07	1.58671	-4.18622e-10
126476818	chr11:126476818:C:T	1.30019e-09	-1.69286	-1.36612
126476947	chr11:126476947:G:A	9.74814e-09	0.115035	-1.15945
126476973	chr11:126476973:G:A	1.26047e-08	-0.110928	-0.676493
126477817	chr11:126477817:G:C	5.06735e-09	-0.491459	-1.20722
126477818	chr11:126477818:C:A	5.04054e-09	-0.492788	-1.21119
126478467	chr11:126478467:A:C	5.00832e-09	-1.71039	-4.18622e-10
126478719	chr11:126478719:G:A	1.95398e-08	-0.22891	-0.120131
126478914	chr11:126478914:G:C	6.78953e-09	-1.8786e-10	-1.40611
126479113	chr11:126479113:G:A	9.86987e-09	-1.8786e-10	-1.03201
126479181	chr11:126479181:C:G	1.14356e-08	0.0942294	-0.978988
126479218	chr11:126479218:T:G	3.66221e-07	-1.8786e-10	2.58175
126479219	chr11:126479219:C:T	4.51331e-09	-1.81446	-4.18622e-10
126479641	chr11:126479641:A:G	7.72986e-08	-0.631784	1.65797
126480073	chr11:126480073:C:T	1.56698e-08	-0.445143	-0.124614
126480246	chr11:126480246:T:C	9.85339e-09	0.0161322	-1.04981
126480440	chr11:126480440:G:A	6.60319e-09	-1.8786e-10	-1.43394
126480460	chr11:126480460:G:T	1.42351e-08	-0.2854	-0.38038
126481208	chr11:126481208:T:C	8.95577e-08	-0.416025	1.58942
126481227	chr11:126481227:C:T	8.54363e-08	-0.474295	1.60057
126481286	chr11:126481286:A:G	5.32005e-09	-0.2373	-1.41271
126481401	chr11:126481401:C:T	1.42068e-09	-1.8131	-1.15725
126481625	chr11:126481625:T:C	1.65156e-09	-1.77491	-1.04486
126481700	chr11:126481700:A:C	5.57583e-07	3.81817	-0.816056
126482011	chr11:126482011:T:C	1.68044e-09	-1.78069	-1.02175
126482107	chr11:126482107:C:T	4.5625e-09	-1.80362	-4.18622e-10
126482199	chr11:126482199:T:C	2.32371e-07	2.79563	-0.668794
126482230	chr11:126482230:A:G	1.65575e-09	-1.77879	-1.03845
126482324	chr11:126482324:C:T	1.70526e-09	-1.78431	-1.00346
126482426	chr11:126482426:G:A	1.67059e-09	-1.77454	-1.03378
126482479	chr11:126482479:T:A	5.40636e-07	3.77888	-0.807628
126483195	chr11:126483195:T:C	1.05728e-08	-1.8786e-10	-0.96321
126483437	chr11:126483437:CT:C	1.00405e-08	-1.8786e-10	-1.01486
126483439	chr11:126483439:T:A	1.00396e-08	-1.8786e-10	-1.01495
126483493	chr11:126483493:G:A	9.12915e-08	-0.459355	1.65192
126483515	chr11:126483515:C:T	1.08704e-08	-1.8786e-10	-0.935446
126483589	chr11:126483589:C:T	1.51829e-08	-0.331725	-0.2696
126483648	chr11:126483648:C:T	7.14934e-09	-1.8786e-10	-1.35447
126483651	chr11:126483651:C:G	4.67544e-09	-1.77917	-4.18622e-10
126483666	chr11:126483666:C:T	1.69342e-08	-0.286335	-0.205825
126483901	chr11:126483901:A:G	1.13139e-08	-1.8786e-10	-0.895461
126483994	chr11:126483994:G:C	5.04932e-09	-1.70224	-4.18622e-10
126484275	chr11:126484275:G:A	6.94442e-09	-1.8786e-10	-1.38355
126484287	chr11:126484287:G:A	1.7283e-08	-0.265137	-0.206633
126484719	chr11:126484719:T:C	7.53478e-09	-1.8786e-10	-1.30196
126484829	chr11:126484829:TTC:T	1.87649e-08	-1.8786e-10	-0.389505
126484976	chr11:126484976:T:C	1.01328e-08	-1.8786e-10	-1.00571
126485307	chr11:126485307:G:C	6.64098e-09	-1.8786e-10	-1.42823
126485532	chr11:126485532:G:A	1.06206e-08	-1.8786e-10	-0.958695
126485680	chr11:126485680:C:CAG	1.03042e-08	-1.8786e-10	-0.988937
126485862	chr11:126485862:C:T	1.02702e-08	-1.8786e-10	-0.992249
126485872	chr11:126485872:G:A	1.03201e-08	-1.8786e-10	-0.987398
126486003	chr11:126486003:A:G	1.02906e-08	-1.8786e-10	-0.990258
126486098	chr11:126486098:T:C	1.00276e-08	-1.8786e-10	-1.01615
126486177	chr11:126486177:A:G	1.01279e-08	-1.8786e-10	-1.0062
126486373	chr11:126486373:A:C	7.63485e-09	-1.8786e-10	-1.28877
126486503	chr11:126486503:C:T	4.67639e-09	-1.77897	-4.18622e-10
126486511	chr11:126486511:C:T	1.03805e-08	-1.8786e-10	-0.981567
126486538	chr11:126486538:G:A	4.83345e-09	-1.74593	-4.18622e-10
126486557	chr11:126486557:G:A	1.76421e-08	-1.8786e-10	-0.451206
126486558	chr11:126486558:T:G	2.05075e-09	-1.64834	-0.954941
126486718	chr11:126486718:G:C	1.00782e-08	-1.8786e-10	-1.01112
126486784	chr11:126486784:A:G	7.56289e-09	-1.8786e-10	-1.29824
126486987	chr11:126486987:A:G	4.83382e-07	3.61063	-0.751313
126487060	chr11:126487060:G:A	1.04309e-08	-1.8786e-10	-0.976722
126487176	chr11:126487176:G:A	1.04309e-08	-1.8786e-10	-0.976722
126487364	chr11:126487364:C:G	1.05841e-08	-1.8786e-10	-0.962143
126487701	chr11:126487701:A:G	2.51555e-09	-1.81719	-0.581812
126487780	chr11:126487780:C:T	6.69496e-09	-1.8786e-10	-1.42014
126487899	chr11:126487899:T:C	3.42846e-07	3.36032	-0.844532
126487929	chr11:126487929:C:T	1.15763e-08	-1.8786e-10	-0.87253
126488013	chr11:126488013:C:T	1.05391e-08	-0.727106	-0.239298
126488230	chr11:126488230:T:G	1.07322e-08	-1.8786e-10	-0.948247
126488236	chr11:126488236:T:C	8.0785e-09	-1.8786e-10	-1.23229
126489032	chr11:126489032:G:C	1.2949e-09	-1.65044	-1.41262
126489041	chr11:126489041:A:G	2.04643e-08	-0.704145	0.401332
126489910	chr11:126489910:C:T	6.73042e-07	2.36481	0.825504
126490107	chr11:126490107:C:T	2.60341e-07	2.2405	-4.18622e-10
126490408	chr11:126490408:A:G	1.48281e-09	-1.81712	-1.11044
126490426	chr11:126490426:C:T	2.7396e-08	-1.27454	1.26345
126490508	chr11:126490508:A:G	1.42954e-09	-1.79136	-1.17278
126490630	chr11:126490630:G:A	1.09534e-09	-1.79945	-1.43098
126490697	chr11:126490697:C:T	2.60915e-09	-1.00875	-1.35371
126490977	chr11:126490977:G:A	6.61579e-09	-1.8786e-10	-1.43203
126491388	chr11:126491388:A:C	8.25204e-09	-1.8786e-10	-1.21103
126491436	chr11:126491436:T:C	9.77631e-08	-1.21046	2.47152
126491517	chr11:126491517:C:T	3.10871e-08	-1.8786e-10	0.115298
126492147	chr11:126492147:C:T	3.46879e-09	-1.54615	-0.531543
126492296	chr11:126492296:C:T	6.64729e-09	-1.8786e-10	-1.42728
126492438	chr11:126492438:C:T	2.1018e-09	-1.24069	-1.33801
126492876	chr11:126492876:G:C	1.51149e-07	-1.8786e-10	1.69677
126492931	chr11:126492931:C:T	2.04091e-09	-1.18996	-1.41814
126493029	chr11:126493029:T:C	6.66675e-09	-1.8786e-10	-1.42436
126493068	chr11:126493068:C:G	7.75616e-09	-1.5831	0.310095
126493274	chr11:126493274:C:T	7.15076e-09	-1.8786e-10	-1.35427
126493293	chr11:126493293:G:A	1.14045e-07	-1.8786e-10	1.4151
126493361	chr11:126493361:G:A	3.90884e-08	-1.8786e-10	0.344334
126493484	chr11:126493484:C:T	1.59434e-09	-1.51102	-1.34401
126494052	chr11:126494052:T:C	2.16593e-09	-1.55963	-0.989013
126494240	chr11:126494240:T:C	8.0826e-09	-1.75863	0.526849
126494571	chr11:126494571:A:G	1.64787e-09	-1.42578	-1.39622
126494751	chr11:126494751:A:G	7.49292e-09	-1.8786e-10	-1.30753
126494786	chr11:126494786:G:A	4.15445e-08	-1.8786e-10	0.405271
126494840	chr11:126494840:G:C	6.60872e-09	-1.8786e-10	-1.4331
126494940	chr11:126494940:G:A	2.21334e-09	-1.64335	-0.883643
126495267	chr11:126495267:G:A	7.62782e-09	-1.8786e-10	-1.28969
126495440	chr11:126495440:TC:T	1.94581e-08	-0.353229	-4.18622e-10
126495923	chr11:126495923:C:T	6.83442e-09	-1.8786e-10	-1.39952
126496280	chr11:126496280:G:A	3.83396e-07	-1.8786e-10	2.62758
126496760	chr11:126496760:G:T	1.42248e-07	-1.52067	3.15675
126496762	chr11:126496762:T:C	1.11027e-08	-1.03314	0.118833
126496831	chr11:126496831:G:C	7.07647e-09	-1.8786e-10	-1.36472
126496924	chr11:126496924:A:G	1.87152e-09	-1.44198	-1.25276
126497102	chr11:126497102:C:T	4.88409e-07	-1.8786e-10	2.86966
126497310	chr11:126497310:G:A	5.45918e-09	-1.09304	-0.531152
126497515	chr11:126497515:C:G	8.0889e-09	-1.8786e-10	-1.231
126497552	chr11:126497552:CTCAGAT:C	4.06399e-07	-1.8786e-10	2.68584
126497956	chr11:126497956:C:T	5.06426e-09	-1.31355	-0.385735
126497978	chr11:126497978:T:TAG	4.49564e-09	-1.25153	-0.566857
126498197	chr11:126498197:G:A	4.54733e-07	-1.8786e-10	2.79822
126498469	chr11:126498469:T:G	6.70658e-09	-1.8786e-10	-1.4184
126498497	chr11:126498497:G:T	6.58685e-09	-1.8786e-10	-1.43642
126498537	chr11:126498537:A:C	5.12519e-09	-1.08102	-0.606306
126498765	chr11:126498765:C:A	6.62787e-09	-1.8786e-10	-1.43021
126499051	chr11:126499051:C:T	6.78569e-09	-0.985789	-0.420887
126499424	chr11:126499424:C:T	3.96973e-07	-1.01551	3.67788
126499761	chr11:126499761:C:T	7.48707e-08	-1.65727	2.65154
126500170	chr11:126500170:C:T	1.90226e-09	-1.80502	-0.873428
126500537	chr11:126500537:C:T	1.5906e-09	-1.67616	-1.18122
126500608	chr11:126500608:C:T	1.85623e-09	-1.81578	-0.887168
126500733	chr11:126500733:T:C	2.52294e-08	-1.8786e-10	-0.0934839
126500928	chr11:126500928:T:C	3.54123e-08	-1.8786e-10	0.245567
126501023	chr11:126501023:C:T	2.97219e-09	-1.75064	-0.481552
126501153	chr11:126501153:A:T	2.66606e-09	-1.7617	-0.579189
126501307	chr11:126501307:G:A	1.05394e-08	-1.8786e-10	-0.966368
126501376	chr11:126501376:C:G	3.20764e-08	-1.8786e-10	0.146629
126501691	chr11:126501691:TCA:T	1.10772e-08	-1.8786e-10	-0.916602
126501844	chr11:126501844:G:A	8.80072e-09	-1.8786e-10	-1.14666
126501997	chr11:126501997:A:G	2.38003e-09	-1.80429	-0.650095
126502107	chr11:126502107:G:A	6.62558e-09	-1.8786e-10	-1.43056
126502424	chr11:126502424:C:T	4.80248e-09	-0.581874	-1.17049
126502440	chr11:126502440:C:T	4.46826e-09	-1.59167	-0.232828
126502655	chr11:126502655:A:G	2.15785e-09	-1.68086	-0.871516
126502915	chr11:126502915:G:A	1.56981e-09	-1.44081	-1.42973
126503045	chr11:126503045:G:A	4.50605e-09	-1.81607	-4.18622e-10
126503288	chr11:126503288:G:C	2.11461e-08	-1.8786e-10	-0.270038
126503576	chr11:126503576:A:AT	1.33537e-08	-0.729699	-4.18622e-10
126504135	chr11:126504135:T:A	1.55478e-08	-0.577577	-4.18622e-10
126504451	chr11:126504451:A:G	1.10775e-08	-1.8786e-10	-0.916575
126504455	chr11:126504455:G:A	6.67426e-09	-1.8786e-10	-1.42324
126504594	chr11:126504594:A:T	2.64032e-09	-0.978439	-1.37215
126504890	chr11:126504890:G:A	1.77809e-08	-1.8786e-10	-0.443369
126505014	chr11:126505014:A:AC	7.01877e-09	-1.8786e-10	-1.37291
126505261	chr11:126505261:C:G	9.40398e-09	-1.8786e-10	-1.08036
126505308	chr11:126505308:A:G	1.31358e-09	-1.81868	-1.23005
126505734	chr11:126505734:G:A	6.5965e-09	-1.8786e-10	-1.43495
126505889	chr11:126505889:A:G	4.64394e-09	-1.78593	-4.18622e-10
126505900	chr11:126505900:G:A	1.34269e-09	-1.81971	-1.20711
126506089	chr11:126506089:G:A	7.88003e-09	0.0903068	-1.34747
126506315	chr11:126506315:G:A	4.50006e-09	-1.8174	-4.18622e-10
126506377	chr11:126506377:T:A	1.30381e-09	-1.8132	-1.24301
126506585	chr11:126506585:A:G	9.14179e-09	-1.8786e-10	-1.10864
126506790	chr11:126506790:G:T	1.48052e-08	-1.8786e-10	-0.626516
126506965	chr11:126506965:G:A	1.01361e-08	-1.8786e-10	-1.00539
126507321	chr11:126507321:A:T	4.46682e-09	-1.07661	-0.748201
126507461	chr11:126507461:C:T	1.45343e-09	-1.80209	-1.14547
126507482	chr11:126507482:A:T	9.59333e-09	-1.8786e-10	-1.06042
126507560	chr11:126507560:G:T	1.94593e-09	-1.6244	-1.03135
126507772	chr11:126507772:C:A	1.34368e-09	-1.80459	-1.22149
126507822	chr11:126507822:G:A	1.36837e-08	-0.70529	-4.18622e-10
126508242	chr11:126508242:C:T	8.8538e-09	0.218719	-1.35936
126508371	chr11:126508371:C:T	1.12771e-09	-1.77345	-1.42785
126508503	chr11:126508503:C:T	8.19631e-09	-1.8786e-10	-1.21781
126508561	chr11:126508561:C:T	8.86095e-09	-1.8786e-10	-1.13984
126508566	chr11:126508566:G:A	1.00334e-08	0.298742	-1.31431
126508593	chr11:126508593:T:A	2.01693e-09	-1.66715	-0.95277
126508901	chr11:126508901:T:C	1.92155e-09	-1.68618	-0.982177
126509103	chr11:126509103:C:G	1.13447e-09	-1.75858	-1.43674
126509321	chr11:126509321:C:A	4.65886e-09	-1.78272	-4.18622e-10
126509497	chr11:126509497:A:G	1.28993e-09	-1.81791	-1.249
126509736	chr11:126509736:T:C	1.44259e-09	-1.80696	-1.14809
126509861	chr11:126509861:G:A	9.44385e-09	-1.8786e-10	-1.07613
126510294	chr11:126510294:T:C	1.44526e-09	-1.80942	-1.14378
126510782	chr11:126510782:G:A	5.5952e-09	-1.59958	-4.18622e-10
126510796	chr11:126510796:GC:G	6.5849e-09	-1.8786e-10	-1.43671
126511185	chr11:126511185:G:A	1.16981e-08	-1.8786e-10	-0.86207
126511302	chr11:126511302:C:T	9.0322e-09	-1.8786e-10	-1.1207
126511352	chr11:126511352:G:A	1.10427e-09	-1.79054	-1.43177
126511566	chr11:126511566:T:C	7.29708e-09	-0.856991	-0.477028
126511832	chr11:126511832:G:C	1.10632e-09	-1.78928	-1.43117
126511868	chr11:126511868:G:A	1.10975e-09	-1.78358	-1.43378
126512003	chr11:126512003:T:C	1.46284e-09	-1.80538	-1.13574
126512846	chr11:126512846:T:G	1.076e-09	-1.81126	-1.43698
126512999	chr11:126512999:G:A	9.93307e-09	-1.8786e-10	-1.02562
126513024	chr11:126513024:G:A	6.93847e-09	-1.8786e-10	-1.38441
126513230	chr11:126513230:C:T	8.3511e-09	-1.8786e-10	-1.1991
126513294	chr11:126513294:A:T	1.47208e-09	-1.81061	-1.12421
126513342	chr11:126513342:C:T	1.07906e-09	-1.80904	-1.43635
126513407	chr11:126513407:A:G	1.34506e-09	-1.81958	-1.20548
126513728	chr11:126513728:C:T	6.68559e-09	-1.8786e-10	-1.42154
126513782	chr11:126513782:C:A	7.18501e-09	-1.8786e-10	-1.3495
126513868	chr11:126513868:C:T	5.75053e-09	-0.792745	-0.779457
126513891	chr11:126513891:A:G	6.29214e-09	-0.728554	-0.753638
126513907	chr11:126513907:G:C	6.62328e-09	-1.8786e-10	-1.4309
126514057	chr11:126514057:G:T	1.08874e-09	-1.81509	-1.42139
126514132	chr11:126514132:T:A	7.08619e-09	-1.8786e-10	-1.36334
126514229	chr11:126514229:C:T	1.64629e-08	-1.8786e-10	-0.520384
126514606	chr11:126514606:A:G	1.25799e-09	-1.81245	-1.27953
126514654	chr11:126514654:A:G	2.21803e-09	-1.49584	-1.02904
126514675	chr11:126514675:C:T	7.46089e-09	-1.8786e-10	-1.31182
126514723	chr11:126514723:A:T	3.63124e-07	-1.8786e-10	2.57325
126514766	chr11:126514766:C:T	3.07604e-09	-0.863116	-1.33473
126514926	chr11:126514926:G:A	1.12194e-09	-1.81404	-1.3924
126515350	chr11:126515350:T:G	1.81296e-08	-1.8786e-10	-0.423946
126515389	chr11:126515389:G:A	1.10052e-09	-1.81019	-1.41552
126515543	chr11:126515543:G:A	2.02151e-09	-1.55105	-1.06659
126516006	chr11:126516006:T:C	6.60081e-09	-1.8786e-10	-1.4343
126516052	chr11:126516052:T:C	1.22819e-09	-1.8195	-1.29645
126517082	chr11:126517082:A:C	4.57414e-09	-1.80107	-4.18622e-10
126517205	chr11:126517205:A:G	1.46927e-08	-1.8786e-10	-0.634145
126517554	chr11:126517554:G:A	1.59484e-09	-1.60955	-1.24517
126517763	chr11:126517763:G:A	1.3377e-08	-0.727957	-4.18622e-10
126518212	chr11:126518212:G:A	1.59371e-09	-1.50451	-1.35092
126518263	chr11:126518263:G:A	6.84899e-09	-1.8786e-10	-1.39739
126518353	chr11:126518353:A:G	3.62403e-09	-1.64068	-0.393224
126518893	chr11:126518893:C:T	1.50315e-09	-1.51523	-1.39869
126519363	chr11:126519363:G:T	2.33203e-09	-1.81379	-0.660969
126519406	chr11:126519406:C:T	2.96609e-09	-1.80524	-0.429009
126519637	chr11:126519637:C:T	8.92018e-09	-1.8786e-10	-1.13318
126519768	chr11:126519768:C:A	1.14965e-09	-1.77573	-1.4063
126520163	chr11:126520163:T:C	1.3102e-09	-1.61424	-1.43707
126520192	chr11:126520192:T:C	1.26752e-09	-1.64721	-1.43722
126520503	chr11:126520503:G:C	8.85158e-09	-1.8786e-10	-1.1409
126520722	chr11:126520722:T:C	1.45403e-09	-1.55583	-1.39133
126520747	chr11:126520747:T:G	1.48683e-09	-1.53552	-1.38933
126521073	chr11:126521073:C:A	2.30054e-09	-1.20897	-1.27938
126521111	chr11:126521111:C:T	8.15824e-09	-1.8786e-10	-1.22246
126521402	chr11:126521402:T:G	1.72545e-09	-1.43325	-1.34276
126521514	chr11:126521514:A:G	1.78558e-09	-1.51545	-1.22629
126521747	chr11:126521747:C:T	1.71e-09	-1.51142	-1.27358
126521883	chr11:126521883:T:A	7.39074e-09	-1.8786e-10	-1.32127
126521902	chr11:126521902:G:A	2.42794e-09	-1.81427	-0.620174
126522012	chr11:126522012:G:A	1.74807e-09	-1.42027	-1.34271
126522127	chr11:126522127:C:T	1.20874e-08	-1.8786e-10	-0.829332
126522168	chr11:126522168:T:C	1.85709e-09	-1.38855	-1.31394
126522401	chr11:126522401:C:A	8.22027e-09	-1.8786e-10	-1.21489
126522460	chr11:126522460:C:T	6.66903e-09	-1.8786e-10	-1.42402
126522507	chr11:126522507:C:T	6.94051e-09	-1.38412	-4.18622e-10
126522667	chr11:126522667:C:T	6.65436e-09	-1.8786e-10	-1.42622
126522780	chr11:126522780:G:A	6.65377e-09	-1.8786e-10	-1.42631
126522827	chr11:126522827:C:T	1.92487e-09	-1.48433	-1.1823
126522908	chr11:126522908:C:T	1.93624e-09	-1.5	-1.16075
126523179	chr11:126523179:T:G	1.76661e-09	-1.43717	-1.31526
126523253	chr11:126523253:G:T	6.58546e-09	-1.8786e-10	-1.43663
126523597	chr11:126523597:TCCTGC:T	1.81994e-09	-1.48611	-1.23658
126524323	chr11:126524323:T:A	1.81497e-09	-1.35874	-1.36668
126525351	chr11:126525351:G:A	1.08537e-08	-0.936983	-4.18622e-10
126525457	chr11:126525457:G:A	8.24988e-09	-1.8786e-10	-1.21129
126525857	chr11:126525857:A:G	1.11904e-09	-1.8192	-1.38982
126526067	chr11:126526067:C:T	6.75409e-09	-1.8786e-10	-1.41135
126526333	chr11:126526333:G:A	6.93805e-09	-1.8786e-10	-1.38447
126526779	chr11:126526779:G:A	7.04852e-09	-1.79399	0.425316
126527242	chr11:126527242:T:C	7.5965e-09	-1.8786e-10	-1.29381
126527767	chr11:126527767:T:G	1.22228e-08	-1.8786e-10	-0.81819
126527925	chr11:126527925:A:G	1.42631e-09	-1.81929	-1.14711
126528000	chr11:126528000:T:C	6.58536e-09	-1.8786e-10	-1.43664
126528062	chr11:126528062:G:A	6.77051e-09	-1.8786e-10	-1.40892
126528158	chr11:126528158:G:T	1.54774e-09	-1.81855	-1.06615
126528294	chr11:126528294:G:A	1.13185e-08	-1.8786e-10	-0.895057
126528393	chr11:126528393:C:T	4.79597e-09	-1.75372	-4.18622e-10
126528483	chr11:126528483:C:T	4.52703e-09	-1.81143	-4.18622e-10
126528772	chr11:126528772:G:C	6.89376e-09	-1.8786e-10	-1.39088
126528801	chr11:126528801:G:A	6.71224e-09	-1.8786e-10	-1.41756
126529091	chr11:126529091:C:T	6.94848e-09	-1.8786e-10	-1.38297
126529129	chr11:126529129:T:C	9.13387e-09	-1.8786e-10	-1.1095
126529138	chr11:126529138:G:A	1.69478e-09	-1.41859	-1.37535
126529188	chr11:126529188:C:T	9.06281e-09	-1.8786e-10	-1.11731
126529451	chr11:126529451:T:C	9.28016e-09	-1.8786e-10	-1.09361
126529523	chr11:126529523:G:A	1.97393e-09	-1.29712	-1.34435
126529590	chr11:126529590:G:A	6.77677e-09	-1.8786e-10	-1.40799
126529784	chr11:126529784:C:A	6.76365e-09	-1.8786e-10	-1.40993
126530022	chr11:126530022:C:T	3.77002e-08	-1.8786e-10	0.308174
126530245	chr11:126530245:C:T	2.18685e-06	-1.8786e-10	4.36872
126530246	chr11:126530246:G:A	1.80322e-09	-1.32387	-1.40805
126530472	chr11:126530472:G:C	1.01285e-08	-1.8786e-10	-1.00614
126530501	chr11:126530501:T:C	1.01374e-08	-1.8786e-10	-1.00526
126530906	chr11:126530906:T:C	2.39473e-09	-1.14822	-1.3
126530924	chr11:126530924:G:A	6.88111e-09	-1.8786e-10	-1.39271
126531041	chr11:126531041:G:C	1.77827e-08	-1.8786e-10	-0.443264
126531223	chr11:126531223:G:C	1.73203e-09	-1.45566	-1.31654
126531384	chr11:126531384:T:C	1.48684e-08	-1.8786e-10	-0.622254
126531858	chr11:126531858:T:C	4.31919e-09	-0.629233	-1.22919
126531931	chr11:126531931:A:G	6.64167e-09	-1.8786e-10	-1.42813
126531950	chr11:126531950:G:A	1.41088e-09	-1.80319	-1.17409
126532071	chr11:126532071:A:G	5.77343e-09	-0.431827	-1.1364
126532189	chr11:126532189:C:T	1.3419e-09	-1.8034	-1.224
126532409	chr11:126532409:C:T	1.37711e-09	-1.81089	-1.19062
126532444	chr11:126532444:C:T	7.97327e-09	-1.8786e-10	-1.2454
126532596	chr11:126532596:G:A	6.87928e-09	-1.8786e-10	-1.39298
126532625	chr11:126532625:C:T	1.01694e-08	-1.00211	-4.18622e-10
126532658	chr11:126532658:G:A	1.27944e-09	-1.80942	-1.26565
126532677	chr11:126532677:AGAT:A	1.28514e-09	-1.80794	-1.26268
126532866	chr11:126532866:A:G	8.46575e-09	-1.8786e-10	-1.18546
126532883	chr11:126532883:C:T	1.92521e-08	0.0940678	-0.45794
126533780	chr11:126533780:A:C	4.95189e-09	-1.72172	-4.18622e-10
126533851	chr11:126533851:C:T	8.29542e-09	-1.8786e-10	-1.20579
126533859	chr11:126533859:G:T	8.27436e-09	-1.8786e-10	-1.20833
126533929	chr11:126533929:C:T	7.53646e-09	-1.8786e-10	-1.30174
126534006	chr11:126534006:G:C	1.17499e-08	-1.8786e-10	-0.857652
126534029	chr11:126534029:A:T	1.17065e-09	-1.81587	-1.34806
126534233	chr11:126534233:C:T	2.65271e-09	-0.922778	-1.42313
126534365	chr11:126534365:A:G	1.06065e-08	-0.192125	-0.767903
126534370	chr11:126534370:C:A	2.95733e-08	-1.8786e-10	0.0653789
126534652	chr11:126534652:A:G	1.18903e-08	-0.301644	-0.544127
126534744	chr11:126534744:A:T	1.2924e-09	-1.81663	-1.24835
126534752	chr11:126534752:G:A	6.82284e-09	-1.8786e-10	-1.40122
126534817	chr11:126534817:GCTGAGCAGGCAGGGC:G	6.76546e-09	-1.8786e-10	-1.40966
126534934	chr11:126534934:C:T	7.00444e-09	-1.8786e-10	-1.37495
126535299	chr11:126535299:A:G	6.92462e-09	-1.8786e-10	-1.38641
126535348	chr11:126535348:C:A	5.76063e-09	-1.81739	0.24694
126535612	chr11:126535612:A:G	5.95778e-09	-0.118598	-1.4182
126536232	chr11:126536232:G:A	1.50392e-09	-1.79078	-1.12264
126536286	chr11:126536286:T:C	1.05929e-08	-1.8786e-10	-0.961305
126536339	chr11:126536339:T:G	1.18229e-08	-1.8786e-10	-0.851459
126536623	chr11:126536623:C:T	6.85184e-09	-1.8786e-10	-1.39698
126536980	chr11:126536980:C:T	1.11735e-09	-1.79295	-1.41758
126537170	chr11:126537170:C:T	9.99022e-09	-1.8786e-10	-1.01989
126537468	chr11:126537468:G:A	7.06472e-09	-1.8786e-10	-1.36638
126537545	chr11:126537545:T:C	4.12221e-09	-0.519586	-1.38552
126537601	chr11:126537601:A:C	4.27845e-09	-0.580944	-1.28696
126537647	chr11:126537647:G:A	4.63827e-09	-1.78715	-4.18622e-10
126537835	chr11:126537835:C:A	7.27483e-09	-1.8786e-10	-1.33707
126538057	chr11:126538057:G:C	9.02271e-09	-1.8786e-10	-1.12175
126538079	chr11:126538079:G:C	9.04591e-09	-1.8786e-10	-1.11918
126538308	chr11:126538308:C:T	1.10385e-08	-1.8786e-10	-0.920108
126538412	chr11:126538412:G:A	7.52564e-09	-1.8786e-10	-1.30318
126538477	chr11:126538477:G:A	7.00221e-09	-1.8786e-10	-1.37527
126538486	chr11:126538486:T:A	1.13328e-09	-1.76907	-1.42731
126538518	chr11:126538518:C:T	1.17725e-08	-0.855729	-4.18622e-10
126538772	chr11:126538772:C:G	3.88823e-09	-0.632941	-1.3306
126538777	chr11:126538777:T:C	7.92163e-09	-1.8786e-10	-1.2519
126538815	chr11:126538815:C:T	4.86346e-09	-0.333363	-1.40638
126539274	chr11:126539274:C:T	6.67969e-09	-1.8786e-10	-1.42242
126539328	chr11:126539328:T:C	7.11416e-09	-1.8786e-10	-1.35941
126539339	chr11:126539339:G:A	1.11145e-09	-1.78439	-1.43143
126539432	chr11:126539432:T:G	4.60782e-09	-0.388999	-1.40474
126539505	chr11:126539505:T:G	6.66932e-09	-1.8786e-10	-1.42398
126539629	chr11:126539629:T:C	7.41703e-09	0.119418	-1.43713
126539711	chr11:126539711:G:C	3.94277e-09	-1.78374	-0.165871
126539727	chr11:126539727:C:T	4.30422e-09	-0.566144	-1.29575
126539761	chr11:126539761:A:G	5.59704e-07	-1.8786e-10	3.00591
126539987	chr11:126539987:A:C	6.09918e-09	-0.240445	-1.27289
126540018	chr11:126540018:A:C	7.86703e-09	-0.0309937	-1.22782
126540306	chr11:126540306:A:G	7.93481e-09	-1.8786e-10	-1.25023
126540481	chr11:126540481:G:A	3.18563e-09	-0.768705	-1.39414
126540548	chr11:126540548:C:T	4.97145e-09	-1.71778	-4.18622e-10
126540563	chr11:126540563:C:A	1.14188e-09	-1.78374	-1.40508
126540999	chr11:126540999:G:A	5.691e-09	-0.432252	-1.15036
126541074	chr11:126541074:T:A	4.96441e-09	-0.332087	-1.38711
126541155	chr11:126541155:C:T	5.83309e-09	-0.429976	-1.12797
126541395	chr11:126541395:C:T	6.02642e-09	-0.316681	-1.20866
126541564	chr11:126541564:G:C	8.07101e-09	-0.135161	-1.09805
126541770	chr11:126541770:T:C	1.11825e-07	1.39545	-4.18622e-10
126542099	chr11:126542099:A:G	6.76335e-09	-0.119766	-1.29021
126542111	chr11:126542111:T:C	7.59902e-09	-0.104725	-1.18875
126542153	chr11:126542153:T:C	7.73482e-09	-1.8786e-10	-1.27576
126542183	chr11:126542183:C:T	6.63257e-09	-1.8786e-10	-1.4295
126542272	chr11:126542272:AGTTGTTCCCAACTGGACACAGACCATCTTGG:A	6.92401e-09	-1.8786e-10	-1.3865
126542341	chr11:126542341:T:C	6.90062e-09	-1.8786e-10	-1.38988
126542471	chr11:126542471:T:C	8.52529e-09	-1.8786e-10	-1.17846
126542506	chr11:126542506:G:T	2.36686e-08	-1.8786e-10	-0.157345
126542576	chr11:126542576:G:A	9.58411e-09	-1.8786e-10	-1.06139
126542585	chr11:126542585:A:G	3.12736e-08	1.27565	-1.15437
126542681	chr11:126542681:G:T	6.73094e-09	-1.8786e-10	-1.41478
126542743	chr11:126542743:T:C	7.152e-09	-1.8786e-10	-1.3541
126542752	chr11:126542752:A:G	6.60075e-09	-1.8786e-10	-1.43431
126543028	chr11:126543028:A:G	6.66845e-09	-1.76141	0.337304
126543707	chr11:126543707:T:C	5.55648e-09	-1.18264	-0.423887
126543743	chr11:126543743:T:A	1.23446e-08	-0.401804	-0.406467
126544178	chr11:126544178:G:A	8.96768e-09	-0.452086	-0.675781
126544192	chr11:126544192:T:C	9.80226e-09	0.368319	-1.4072
126544350	chr11:126544350:C:G	8.61982e-09	-1.8786e-10	-1.16743
126544536	chr11:126544536:C:T	1.16001e-08	-0.870477	-4.18622e-10
126544878	chr11:126544878:T:C	7.20326e-09	-1.8786e-10	-1.34696
126544903	chr11:126544903:A:G	6.79298e-09	-1.8786e-10	-1.4056
126545037	chr11:126545037:A:G	8.06657e-09	-1.23376	-4.18622e-10
126545162	chr11:126545162:G:A	7.87356e-09	-1.25798	-4.18622e-10
126545217	chr11:126545217:G:A	5.80549e-09	-1.56269	-4.18622e-10
126545479	chr11:126545479:A:G	1.65181e-09	-1.73949	-1.08013
126545531	chr11:126545531:A:G	2.62758e-09	-1.24356	-1.11187
126546164	chr11:126546164:A:G	2.71603e-09	-1.27032	-1.052
126546481	chr11:126546481:C:T	5.61646e-09	-0.864484	-0.731307
126546528	chr11:126546528:C:T	6.59411e-09	-1.8786e-10	-1.43532
126546745	chr11:126546745:G:A	4.83446e-09	-1.74572	-4.18622e-10
126546788	chr11:126546788:T:C	9.33931e-09	-1.8786e-10	-1.08726
126546842	chr11:126546842:C:T	6.78878e-09	-1.8786e-10	-1.40622
126546939	chr11:126546939:G:A	6.5817e-09	-1.8786e-10	-1.4372
126547072	chr11:126547072:A:G	7.71394e-09	-0.315481	-0.962983
126547096	chr11:126547096:G:T	2.06327e-08	-0.371402	0.0767877
126547426	chr11:126547426:C:G	8.79356e-09	-1.8786e-10	-1.14747
126548162	chr11:126548162:T:C	9.50453e-09	-1.06972	-4.18622e-10
126548362	chr11:126548362:G:A	1.05612e-08	-1.8786e-10	-0.964307
126548784	chr11:126548784:T:C	6.61009e-09	-1.8786e-10	-1.4329
126548823	chr11:126548823:C:T	6.59235e-09	-1.8786e-10	-1.43558
126548846	chr11:126548846:TGG:T	9.10493e-09	-1.8786e-10	-1.11268
126549006	chr11:126549006:A:G	3.55848e-09	-0.672708	-1.37945
126549390	chr11:126549390:C:T	6.61604e-09	-1.8786e-10	-1.432
126549567	chr11:126549567:C:A	1.06095e-08	-1.8786e-10	-0.959746
126549825	chr11:126549825:C:T	1.30305e-09	-1.69001	-1.36678
126550418	chr11:126550418:G:A	4.01207e-09	-1.04822	-0.883967
126550791	chr11:126550791:C:T	6.58517e-09	-1.8786e-10	-1.43667
126551095	chr11:126551095:G:T	6.62177e-09	-1.8786e-10	-1.43113
126551150	chr11:126551150:G:A	4.69773e-09	-1.06026	-0.714152
126551151	chr11:126551151:C:T	6.90174e-09	-1.8786e-10	-1.38972
126551187	chr11:126551187:A:G	6.75903e-09	-1.8786e-10	-1.41061
126551234	chr11:126551234:C:T	3.37935e-09	-1.81648	-0.287327
126551520	chr11:126551520:G:A	7.55615e-09	-0.199865	-1.09927
126551545	chr11:126551545:A:G	6.83335e-09	-1.8786e-10	-1.39968
126551681	chr11:126551681:C:T	7.87704e-09	-1.8786e-10	-1.25754
126551876	chr11:126551876:C:T	3.97749e-09	-0.696595	-1.24425
126552119	chr11:126552119:C:A	7.83273e-09	-1.8786e-10	-1.26318
126552266	chr11:126552266:A:G	3.72126e-09	-1.78571	-0.22172
126552853	chr11:126552853:G:A	2.98537e-09	-1.18238	-1.04539
126552920	chr11:126552920:C:G	1.268e-08	-1.50084	0.719369
126553062	chr11:126553062:G:C	6.84718e-09	-1.8786e-10	-1.39766
126553185	chr11:126553185:A:G	1.1172e-08	-1.56258	0.654496
126553226	chr11:126553226:A:G	4.52912e-09	-1.81097	-4.18622e-10
126553233	chr11:126553233:G:A	8.11588e-09	-1.8786e-10	-1.22767
126553372	chr11:126553372:C:T	1.22537e-09	-1.80704	-1.31121
126553490	chr11:126553490:G:T	8.07308e-09	-1.8786e-10	-1.23296
126553581	chr11:126553581:TG:AG	1.04398e-08	0.0698953	-1.04576
126553687	chr11:126553687:G:T	6.87478e-09	-1.8786e-10	-1.39363
126554427	chr11:126554427:A:G	6.98799e-09	-1.8786e-10	-1.3773
126554622	chr11:126554622:T:C	1.05407e-08	-1.8786e-10	-0.966249
126554877	chr11:126554877:C:T	4.55859e-09	-1.80448	-4.18622e-10
126555058	chr11:126555058:G:A	6.72839e-09	-1.8786e-10	-1.41516
126555233	chr11:126555233:T:C	5.00595e-09	-1.00958	-0.701289
126555291	chr11:126555291:G:A	1.18094e-09	-1.81409	-1.3411
126555473	chr11:126555473:T:A	1.17651e-09	-1.81562	-1.34332
126555491	chr11:126555491:A:G	1.26595e-09	-1.67761	-1.40806
126555682	chr11:126555682:A:G	5.88458e-09	-1.81307	0.263911
126555695	chr11:126555695:T:C	1.00947e-08	-1.8786e-10	-1.00948
126555779	chr11:126555779:C:T	1.16315e-09	-1.81049	-1.35987
126555953	chr11:126555953:G:T	1.3543e-09	-1.8025	-1.21571
126556112	chr11:126556112:G:A	6.86543e-09	-1.8786e-10	-1.39499
126556189	chr11:126556189:G:C	1.14484e-08	-1.8786e-10	-0.883647
126556547	chr11:126556547:A:G	6.06447e-09	-1.79708	0.278037
126556670	chr11:126556670:T:C	7.29051e-09	-1.8786e-10	-1.33492
126556806	chr11:126556806:C:T	5.80122e-09	-1.56342	-4.18622e-10
126556822	chr11:126556822:A:T	4.80131e-09	-1.71348	-0.0391206
126556927	chr11:126556927:C:T	2.76975e-09	-1.20728	-1.09546
126557198	chr11:126557198:A:G	7.33108e-09	-1.8786e-10	-1.32937
126557550	chr11:126557550:T:C	7.30894e-09	-1.8786e-10	-1.3324
126557657	chr11:126557657:G:A	1.17557e-09	-1.73364	-1.4261
126557683	chr11:126557683:C:T	6.995e-09	-1.8786e-10	-1.3763
126558130	chr11:126558130:T:C	4.23054e-09	-0.470215	-1.40895
126558347	chr11:126558347:C:T	7.3366e-09	-1.8786e-10	-1.32862
126558555	chr11:126558555:T:A	1.24809e-08	-1.8786e-10	-0.797297
126558781	chr11:126558781:G:A	1.56712e-09	-1.6683	-1.20396
126559108	chr11:126559108:TC:T	6.82299e-09	-1.8786e-10	-1.4012
126559125	chr11:126559125:C:T	3.79763e-09	-1.6054	-0.381717
126559223	chr11:126559223:T:C	1.62707e-08	-1.8786e-10	-0.532126
126559297	chr11:126559297:A:T	1.25182e-08	-1.8786e-10	-0.794306
126559504	chr11:126559504:T:C	7.79438e-09	-1.8786e-10	-1.26809
126559931	chr11:126559931:C:T	3.38722e-09	-1.58094	-0.520543
126560220	chr11:126560220:C:T	1.1375e-09	-1.78018	-1.41248
126560502	chr11:126560502:A:G	7.86795e-09	-1.8786e-10	-1.2587
126560762	chr11:126560762:T:C	1.20856e-09	-1.78367	-1.3484
126560854	chr11:126560854:A:G	8.53272e-09	-1.8786e-10	-1.17758
126561018	chr11:126561018:A:G	1.36835e-09	-1.57708	-1.43081
126561106	chr11:126561106:A:G	6.7069e-09	-1.8786e-10	-1.41836
126561143	chr11:126561143:T:C	1.03769e-08	-1.69408	0.712166
126561929	chr11:126561929:T:C	1.45409e-08	-1.8786e-10	-0.644528
126561941	chr11:126561941:T:G	1.19178e-09	-1.74192	-1.40413
126562009	chr11:126562009:C:T	1.59356e-09	-1.62358	-1.23195
126562090	chr11:126562090:T:C	2.63737e-09	-1.02792	-1.32379
126562408	chr11:126562408:G:A	5.14119e-09	-1.68421	-4.18622e-10
126562481	chr11:126562481:A:G	1.70644e-09	-1.81571	-0.971377
126563084	chr11:126563084:T:C	5.70464e-09	-0.623539	-0.956674
126563352	chr11:126563352:A:G	1.34087e-07	1.577	-4.18622e-10
126563437	chr11:126563437:C:T	1.21988e-08	-1.8786e-10	-0.820157
126563565	chr11:126563565:C:T	6.90473e-09	-1.8786e-10	-1.38929
126563834	chr11:126563834:C:T	7.85607e-09	-1.8786e-10	-1.26021
126563977	chr11:126563977:C:T	8.8161e-09	-1.8786e-10	-1.14491
126564492	chr11:126564492:A:G	7.11773e-09	-1.8786e-10	-1.3589
126564656	chr11:126564656:G:T	7.15121e-09	-1.8786e-10	-1.35421
126564657	chr11:126564657:C:T	6.86592e-09	-1.8786e-10	-1.39492
126564742	chr11:126564742:T:C	6.60678e-09	-1.8786e-10	-1.4334
126564938	chr11:126564938:A:T	1.31851e-08	-1.8786e-10	-0.742406
126564986	chr11:126564986:G:A	2.60986e-09	-1.11531	-1.24689
126565187	chr11:126565187:G:A	4.18153e-09	-1.05283	-0.837983
126565190	chr11:126565190:C:A	1.08586e-08	-1.8786e-10	-0.936537
126565337	chr11:126565337:T:C	1.19096e-08	-1.8786e-10	-0.844146
126565369	chr11:126565369:T:C	2.62844e-09	-1.76995	-0.585152
126565617	chr11:126565617:C:T	2.78755e-08	-1.8786e-10	0.00625543
126565833	chr11:126565833:A:G	3.20382e-09	-0.940679	-1.21647
126565915	chr11:126565915:C:T	3.09411e-09	-0.792256	-1.39974
126565956	chr11:126565956:T:C	2.70286e-09	-1.07588	-1.2513
126566092	chr11:126566092:C:T	3.35844e-08	-1.8786e-10	0.192568
126566137	chr11:126566137:GA:G	2.65163e-09	-0.926152	-1.42017
126566147	chr11:126566147:T:G	2.04137e-08	-1.8786e-10	-0.305288
126566149	chr11:126566149:C:T	1.26975e-08	-1.8786e-10	-0.78009
126566165	chr11:126566165:C:T	2.96328e-09	-0.97503	-1.26017
126566267	chr11:126566267:A:G	1.44313e-09	-1.68431	-1.27037
126566334	chr11:126566334:G:C	1.2217e-09	-1.69048	-1.43076
126566671	chr11:126566671:A:C	9.61288e-09	-1.05839	-4.18622e-10
126567027	chr11:126567027:G:T	4.03128e-09	-0.910599	-1.01681
126567093	chr11:126567093:A:G	1.42515e-09	-1.803	-1.16421
126567939	chr11:126567939:T:A	2.91648e-09	-0.838944	-1.41217
126567994	chr11:126567994:G:A	4.35938e-08	-1.8786e-10	0.453423
126568046	chr11:126568046:G:A	3.33712e-09	-0.699455	-1.41693
126568216	chr11:126568216:C:T	2.54546e-09	-0.992028	-1.39515
126568327	chr11:126568327:T:A	1.03351e-08	-1.8786e-10	-0.985951
126569124	chr11:126569124:T:C	1.62613e-09	-1.67398	-1.16131
126570012	chr11:126570012:A:T	8.53294e-09	-1.8786e-10	-1.17756
126570283	chr11:126570283:TAA:T	6.88802e-09	-1.8786e-10	-1.39171
126570293	chr11:126570293:C:T	1.22695e-08	-1.8786e-10	-0.814376
126570330	chr11:126570330:A:G	1.40631e-09	-1.76242	-1.21811
126570331	chr11:126570331:T:C	1.3387e-09	-1.77766	-1.25213
126570429	chr11:126570429:T:C	2.79984e-07	-1.8786e-10	2.31324
126571261	chr11:126571261:C:A	9.63036e-09	-1.8786e-10	-1.05657
126571401	chr11:126571401:A:G	1.21227e-08	-0.82641	-4.18622e-10
126571768	chr11:126571768:G:A	7.26795e-09	-1.8786e-10	-1.33802
126571839	chr11:126571839:A:G	1.46751e-08	-1.8786e-10	-0.635344
126572475	chr11:126572475:C:T	7.43957e-09	-1.8786e-10	-1.31468
126572579	chr11:126572579:CCCCG:C	4.29529e-09	-0.583738	-1.28023
126572740	chr11:126572740:C:A	8.56507e-09	-1.1738	-4.18622e-10
126572752	chr11:126572752:G:C	1.77472e-08	-1.31831	0.873047
126572755	chr11:126572755:C:T	6.58211e-09	-1.8786e-10	-1.43714
126572891	chr11:126572891:G:T	9.3824e-09	-1.73209	0.649431
126573200	chr11:126573200:A:G	7.20098e-08	-1.8786e-10	0.955309
126573229	chr11:126573229:G:C	1.37912e-07	-0.950207	2.55533
126573291	chr11:126573291:C:T	3.62594e-09	-0.817821	-1.21556
126573942	chr11:126573942:T:C	4.21565e-09	-1.17404	-0.708651
126574047	chr11:126574047:A:G	1.13593e-09	-1.80493	-1.38911
126574079	chr11:126574079:C:T	6.58142e-09	-1.8786e-10	-1.43724
126574320	chr11:126574320:C:G	7.41316e-09	-1.8786e-10	-1.31824
126574756	chr11:126574756:A:G	1.91288e-08	-0.951886	0.581586
126574827	chr11:126574827:G:C	8.21676e-09	-0.955216	-0.260101
126574939	chr11:126574939:G:A	1.0501e-08	-1.8786e-10	-0.970019
126575001	chr11:126575001:G:A	6.64348e-09	-1.8786e-10	-1.42786
126575055	chr11:126575055:G:A	6.58376e-09	-1.8786e-10	-1.43689
126575202	chr11:126575202:A:G	9.50672e-09	-1.06949	-4.18622e-10
126575561	chr11:126575561:T:G	6.14025e-09	-0.179463	-1.32716
126575710	chr11:126575710:G:C	1.75988e-08	-0.745387	0.291727
126575895	chr11:126575895:C:A	6.94619e-09	-1.8786e-10	-1.3833
126575920	chr11:126575920:T:C	6.76565e-09	-1.8786e-10	-1.40963
126575933	chr11:126575933:A:G	2.50812e-07	-1.8786e-10	2.20321
126576065	chr11:126576065:G:A	2.29409e-07	-1.8786e-10	2.11401
126576466	chr11:126576466:A:G	5.30593e-09	-0.289036	-1.36363
126576536	chr11:126576536:T:C	1.21742e-08	-1.8786e-10	-0.822175
126576692	chr11:126576692:G:A	9.17028e-08	-1.80802	3.00508
126577657	chr11:126577657:G:A	1.63132e-09	-1.81539	-1.01671
126577890	chr11:126577890:T:C	3.72624e-09	-0.581992	-1.4241
126577937	chr11:126577937:C:T	1.87686e-09	-1.27439	-1.41751
126578593	chr11:126578593:C:T	3.03598e-09	-1.09358	-1.11738
126578676	chr11:126578676:G:T	9.24533e-09	-1.09737	-4.18622e-10
126579048	chr11:126579048:C:T	1.0221e-08	-0.0193578	-0.97769
126579172	chr11:126579172:G:A	3.63817e-07	-1.8786e-10	2.57516
126579181	chr11:126579181:A:G	1.01168e-08	-1.0073	-4.18622e-10
126579192	chr11:126579192:C:T	7.91932e-09	-1.32451	0.0723221
126579322	chr11:126579322:G:A	7.60292e-09	-1.8786e-10	-1.29296
126579491	chr11:126579491:A:G	6.70376e-09	-1.8786e-10	-1.41883
126579692	chr11:126579692:C:A	3.33766e-07	-1.8786e-10	2.48895
126579783	chr11:126579783:C:T	6.43798e-09	-1.40622	-0.0530598
126580601	chr11:126580601:C:T	4.10681e-08	-0.412479	0.806218
126580719	chr11:126580719:G:T	3.87033e-08	-0.487043	0.821475
126580874	chr11:126580874:C:T	6.68469e-09	-1.8786e-10	-1.42167
126581113	chr11:126581113:T:C	2.17331e-09	-1.22581	-1.31943
126581334	chr11:126581334:C:G	1.40354e-09	-1.72124	-1.26126
126581417	chr11:126581417:G:C	2.61759e-09	-1.11807	-1.24117
126581546	chr11:126581546:A:G	1.20583e-08	-1.79005	0.958312
126581577	chr11:126581577:A:G	6.99329e-09	-1.8786e-10	-1.37654
126581594	chr11:126581594:T:C	1.14838e-09	-1.7487	-1.43444
126581775	chr11:126581775:C:T	6.92673e-09	-1.8786e-10	-1.38611
126581837	chr11:126581837:G:A	6.99383e-09	-1.8786e-10	-1.37646
126582137	chr11:126582137:T:C	1.34462e-09	-1.7582	-1.26718
126582474	chr11:126582474:A:G	3.55515e-09	-1.09757	-0.955524
126582812	chr11:126582812:T:C	7.30229e-09	-1.8786e-10	-1.3333
126582889	chr11:126582889:C:T	1.47038e-09	-1.69805	-1.23793
126583225	chr11:126583225:C:A	8.16222e-09	-1.8786e-10	-1.22198
126583381	chr11:126583381:A:G	1.70498e-09	-1.35082	-1.43712
126583621	chr11:126583621:C:T	1.80281e-09	-1.80656	-0.925582
126584501	chr11:126584501:G:A	7.79274e-09	-1.8786e-10	-1.2683
126584583	chr11:126584583:C:A	6.73846e-09	-1.8786e-10	-1.41366
126584707	chr11:126584707:G:A	1.18962e-09	-1.77274	-1.37512
126584793	chr11:126584793:A:G	1.08158e-09	-1.81551	-1.42756
126584975	chr11:126584975:G:C	2.57024e-08	-1.15907	1.08417
126585211	chr11:126585211:G:C	6.05379e-09	-1.52081	-4.18622e-10
126585391	chr11:126585391:G:A	8.25453e-09	-1.8786e-10	-1.21073
126586682	chr11:126586682:A:G	5.83388e-09	-1.51449	-0.0433237
126587081	chr11:126587081:C:T	2.55377e-08	-1.8786e-10	-0.0813387
126587939	chr11:126587939:G:A	6.83799e-09	-1.8786e-10	-1.399
126587989	chr11:126587989:T:G	6.92794e-09	-1.8786e-10	-1.38593
126588010	chr11:126588010:T:C	3.77925e-09	-0.556773	-1.4352
126588029	chr11:126588029:G:T	4.30932e-09	-1.3	-0.560713
126588368	chr11:126588368:T:G	1.15912e-09	-1.76327	-1.41056
126588428	chr11:126588428:G:A	7.70688e-09	-1.8786e-10	-1.27938
126588507	chr11:126588507:G:A	6.58152e-09	-1.8786e-10	-1.43723
126588621	chr11:126588621:A:G	1.71623e-08	-1.28251	0.803729
126589015	chr11:126589015:C:T	4.49015e-09	-1.81961	-4.18622e-10
126589018	chr11:126589018:C:G	5.25423e-09	-1.66246	-4.18622e-10
126589047	chr11:126589047:G:A	2.1835e-09	-1.64076	-0.899802
126589431	chr11:126589431:G:A	1.14813e-09	-1.7461	-1.43726
126589736	chr11:126589736:T:C	3.5651e-09	-1.74967	-0.300626
126589870	chr11:126589870:T:C	3.38653e-09	-1.5647	-0.536986
126589892	chr11:126589892:T:C	3.12923e-09	-1.58878	-0.591925
126589944	chr11:126589944:C:T	5.91971e-09	-1.54321	-4.18622e-10
126590104	chr11:126590104:T:C	1.76085e-09	-1.40187	-1.35383
126590115	chr11:126590115:G:A	1.07515e-08	-1.8786e-10	-0.946446
126590121	chr11:126590121:C:A	1.01633e-08	-1.8786e-10	-1.00271
126590250	chr11:126590250:A:T	6.59739e-09	-1.8786e-10	-1.43482
126590272	chr11:126590272:A:C	1.86216e-09	-1.26315	-1.4366
126590313	chr11:126590313:A:G	1.66232e-09	-1.37676	-1.43652
126590401	chr11:126590401:A:G	1.83006e-09	-1.77939	-0.937757
126590517	chr11:126590517:G:A	1.84875e-09	-1.26974	-1.43724
126590790	chr11:126590790:G:A	1.3092e-09	-1.63843	-1.41365
126590862	chr11:126590862:C:T	1.87134e-09	-1.73257	-0.962274
126591001	chr11:126591001:A:G	1.75667e-09	-1.73402	-1.02405
126591315	chr11:126591315:G:A	3.28374e-09	-0.723423	-1.40909
126591557	chr11:126591557:T:C	7.42509e-09	-1.8786e-10	-1.31663
126591863	chr11:126591863:C:T	2.31262e-09	-1.81664	-0.666476
126591913	chr11:126591913:G:A	1.0801e-09	-1.81754	-1.42691
126592124	chr11:126592124:G:A	1.95169e-09	-1.69899	-0.953801
126592738	chr11:126592738:T:C	1.80546e-09	-1.81853	-0.91215
126592747	chr11:126592747:G:A	1.55483e-09	-1.81977	-1.06036
126592812	chr11:126592812:T:C	8.88366e-09	-1.8786e-10	-1.13728
126592867	chr11:126592867:C:A	5.63725e-09	-0.163019	-1.42908
126592897	chr11:126592897:C:T	7.78843e-09	-1.8786e-10	-1.26885
126593358	chr11:126593358:C:A	3.78794e-09	-0.567526	-1.42215
126593540	chr11:126593540:T:C	9.06139e-09	-1.11747	-4.18622e-10
126593607	chr11:126593607:G:A	1.34932e-09	-1.62192	-1.39998
126593676	chr11:126593676:G:A	1.21307e-09	-1.71828	-1.41006
126593810	chr11:126593810:C:G	6.83263e-09	-1.8786e-10	-1.39978
126594306	chr11:126594306:A:AT	8.39201e-09	-1.42636	0.232149
126594673	chr11:126594673:C:A	1.7931e-08	-1.8786e-10	-0.434962
126594714	chr11:126594714:C:T	1.42398e-09	-1.61004	-1.358
126594720	chr11:126594720:C:A	1.4202e-09	-1.62647	-1.34422
126594813	chr11:126594813:C:T	4.82213e-09	-1.74828	-4.18622e-10
126595253	chr11:126595253:C:T	1.2736e-09	-1.77924	-1.3004
126595401	chr11:126595401:T:C	5.38101e-09	-1.63862	-4.18622e-10
126595937	chr11:126595937:A:G	9.65407e-09	-1.8786e-10	-1.05411
126596046	chr11:126596046:G:A	9.73732e-09	-1.8786e-10	-1.04553
126596234	chr11:126596234:T:C	2.04482e-09	-1.65899	-0.947197
126597772	chr11:126597772:T:C	5.30722e-09	-0.282201	-1.37022
126597844	chr11:126597844:C:T	9.81518e-09	-1.8786e-10	-1.03756
126598029	chr11:126598029:C:G	7.77665e-09	-1.8786e-10	-1.27037
126598768	chr11:126598768:T:C	7.9734e-09	-1.8786e-10	-1.24538
126598817	chr11:126598817:T:C	1.30532e-09	-1.79513	-1.25991
126599075	chr11:126599075:C:T	2.69206e-09	-0.972374	-1.35881
126599530	chr11:126599530:G:A	1.03943e-08	-0.980236	-4.18622e-10
126599663	chr11:126599663:T:C	3.07959e-09	-0.871292	-1.3254
126599709	chr11:126599709:A:G	1.17254e-09	-1.76992	-1.39239
126599836	chr11:126599836:C:T	1.15462e-09	-1.76511	-1.41261
126599907	chr11:126599907:C:T	1.17109e-09	-1.73202	-1.43153
126600405	chr11:126600405:G:A	1.21011e-09	-1.75172	-1.37906
126600535	chr11:126600535:C:T	3.21402e-08	-1.8786e-10	0.148615
126600778	chr11:126600778:A:G	6.63919e-09	-1.8786e-10	-1.4285
126600838	chr11:126600838:C:T	1.90576e-08	-1.8786e-10	-0.374028
126601052	chr11:126601052:G:A	6.91652e-09	-1.8786e-10	-1.38758
126601335	chr11:126601335:C:T	1.11126e-08	-1.8786e-10	-0.913417
126601359	chr11:126601359:C:T	9.01134e-09	-1.8786e-10	-1.12301
126601576	chr11:126601576:A:G	7.63317e-09	-1.8786e-10	-1.28899
126601738	chr11:126601738:C:T	7.50241e-09	-1.8786e-10	-1.30627
126601749	chr11:126601749:G:A	1.18705e-09	-1.72946	-1.42057
126601789	chr11:126601789:C:T	8.19772e-09	-1.8786e-10	-1.21764
126601792	chr11:126601792:G:A	4.4558e-09	-0.437059	-1.39023
126602087	chr11:126602087:T:C	8.21281e-09	-1.8786e-10	-1.2158
126602094	chr11:126602094:C:T	2.73924e-09	-0.905752	-1.40806
126602253	chr11:126602253:C:T	7.45318e-09	-1.8786e-10	-1.31285
126602599	chr11:126602599:A:G	4.85802e-09	-1.74086	-4.18622e-10
126602617	chr11:126602617:G:A	2.08969e-09	-1.3916	-1.19288
126602654	chr11:126602654:G:T	1.14949e-09	-1.7485	-1.43367
126602792	chr11:126602792:G:A	7.79182e-09	-1.8786e-10	-1.26842
126603339	chr11:126603339:C:T	1.21918e-09	-1.68615	-1.43716
126603340	chr11:126603340:C:T	9.68644e-09	-1.8786e-10	-1.05077
126603380	chr11:126603380:A:G	1.3611e-08	-1.8786e-10	-0.710613
126603397	chr11:126603397:C:T	5.26443e-09	-1.66052	-4.18622e-10
126603797	chr11:126603797:T:G	9.16528e-09	-1.8786e-10	-1.10607
126603996	chr11:126603996:A:G	6.84616e-09	-1.8786e-10	-1.3978
126604169	chr11:126604169:T:C	1.84588e-09	-1.27667	-1.43187
126604228	chr11:126604228:C:T	1.09771e-08	-1.8786e-10	-0.925684
126604610	chr11:126604610:T:C	1.61573e-08	-1.8786e-10	-0.53912
126604767	chr11:126604767:G:A	1.45097e-08	-1.8786e-10	-0.646678
126604799	chr11:126604799:G:C	7.37315e-09	-1.8786e-10	-1.32365
126605451	chr11:126605451:G:A	6.62776e-09	-1.8786e-10	-1.43023
126605513	chr11:126605513:G:T	1.24113e-09	-1.79937	-1.3061
126605541	chr11:126605541:C:T	1.36093e-08	-1.8786e-10	-0.710739
126605607	chr11:126605607:C:T	2.78822e-08	-1.8786e-10	0.00649508
126605691	chr11:126605691:T:C	2.32484e-09	-1.81697	-0.660875
126606001	chr11:126606001:A:G	7.9614e-09	-1.24689	-4.18622e-10
126606297	chr11:126606297:C:T	1.00789e-08	-1.8786e-10	-1.01105
126606378	chr11:126606378:C:T	2.26524e-09	-1.81754	-0.686272
126606405	chr11:126606405:C:T	1.14352e-09	-1.76411	-1.42326
126606589	chr11:126606589:A:G	2.78506e-08	-1.8786e-10	0.00535981
126606667	chr11:126606667:C:T	2.35229e-08	-1.8786e-10	-0.163519
126606834	chr11:126606834:A:T	2.06385e-09	-1.79937	-0.797543
126607546	chr11:126607546:G:A	1.53645e-09	-1.61986	-1.27215
126607687	chr11:126607687:A:G	2.09398e-09	-1.60852	-0.973902
126608130	chr11:126608130:C:G	1.39839e-08	-1.8786e-10	-0.683584
126608413	chr11:126608413:T:A	1.27644e-09	-1.72137	-1.35604
126608442	chr11:126608442:G:C	1.34834e-09	-1.7109	-1.31172
126608464	chr11:126608464:CTCTG:C	3.82494e-09	-0.857964	-1.12199
126608749	chr11:126608749:T:C	1.87038e-09	-1.66166	-1.03369
126608937	chr11:126608937:G:A	1.84369e-09	-1.65576	-1.05396
126609164	chr11:126609164:T:C	1.94204e-09	-1.69918	-0.958572
126609226	chr11:126609226:A:G	5.29372e-09	-1.65497	-4.18622e-10
126609512	chr11:126609512:G:A	1.3564e-08	-1.8786e-10	-0.714077
126609695	chr11:126609695:T:G	2.74248e-09	-1.66632	-0.646315
126609796	chr11:126609796:G:A	2.63566e-09	-1.68274	-0.669621
126610103	chr11:126610103:T:G	2.114e-09	-1.15214	-1.42077
126610179	chr11:126610179:C:T	7.37453e-08	-1.8786e-10	0.979124
126610246	chr11:126610246:A:G	2.97443e-09	-1.49014	-0.741297
126610461	chr11:126610461:C:T	1.85803e-09	-1.70927	-0.992711
126611014	chr11:126611014:G:A	1.29818e-08	-1.8786e-10	-0.757945
126611122	chr11:126611122:G:A	2.51877e-09	-1.72432	-0.673402
126611161	chr11:126611161:G:A	3.30841e-09	-0.832083	-1.29294
126611277	chr11:126611277:C:T	1.25775e-09	-1.65842	-1.43374
126611361	chr11:126611361:A:G	1.49993e-09	-1.47883	-1.43724
126611410	chr11:126611410:A:G	1.3743e-09	-1.56951	-1.43404
126611545	chr11:126611545:T:C	1.54059e-09	-1.62496	-1.26437
126611786	chr11:126611786:C:T	5.08117e-08	0.606635	-4.18622e-10
126611961	chr11:126611961:T:C	1.50011e-08	-1.8786e-10	-0.613371
126612117	chr11:126612117:A:G	6.81684e-09	-1.8786e-10	-1.4021
126612267	chr11:126612267:T:C	1.42468e-09	-1.53127	-1.43628
126612360	chr11:126612360:A:G	1.78474e-08	-1.8786e-10	-0.439634
126612871	chr11:126612871:G:A	1.98517e-08	-1.8786e-10	-0.333201
126613004	chr11:126613004:T:G	2.5975e-09	-1.11679	-1.25015
126613478	chr11:126613478:G:C	6.72111e-09	-1.8786e-10	-1.41624
126614052	chr11:126614052:GA:G	2.37165e-08	-1.8786e-10	-0.155322
126614086	chr11:126614086:A:G	1.57175e-09	-1.55811	-1.3112
126614479	chr11:126614479:C:T	5.42527e-09	-1.1883	-0.442121
126614628	chr11:126614628:C:T	2.33447e-09	-1.74758	-0.726134
126614704	chr11:126614704:T:C	1.85123e-08	-1.8786e-10	-0.403056
126614937	chr11:126614937:G:A	2.57794e-09	-0.979667	-1.39484
126615165	chr11:126615165:T:C	2.31491e-08	-1.8786e-10	-0.179538
126615176	chr11:126615176:G:A	2.63734e-08	-1.8786e-10	-0.0491368
126615192	chr11:126615192:T:C	1.39509e-09	-1.58286	-1.40568
126615287	chr11:126615287:C:T	1.93238e-08	-1.8786e-10	-0.360156
126615559	chr11:126615559:G:A	2.16757e-08	-1.8786e-10	-0.245299
126615766	chr11:126615766:C:G	1.87606e-09	-1.25584	-1.43647
126616066	chr11:126616066:C:T	4.53403e-09	-1.80988	-4.18622e-10
126616146	chr11:126616146:G:T	2.72505e-08	-1.8786e-10	-0.0164195
126616150	chr11:126616150:A:G	4.10765e-09	-1.47344	-0.435207
126616286	chr11:126616286:AAG:A	1.3278e-09	-1.79331	-1.24466
126616330	chr11:126616330:A:C	2.1865e-08	-1.8786e-10	-0.236604
126616801	chr11:126616801:T:C	3.26155e-09	-0.71139	-1.4279
126616890	chr11:126616890:C:T	1.57211e-09	-1.79737	-1.0717
126616921	chr11:126616921:T:C	2.11922e-09	-1.1471	-1.42335
126618275	chr11:126618275:C:CT	1.10773e-09	-1.78801	-1.43117
126618972	chr11:126618972:C:A	2.54065e-08	-1.8786e-10	-0.0864894
126619946	chr11:126619946:T:G	1.26089e-09	-1.65284	-1.43683
126619968	chr11:126619968:C:G	1.98181e-09	-1.22635	-1.41113
126620087	chr11:126620087:T:G	1.68678e-09	-1.78743	-1.01125
126620713	chr11:126620713:G:A	1.71967e-08	-1.8786e-10	-0.476776
126620786	chr11:126620786:A:G	5.06399e-09	-1.69934	-4.18622e-10
126620825	chr11:126620825:T:C	6.59436e-09	-1.8786e-10	-1.43528
126621021	chr11:126621021:G:A	3.26384e-09	-0.981565	-1.15702
126622312	chr11:126622312:A:C	2.30201e-08	-1.8786e-10	-0.185125
126623268	chr11:126623268:T:C	1.78351e-08	-1.8786e-10	-0.440327
126623458	chr11:126623458:A:G	6.59311e-09	-1.8786e-10	-1.43547
126623479	chr11:126623479:C:T	6.58189e-09	-1.8786e-10	-1.43717
126623480	chr11:126623480:G:A	1.82566e-08	-1.8786e-10	-0.416965
126623561	chr11:126623561:G:A	1.26201e-09	-1.65567	-1.43311
126623592	chr11:126623592:T:C	2.57806e-08	-1.8786e-10	-0.071871
126623717	chr11:126623717:C:T	2.19383e-08	-1.8786e-10	-0.233261
126623723	chr11:126623723:G:T	7.4419e-09	-1.8786e-10	-1.31437
126624161	chr11:126624161:T:C	6.95246e-09	-1.8786e-10	-1.3824
126624204	chr11:126624204:C:T	2.95239e-09	-1.57288	-0.665997
126624678	chr11:126624678:G:T	1.24771e-09	-1.66707	-1.43311
126624803	chr11:126624803:C:T	2.15069e-08	-1.8786e-10	-0.253119
126624852	chr11:126624852:G:C	1.22282e-09	-1.6832	-1.43714
126624922	chr11:126624922:C:A	2.22757e-08	-1.8786e-10	-0.217998
126625130	chr11:126625130:C:T	1.10038e-08	-1.8786e-10	-0.923253
126625319	chr11:126625319:C:T	1.19965e-08	-1.8786e-10	-0.836879
126625411	chr11:126625411:A:C	1.12823e-09	-1.77119	-1.42965
126625554	chr11:126625554:T:C	1.15808e-09	-1.74549	-1.42924
126625611	chr11:126625611:T:C	2.34213e-08	-1.8786e-10	-0.167848
126626660	chr11:126626660:C:T	2.00521e-09	-1.81232	-0.813421
126626759	chr11:126626759:G:A	2.84505e-09	-1.10583	-1.17009
126626852	chr11:126626852:T:A	1.18376e-09	-1.74089	-1.41191
126626881	chr11:126626881:G:A	6.73644e-09	-1.8786e-10	-1.41396
126626911	chr11:126626911:G:A	3.0504e-08	-1.8786e-10	0.096365
126627577	chr11:126627577:C:T	2.3046e-08	-1.8786e-10	-0.183999
126627634	chr11:126627634:T:C	1.13602e-09	-1.76024	-1.43373
126629435	chr11:126629435:A:C	1.31466e-09	-1.7524	-1.29552
126629653	chr11:126629653:T:C	6.59851e-09	-1.8786e-10	-1.43465
126629944	chr11:126629944:T:A	2.6122e-09	-1.25422	-1.10708
126630438	chr11:126630438:T:C	1.28071e-09	-1.73223	-1.34185
126630466	chr11:126630466:C:CT	9.59102e-09	-1.71229	0.651628
126630599	chr11:126630599:C:T	6.75319e-09	-1.8786e-10	-1.41148
126631336	chr11:126631336:G:A	6.7101e-09	-1.8786e-10	-1.41788
126631338	chr11:126631338:C:T	6.7101e-09	-1.8786e-10	-1.41788
126631426	chr11:126631426:G:T	1.25095e-09	-1.76654	-1.33105
126631561	chr11:126631561:A:G	1.24968e-09	-1.66135	-1.43725
126632044	chr11:126632044:G:A	2.9395e-09	-1.21825	-1.02501
126632190	chr11:126632190:G:A	4.57687e-09	-1.80048	-4.18622e-10
126632207	chr11:126632207:C:A	3.81855e-09	-0.551626	-1.43
126632242	chr11:126632242:C:T	1.6821e-08	-1.8786e-10	-0.498863
126632607	chr11:126632607:T:C	9.27404e-09	-1.8786e-10	-1.09427
126632898	chr11:126632898:C:T	2.00004e-09	-1.40007	-1.22826
126633027	chr11:126633027:G:T	1.34612e-09	-1.81642	-1.20785
126633207	chr11:126633207:C:T	3.51284e-09	-1.07212	-0.992954
126633496	chr11:126633496:G:A	3.37746e-09	-0.691468	-1.4129
126633746	chr11:126633746:G:A	6.58259e-09	-1.8786e-10	-1.43706
126633885	chr11:126633885:G:A	2.3628e-09	-1.80026	-0.661387
126634036	chr11:126634036:C:A	7.0182e-09	-1.8786e-10	-1.37299
126634181	chr11:126634181:G:C	7.00056e-09	-1.8786e-10	-1.3755
126634187	chr11:126634187:C:T	1.06919e-09	-1.8182	-1.4364
126634410	chr11:126634410:A:G	3.26595e-09	-1.19182	-0.946124
126634446	chr11:126634446:C:T	2.60552e-09	-1.13907	-1.22479
126634563	chr11:126634563:G:A	8.32368e-08	-1.8786e-10	1.1002
126634588	chr11:126634588:C:T	1.17886e-09	-1.72193	-1.43502
126634613	chr11:126634613:A:G	8.24443e-09	-1.21196	-4.18622e-10
126634801	chr11:126634801:T:C	5.29435e-09	-1.65485	-4.18622e-10
126634834	chr11:126634834:C:T	3.50361e-09	-1.3867	-0.680999
126634992	chr11:126634992:A:G	4.02229e-09	-1.15803	-0.771615
126635252	chr11:126635252:G:A	8.55613e-09	-1.8786e-10	-1.17484
126635296	chr11:126635296:C:T	1.10856e-09	-1.78333	-1.4351
126635314	chr11:126635314:C:T	2.98801e-09	-0.789991	-1.4369
126635415	chr11:126635415:C:T	3.53168e-09	-0.994199	-1.06552
126635432	chr11:126635432:G:T	2.26847e-09	-1.27872	-1.22367
126635561	chr11:126635561:G:A	1.62209e-08	-1.8786e-10	-0.53519
126635759	chr11:126635759:T:G	1.54401e-08	-1.8786e-10	-0.584523
126635919	chr11:126635919:C:G	6.82409e-09	-1.8786e-10	-1.40103
126636426	chr11:126636426:G:A	6.61413e-09	-1.8786e-10	-1.43229
126636513	chr11:126636513:G:A	2.39878e-09	-1.184	-1.26253
126636556	chr11:126636556:C:T	3.13719e-09	-1.34936	-0.828803
126636616	chr11:126636616:C:T	7.04816e-09	-1.8786e-10	-1.36873
126636817	chr11:126636817:C:T	2.92986e-09	-1.41346	-0.833075
126637486	chr11:126637486:T:C	1.1039e-09	-1.78851	-1.43414
126638250	chr11:126638250:G:T	6.70338e-09	-1.8786e-10	-1.41888
126638411	chr11:126638411:C:T	1.15866e-09	-1.73851	-1.43572
126638459	chr11:126638459:T:C	7.3137e-09	-1.8786e-10	-1.33174
126638825	chr11:126638825:A:G	1.18512e-09	-1.7156	-1.43605
126638997	chr11:126638997:A:G	6.82224e-09	-1.8786e-10	-1.40131
126639857	chr11:126639857:T:G	3.43586e-09	-1.31988	-0.767347
126639860	chr11:126639860:A:C	1.06836e-09	-1.8189	-1.43647
126640376	chr11:126640376:A:G	3.08897e-09	-1.27046	-0.923192
126640382	chr11:126640382:A:G	1.19316e-09	-1.71067	-1.43422
126640610	chr11:126640610:AGT:A	1.17617e-09	-1.72265	-1.43658
126640616	chr11:126640616:A:AAG	1.18245e-09	-1.71734	-1.43657
126640837	chr11:126640837:C:T	4.48964e-09	-1.81972	-4.18622e-10
126640986	chr11:126640986:T:C	1.06859e-09	-1.81856	-1.43659
126641668	chr11:126641668:C:T	6.66938e-09	-1.8786e-10	-1.42397
126641680	chr11:126641680:A:G	6.76807e-09	-1.8786e-10	-1.40928
126642457	chr11:126642457:C:T	6.66511e-09	-1.8786e-10	-1.42461
126642541	chr11:126642541:C:G	1.19627e-09	-1.70517	-1.43712
126643041	chr11:126643041:C:T	4.71824e-09	-1.77006	-4.18622e-10
126643512	chr11:126643512:A:T	6.65451e-09	-1.8786e-10	-1.4262
126643878	chr11:126643878:A:G	1.0787e-09	-1.81936	-1.42637
126644005	chr11:126644005:G:T	1.06754e-08	-1.8786e-10	-0.953554
126644218	chr11:126644218:A:G	6.584e-09	-1.8786e-10	-1.43685
126644748	chr11:126644748:G:A	7.06073e-09	-1.8786e-10	-1.36694
126645242	chr11:126645242:T:C	1.30661e-09	-1.68451	-1.36955
126645432	chr11:126645432:C:T	6.60077e-09	-1.8786e-10	-1.43431
126645472	chr11:126645472:C:G	6.68265e-09	-1.8786e-10	-1.42198
126645611	chr11:126645611:G:A	2.23333e-09	-1.59439	-0.923605
126645647	chr11:126645647:A:G	5.03759e-09	-1.70456	-4.18622e-10
126645841	chr11:126645841:C:T	5.27965e-09	-1.65763	-4.18622e-10
126646149	chr11:126646149:G:A	6.76006e-09	-1.8786e-10	-1.41046
126646656	chr11:126646656:G:A	3.37969e-09	-1.78998	-0.313731
126647220	chr11:126647220:A:G	7.48872e-09	-1.8786e-10	-1.3081
126647455	chr11:126647455:G:T	3.65572e-09	-1.81514	-0.210062
126647953	chr11:126647953:G:A	6.91983e-09	-1.8786e-10	-1.3871
126648150	chr11:126648150:T:C	4.55496e-09	-1.80528	-4.18622e-10
126648684	chr11:126648684:C:T	1.67105e-09	-1.43197	-1.37607
126649224	chr11:126649224:T:C	2.40082e-09	-1.21525	-1.23044
126649913	chr11:126649913:A:G	1.02044e-08	-1.8786e-10	-0.998672
126651116	chr11:126651116:G:A	6.88452e-09	-1.8786e-10	-1.39222
126651192	chr11:126651192:A:G	3.10582e-09	-1.1062	-1.08201
126651666	chr11:126651666:A:G	7.76295e-09	-1.8786e-10	-1.27213
126651777	chr11:126651777:A:G	6.60292e-09	-1.8786e-10	-1.43398
126651979	chr11:126651979:A:T	6.83117e-09	-1.8786e-10	-1.4
126652083	chr11:126652083:A:G	2.03528e-09	-1.5748	-1.03606
126652134	chr11:126652134:A:G	3.46275e-09	-1.40802	-0.671406
126652334	chr11:126652334:G:A	1.32556e-09	-1.77923	-1.26043
126652770	chr11:126652770:T:C	1.14794e-08	-1.8786e-10	-0.88094
126653373	chr11:126653373:AGTTTGTAAGTAGGC:A	2.31329e-09	-1.54427	-0.93855
126653426	chr11:126653426:G:A	4.62706e-09	-1.78957	-4.18622e-10
126653485	chr11:126653485:G:A	7.63394e-08	-1.72882	2.74252
126654187	chr11:126654187:GGT:G	1.67801e-09	-1.52175	-1.28214
126654506	chr11:126654506:T:C	1.10057e-09	-1.78854	-1.43712
126654530	chr11:126654530:T:C	8.04185e-09	-1.23683	-4.18622e-10
126654548	chr11:126654548:T:G	7.96404e-09	-1.8786e-10	-1.24656
126654786	chr11:126654786:C:T	8.01025e-09	-1.8786e-10	-1.24077
126654995	chr11:126654995:T:C	4.41375e-09	-0.630751	-1.20602
126655401	chr11:126655401:C:T	1.27082e-09	-1.68241	-1.39942
126655588	chr11:126655588:C:T	6.62528e-09	-1.8786e-10	-1.4306
126655808	chr11:126655808:C:G	9.10222e-09	-1.8786e-10	-1.11297
126656286	chr11:126656286:A:G	2.59094e-09	-0.997435	-1.37204
126656966	chr11:126656966:G:T	5.12647e-09	-1.04917	-0.637906
126657045	chr11:126657045:GACTGTGTCTCA:G	6.82524e-09	-1.8786e-10	-1.40087
126657211	chr11:126657211:C:T	1.25802e-08	-1.60712	0.81775
126657240	chr11:126657240:ATAAATAAT:A	2.97127e-09	-1.12438	-1.10812
126657273	chr11:126657273:T:TC	1.03399e-08	-0.98548	-4.18622e-10
126657781	chr11:126657781:A:G	6.58196e-09	-1.8786e-10	-1.43716
126657870	chr11:126657870:A:G	2.11812e-09	-1.51073	-1.06023
126657878	chr11:126657878:G:A	2.13515e-08	-1.78853	1.52816
126658140	chr11:126658140:C:T	1.8373e-08	-1.53938	1.12877
126659106	chr11:126659106:G:C	1.52435e-09	-1.77616	-1.12377
126659361	chr11:126659361:A:G	1.1179e-09	-1.77288	-1.43716
126659488	chr11:126659488:G:T	1.11266e-09	-1.778	-1.43674
126659513	chr11:126659513:C:T	9.86e-09	-1.06546	0.0324562
126660042	chr11:126660042:T:C	2.07031e-09	-1.46894	-1.12485
126660142	chr11:126660142:G:A	1.49281e-09	-1.53851	-1.38233
126660275	chr11:126660275:G:A	1.11345e-09	-1.77763	-1.4364
126660625	chr11:126660625:CCA:C	2.07525e-09	-1.46493	-1.12648
126660648	chr11:126660648:G:A	1.54092e-09	-1.81823	-1.07088
126660707	chr11:126660707:T:C	6.98979e-09	-1.8786e-10	-1.37704
126660748	chr11:126660748:C:T	1.66308e-08	-1.8786e-10	-0.510238
126660823	chr11:126660823:T:C	9.51441e-09	-1.8786e-10	-1.06869
126660871	chr11:126660871:G:A	4.97332e-09	-1.71741	-4.18622e-10
126661266	chr11:126661266:G:GA	1.6825e-09	-1.75461	-1.0466
126661850	chr11:126661850:G:A	7.01632e-09	-1.8786e-10	-1.37325
126662332	chr11:126662332:T:C	1.03798e-08	-1.24479	0.26316
126662456	chr11:126662456:A:G	1.06675e-09	-1.81963	-1.43725
126662615	chr11:126662615:G:A	6.67977e-09	-1.8786e-10	-1.42241
126663234	chr11:126663234:G:A	6.75033e-09	-1.8786e-10	-1.4119
126663600	chr11:126663600:C:T	7.33147e-09	-1.8786e-10	-1.32932
126663854	chr11:126663854:A:G	1.06834e-09	-1.81865	-1.43674
126664404	chr11:126664404:C:T	8.42772e-09	-1.8786e-10	-1.18997
126664526	chr11:126664526:T:A	1.71152e-09	-1.54664	-1.23747
126664540	chr11:126664540:A:T	6.71361e-08	-1.75968	2.64491
126664633	chr11:126664633:T:C	9.94753e-09	-1.58839	0.564219
126664992	chr11:126664992:C:T	7.74872e-09	-1.8786e-10	-1.27397
126665067	chr11:126665067:A:T	8.61084e-08	-1.77063	2.90474
126665078	chr11:126665078:G:T	2.12647e-09	-1.20223	-1.3648
126665416	chr11:126665416:G:GT	6.72655e-09	-1.8786e-10	-1.41543
126665496	chr11:126665496:G:A	1.12015e-09	-1.77083	-1.43721
126665739	chr11:126665739:A:C	2.2934e-08	-1.8786e-10	-0.188873
126666071	chr11:126666071:A:T	1.24392e-08	-1.8786e-10	-0.800636
126666126	chr11:126666126:T:C	1.59638e-09	-1.76968	-1.08408
126666210	chr11:126666210:A:C	6.69149e-09	-1.8786e-10	-1.42066
126666248	chr11:126666248:T:C	1.10504e-09	-1.78469	-1.43692
126666370	chr11:126666370:A:G	1.07121e-09	-1.81613	-1.43657
126666485	chr11:126666485:A:G	1.0752e-09	-1.81204	-1.43695
126667044	chr11:126667044:AC:A	1.67619e-08	-1.8786e-10	-0.502386
126668491	chr11:126668491:C:T	6.27188e-09	-1.48542	-4.18622e-10
126669241	chr11:126669241:T:C	1.17747e-07	-1.72191	3.16896
126669313	chr11:126669313:C:T	6.60041e-09	-1.8786e-10	-1.43436
126669677	chr11:126669677:T:A	8.3661e-09	-1.8786e-10	-1.19731
126669715	chr11:126669715:A:G	1.58329e-09	-1.46831	-1.39368
126669730	chr11:126669730:C:T	1.12314e-09	-1.77954	-1.42582
126670031	chr11:126670031:A:T	7.41001e-09	-1.8786e-10	-1.31866
126670050	chr11:126670050:G:T	1.51087e-08	-0.981616	0.375394
126670101	chr11:126670101:T:C	1.86529e-09	-1.78643	-0.911644
126670204	chr11:126670204:A:G	8.35328e-09	-1.8786e-10	-1.19884
126670659	chr11:126670659:G:A	4.56161e-09	-1.00638	-0.797434
126671279	chr11:126671279:A:G	1.87386e-09	-1.81339	-0.880109
126671524	chr11:126671524:C:T	1.2922e-08	-1.12336	0.360801
126671803	chr11:126671803:A:G	1.11874e-09	-1.78497	-1.42433
126671997	chr11:126671997:G:A	6.79977e-09	-1.8786e-10	-1.4046
126672766	chr11:126672766:C:T	8.56314e-09	-1.8786e-10	-1.17403
126673032	chr11:126673032:T:C	6.65059e-09	-1.8786e-10	-1.42679
126673254	chr11:126673254:T:C	1.03625e-08	-1.18695	0.203655
126673525	chr11:126673525:G:T	1.02166e-08	-0.997477	-4.18622e-10
126673701	chr11:126673701:G:A	1.1195e-08	-1.09261	0.186587
126673729	chr11:126673729:A:G	6.60587e-09	-1.8786e-10	-1.43353
126673759	chr11:126673759:C:T	1.12815e-09	-1.77265	-1.42827
126674718	chr11:126674718:T:C	6.82403e-09	-1.8786e-10	-1.40104
126674864	chr11:126674864:C:CTG	6.62498e-09	-0.826375	-0.604271
126675232	chr11:126675232:A:C	6.63368e-09	-1.8786e-10	-1.42933
126675518	chr11:126675518:T:G	1.18412e-08	-1.8786e-10	-0.849904
126675769	chr11:126675769:G:A	6.59199e-09	-1.8786e-10	-1.43564
126675774	chr11:126675774:T:C	5.54687e-09	-0.95964	-0.648619
126675861	chr11:126675861:G:A	4.1782e-09	-1.06734	-0.824273
126676695	chr11:126676695:A:G	8.52675e-09	-1.8786e-10	-1.17828
126676741	chr11:126676741:T:G	6.58429e-09	-1.8786e-10	-1.43681
126677522	chr11:126677522:G:A	1.17917e-07	-1.77766	3.22615
126677739	chr11:126677739:C:A	4.50778e-09	-1.81569	-4.18622e-10
126677966	chr11:126677966:C:T	7.488e-09	-1.8786e-10	-1.30819
126678313	chr11:126678313:T:TGGA	3.1751e-09	-1.45557	-0.710586
126678387	chr11:126678387:T:G	7.06426e-09	-1.36645	-4.18622e-10
126679214	chr11:126679214:C:G	1.41976e-09	-1.79838	-1.17263
126679401	chr11:126679401:G:A	1.97024e-08	-1.38798	1.04723
126679608	chr11:126679608:T:A	1.18787e-09	-1.79399	-1.35534
126679863	chr11:126679863:T:C	4.35838e-08	-1.8786e-10	0.453192
126680335	chr11:126680335:T:C	1.45383e-08	-1.72427	1.07956
126681363	chr11:126681363:C:T	5.11655e-09	-1.68901	-4.18622e-10
126681658	chr11:126681658:TG:T	7.52443e-09	-1.8786e-10	-1.30334
126681680	chr11:126681680:C:T	2.19328e-08	1.15338	-1.38689
126682482	chr11:126682482:T:C	3.59247e-09	-0.875475	-1.16718
126682705	chr11:126682705:A:G	4.95803e-09	-0.786615	-0.933869
126682738	chr11:126682738:C:T	4.82294e-09	-1.74811	-4.18622e-10
126683090	chr11:126683090:C:A	3.25302e-09	-1.06184	-1.08007
126683102	chr11:126683102:C:T	2.46259e-08	-1.81609	1.6984
126683462	chr11:126683462:A:G	6.59831e-09	-1.8786e-10	-1.43468
126684096	chr11:126684096:G:A	7.04419e-09	-1.8786e-10	-1.36929
126684848	chr11:126684848:A:G	8.03128e-09	-1.8786e-10	-1.23815
126684899	chr11:126684899:T:C	2.63657e-09	-1.81825	-0.533766
126686389	chr11:126686389:T:G	7.77321e-09	-1.8786e-10	-1.27081
126686428	chr11:126686428:G:A	3.84154e-08	-1.74181	2.06878
126686529	chr11:126686529:G:A	9.08838e-09	-1.8786e-10	-1.1145
126686672	chr11:126686672:C:G	1.35202e-08	-1.8786e-10	-0.717309
126686786	chr11:126686786:C:T	9.95697e-09	-1.8786e-10	-1.02322
126686957	chr11:126686957:A:C	2.14191e-08	-1.8786e-10	-0.257209
126687936	chr11:126687936:A:C	6.60294e-09	-1.8786e-10	-1.43398
126688079	chr11:126688079:G:A	6.60071e-09	-1.8786e-10	-1.43432
126688820	chr11:126688820:G:T	6.6301e-09	-1.8786e-10	-1.42987
126689316	chr11:126689316:A:G	3.41578e-08	0.209499	-4.18622e-10
126689470	chr11:126689470:A:G	6.58302e-09	-1.8786e-10	-1.437
126690505	chr11:126690505:AC:A	4.96912e-09	-1.71825	-4.18622e-10
126690545	chr11:126690545:G:A	3.6618e-09	-1.79019	-0.23335
126690663	chr11:126690663:G:A	8.76974e-09	-1.8786e-10	-1.15019
126690724	chr11:126690724:C:T	3.89317e-08	-1.77684	2.11715
126691657	chr11:126691657:C:T	7.58344e-09	-1.8786e-10	-1.29553
126691789	chr11:126691789:A:G	1.67005e-08	-1.76474	1.25869
126691840	chr11:126691840:A:T	6.58369e-09	-1.8786e-10	-1.4369
126692935	chr11:126692935:C:T	8.61398e-09	-1.8786e-10	-1.16811
126693283	chr11:126693283:T:C	2.80418e-09	-1.77449	-0.515898
126693290	chr11:126693290:G:A	6.62589e-09	-1.8786e-10	-1.43051
126694145	chr11:126694145:T:C	3.53185e-08	0.242914	-4.18622e-10
126695586	chr11:126695586:C:T	2.77653e-09	-1.74858	-0.551714
126696139	chr11:126696139:C:T	1.07812e-09	-1.81977	-1.42651
126696761	chr11:126696761:G:A	6.9937e-09	-1.8786e-10	-1.37648
126697719	chr11:126697719:G:A	6.59171e-09	-1.8786e-10	-1.43568
126698703	chr11:126698703:T:C	6.58199e-09	-1.8786e-10	-1.43716
126699292	chr11:126699292:C:T	6.63013e-09	-1.8786e-10	-1.42987
126700640	chr11:126700640:T:C	6.02933e-08	0.784585	-0.00685777
126701457	chr11:126701457:C:T	1.20578e-09	-1.81952	-1.31485
126703639	chr11:126703639:A:G	1.76618e-08	0.219339	-0.66943
126703754	chr11:126703754:T:C	5.79085e-09	-1.56521	-4.18622e-10
126704573	chr11:126704573:C:T	1.1309e-09	-1.81808	-1.3804
126704639	chr11:126704639:G:A	1.09566e-09	-1.80798	-1.42216
126705542	chr11:126705542:A:C	1.15581e-09	-1.7428	-1.43389
126705648	chr11:126705648:A:AACTGC	1.31923e-06	-1.8786e-10	3.86331
126705690	chr11:126705690:C:G	8.89838e-09	-0.673273	-0.46235
126705698	chr11:126705698:T:C	1.19261e-09	-1.81972	-1.32563
126705717	chr11:126705717:T:C	3.4102e-08	-0.271892	0.479756
126706209	chr11:126706209:T:C	1.26617e-08	-1.8786e-10	-0.782913
126706404	chr11:126706404:A:G	1.06761e-09	-1.81976	-1.43631
126706679	chr11:126706679:T:C	7.03832e-09	-1.8786e-10	-1.37012
126706912	chr11:126706912:T:C	6.95252e-09	-1.8786e-10	-1.38239
126707620	chr11:126707620:G:A	5.88474e-09	-0.911832	-0.637299
126707623	chr11:126707623:G:A	1.26701e-08	-1.8786e-10	-0.78225
126707912	chr11:126707912:CA:C	6.70161e-09	-1.8786e-10	-1.41914
126707914	chr11:126707914:G:C	7.84632e-09	-1.8786e-10	-1.26145
126708031	chr11:126708031:C:T	1.50904e-08	-1.8786e-10	-0.607435
126708179	chr11:126708179:C:T	9.29625e-09	-1.8786e-10	-1.09188
126708630	chr11:126708630:G:A	1.09071e-09	-1.8083	-1.42637
126709155	chr11:126709155:C:T	1.09305e-08	-1.8786e-10	-0.929935
126709180	chr11:126709180:T:C	7.02016e-09	-1.8786e-10	-1.37271
126709342	chr11:126709342:G:T	6.59559e-09	-1.8786e-10	-1.43509
126710103	chr11:126710103:G:C	1.20415e-08	-1.8786e-10	-0.833131
126710676	chr11:126710676:C:T	1.28691e-08	-1.8786e-10	-0.766662
126711011	chr11:126711011:G:A	7.61163e-09	-1.8786e-10	-1.29182
126711241	chr11:126711241:C:T	1.09177e-09	-1.80393	-1.42976
126711502	chr11:126711502:C:T	6.5886e-09	-1.8786e-10	-1.43615
126711516	chr11:126711516:C:T	1.22572e-09	-1.81563	-1.30233
126711592	chr11:126711592:A:G	4.49156e-09	-1.81929	-4.18622e-10
126711621	chr11:126711621:C:T	8.82895e-09	-1.8786e-10	-1.14346
126711809	chr11:126711809:T:G	1.16482e-08	-1.8786e-10	-0.866344
126711895	chr11:126711895:A:T	8.54657e-09	-1.8786e-10	-1.17596
126712025	chr11:126712025:T:A	1.97987e-07	-1.8786e-10	1.96671
126712026	chr11:126712026:C:T	1.95164e-07	-1.8786e-10	1.95235
126712375	chr11:126712375:C:G	1.14915e-09	-1.77999	-1.40248
126712665	chr11:126712665:GAGGGAAAGTGGGT:G	6.62411e-09	-1.8786e-10	-1.43078
126712683	chr11:126712683:T:C	4.66047e-09	-0.500843	-1.28153
126712983	chr11:126712983:G:T	8.05126e-09	-1.8786e-10	-1.23566
126713022	chr11:126713022:C:T	1.3365e-09	-1.61348	-1.41796
126713025	chr11:126713025:G:T	8.26237e-09	-1.8786e-10	-1.20978
126713484	chr11:126713484:A:C	2.1649e-08	-0.246533	-4.18622e-10
126713550	chr11:126713550:G:A	7.261e-09	-1.8786e-10	-1.33897
126713569	chr11:126713569:A:C	1.11407e-09	-1.80803	-1.40545
126713647	chr11:126713647:C:T	6.60427e-09	-1.8786e-10	-1.43378
126713888	chr11:126713888:A:G	1.39353e-08	0.155159	-0.842226
126714102	chr11:126714102:A:G	1.65882e-08	0.19128	-0.704084
126715137	chr11:126715137:A:G	1.11069e-09	-1.79365	-1.42286
126715289	chr11:126715289:G:A	1.20415e-08	-1.8786e-10	-0.833131
126715362	chr11:126715362:T:C	1.22774e-08	-0.0934052	-0.72033
126715555	chr11:126715555:T:C	1.00524e-08	-0.176246	-0.837431
126716113	chr11:126716113:T:G	1.21626e-08	0.17587	-0.998997
126716259	chr11:126716259:A:G	3.79128e-08	-0.0533871	0.367182
126716440	chr11:126716440:G:A	8.40986e-08	0.340319	0.770177
126716577	chr11:126716577:G:A	9.04881e-09	-1.8786e-10	-1.11886
126716924	chr11:126716924:G:A	4.04993e-09	-0.850131	-1.07266
126717141	chr11:126717141:C:T	3.10882e-08	-0.0390314	0.154368
126717175	chr11:126717175:C:T	4.4903e-09	-1.81957	-4.18622e-10
126717212	chr11:126717212:C:T	1.81041e-08	0.947912	-1.37327
126717256	chr11:126717256:T:C	3.59083e-09	-0.747835	-1.29527
126717485	chr11:126717485:T:A	1.16916e-08	-0.360316	-0.502302
126717487	chr11:126717487:A:G	2.04529e-09	-1.45787	-1.14808
126717496	chr11:126717496:G:A	2.15776e-09	-1.4579	-1.09452
126717827	chr11:126717827:C:T	8.3848e-09	-0.0158172	-1.17926
126718110	chr11:126718110:G:A	2.13141e-09	-1.41888	-1.14583
126719181	chr11:126719181:T:C	9.14476e-09	-1.8786e-10	-1.10831
126719337	chr11:126719337:G:C	3.3774e-09	-0.787884	-1.3165
126719567	chr11:126719567:T:C	9.02229e-09	-1.8786e-10	-1.12179
126719673	chr11:126719673:C:T	7.76525e-09	-1.8786e-10	-1.27183
126719974	chr11:126719974:C:T	7.52769e-09	-1.8786e-10	-1.3029
126720079	chr11:126720079:C:T	1.05683e-08	-1.8786e-10	-0.963632
126720300	chr11:126720300:A:G	3.32635e-09	-0.785524	-1.33409
126720620	chr11:126720620:A:G	2.77639e-09	-0.878412	-1.42193
126721039	chr11:126721039:G:T	1.65798e-09	-1.45801	-1.35789
126721790	chr11:126721790:C:T	1.78349e-09	-1.39858	-1.34435
126722373	chr11:126722373:T:C	1.15971e-08	0.51951	-1.39024
126722457	chr11:126722457:A:G	1.11907e-08	0.471796	-1.37821
126722636	chr11:126722636:C:T	9.27122e-09	-1.8786e-10	-1.09458
126722689	chr11:126722689:T:C	1.22344e-08	0.560914	-1.37815
126722971	chr11:126722971:C:T	2.70077e-09	-0.898617	-1.42934
126723004	chr11:126723004:C:T	4.80093e-09	-1.75268	-4.18622e-10
126723151	chr11:126723151:G:A	2.47392e-09	-0.986913	-1.42878
126723203	chr11:126723203:GC:G	1.10873e-08	-0.0412109	-0.874482
126723628	chr11:126723628:T:C	6.89258e-09	-1.8786e-10	-1.39105
126723749	chr11:126723749:T:C	2.76775e-09	-0.873459	-1.43
126724062	chr11:126724062:T:G	2.55507e-09	-0.953961	-1.42945
126724232	chr11:126724232:A:G	2.84261e-09	-0.848487	-1.42828
126724268	chr11:126724268:A:G	9.42436e-09	-1.8786e-10	-1.07819
126724321	chr11:126724321:T:G	7.54754e-09	-1.8786e-10	-1.30027
126724525	chr11:126724525:T:C	2.72925e-09	-0.891944	-1.42552
126724552	chr11:126724552:A:G	1.30061e-08	-1.8786e-10	-0.756078
126724578	chr11:126724578:A:G	2.73645e-09	-0.886824	-1.42801
126724762	chr11:126724762:G:C	2.76385e-09	-0.878586	-1.42628
126724790	chr11:126724790:C:T	2.75357e-09	-0.879218	-1.42938
126724935	chr11:126724935:G:A	2.7345e-09	-0.887657	-1.42789
126725029	chr11:126725029:G:A	2.75566e-09	-0.880043	-1.42779
126725063	chr11:126725063:G:T	9.26911e-09	-1.8786e-10	-1.09481
126725393	chr11:126725393:C:T	1.68287e-09	-1.43634	-1.36465
126725455	chr11:126725455:T:C	3.82862e-09	-0.778681	-1.20031
126725726	chr11:126725726:C:T	2.36034e-08	-1.8786e-10	-0.160103
126725740	chr11:126725740:C:T	2.80057e-09	-0.865801	-1.42587
126725747	chr11:126725747:G:C	2.77973e-09	-0.87327	-1.42587
126725860	chr11:126725860:T:C	3.50954e-09	-0.692057	-1.37395
126726086	chr11:126726086:C:T	1.77658e-09	-1.40463	-1.34217
126726235	chr11:126726235:A:G	2.7587e-09	-0.875086	-1.43165
126726360	chr11:126726360:C:T	8.97009e-09	-1.8786e-10	-1.1276
126726419	chr11:126726419:G:A	1.14911e-08	-1.8786e-10	-0.879922
126726422	chr11:126726422:C:T	1.31182e-08	0.0127484	-0.76024
126726481	chr11:126726481:C:G	6.06937e-09	-0.927525	-0.590712
126726778	chr11:126726778:C:T	8.14245e-09	-1.8786e-10	-1.2244
126726801	chr11:126726801:A:G	3.52553e-09	-0.669541	-1.39192
126726835	chr11:126726835:A:T	2.4407e-09	-0.992772	-1.43644
126726851	chr11:126726851:T:C	2.88403e-09	-0.921344	-1.34096
126726922	chr11:126726922:C:T	1.5956e-09	-1.62002	-1.23423
126727016	chr11:126727016:G:A	5.03664e-09	-1.70475	-4.18622e-10
126727031	chr11:126727031:A:G	6.4905e-09	-0.048173	-1.40298
126727081	chr11:126727081:CAG:C	9.05161e-09	-1.8786e-10	-1.11855
126727244	chr11:126727244:T:C	2.83846e-09	-0.936616	-1.34162
126727447	chr11:126727447:C:G	9.10688e-09	-1.8786e-10	-1.11246
126727477	chr11:126727477:G:A	9.45932e-09	-1.8786e-10	-1.07449
126727694	chr11:126727694:C:T	7.31472e-09	-1.8786e-10	-1.3316
126728200	chr11:126728200:G:C	1.0793e-08	-1.8786e-10	-0.942595
126728287	chr11:126728287:G:A	8.38213e-09	-1.8786e-10	-1.19539
126728368	chr11:126728368:G:C	8.24918e-09	0.0870404	-1.29842
126728469	chr11:126728469:G:A	8.28548e-09	-0.3495	-0.857488
126728635	chr11:126728635:A:G	1.10798e-08	-0.156228	-0.760145
126728656	chr11:126728656:T:C	1.95195e-09	-1.76189	-0.890769
126728759	chr11:126728759:C:T	1.15282e-08	0.128398	-1.0051
126728817	chr11:126728817:C:T	1.0689e-09	-1.81887	-1.43599
126728927	chr11:126728927:AGC:A	1.06813e-09	-1.81963	-1.43595
126729110	chr11:126729110:C:T	1.32344e-09	-1.79973	-1.24153
126729352	chr11:126729352:C:T	8.60457e-09	-0.498015	-0.671185
126729736	chr11:126729736:TC:T	7.06484e-09	-1.8786e-10	-1.36636
126729767	chr11:126729767:C:G	8.54351e-09	-1.8786e-10	-1.17632
126729797	chr11:126729797:C:A	8.63079e-09	-1.8786e-10	-1.16616
126730043	chr11:126730043:G:A	1.06243e-08	-1.8786e-10	-0.958347
126730054	chr11:126730054:C:T	8.45751e-09	-1.8786e-10	-1.18644
126730061	chr11:126730061:G:C	7.57668e-09	-1.8786e-10	-1.29642
126730108	chr11:126730108:G:A	8.57387e-09	-1.8786e-10	-1.17277
126730171	chr11:126730171:C:T	1.1435e-09	-1.81946	-1.36794
126730308	chr11:126730308:A:G	1.11019e-08	-1.8786e-10	-0.914375
126730469	chr11:126730469:G:A	6.71084e-09	-1.8786e-10	-1.41777
126730560	chr11:126730560:T:C	1.28237e-09	-1.81095	-1.26183
126730561	chr11:126730561:C:T	7.93591e-09	-1.8786e-10	-1.25009
126730696	chr11:126730696:C:T	8.42106e-09	-1.8786e-10	-1.19076
126730778	chr11:126730778:A:G	2.29258e-09	-1.4493	-1.04252
126730916	chr11:126730916:T:G	1.53647e-08	-0.589419	-4.18622e-10
126730975	chr11:126730975:G:A	1.29012e-08	-1.8786e-10	-0.764169
126731029	chr11:126731029:G:A	6.61423e-09	-1.8786e-10	-1.43227
126731237	chr11:126731237:C:T	2.35437e-09	-1.50059	-0.964627
126731645	chr11:126731645:G:T	7.13912e-09	-0.287285	-1.06862
126731840	chr11:126731840:C:T	9.87583e-09	0.401943	-1.43335
126731856	chr11:126731856:G:A	1.34163e-08	-1.8786e-10	-0.725019
126732024	chr11:126732024:G:A	7.09691e-09	-1.8786e-10	-1.36183
126732220	chr11:126732220:A:G	8.3644e-09	-1.8786e-10	-1.19751
126732409	chr11:126732409:A:C	6.16522e-09	-0.141647	-1.36092
126732491	chr11:126732491:T:C	5.5802e-09	-0.213813	-1.38846
126732532	chr11:126732532:A:G	7.57711e-09	-1.8786e-10	-1.29636
126732558	chr11:126732558:T:C	3.70117e-09	-1.20994	-0.802904
126732559	chr11:126732559:G:A	1.78205e-08	-1.8786e-10	-0.441144
126732677	chr11:126732677:G:A	7.91065e-09	-1.8786e-10	-1.25328
126732937	chr11:126732937:T:C	4.82163e-09	-0.335171	-1.41321
126733381	chr11:126733381:C:A	2.24102e-09	-1.08477	-1.42979
126733388	chr11:126733388:T:C	1.72409e-08	-1.8786e-10	-0.474209
126733447	chr11:126733447:C:T	2.3159e-09	-1.05422	-1.42747
126733531	chr11:126733531:AGCCATTAT:A	1.51133e-09	-1.5036	-1.40491
126733638	chr11:126733638:A:G	1.13136e-08	-1.8786e-10	-0.895488
126733650	chr11:126733650:G:A	9.66627e-09	-1.8786e-10	-1.05285
126733886	chr11:126733886:A:G	8.47845e-09	-1.8786e-10	-1.18397
126734014	chr11:126734014:G:A	3.63239e-09	-0.608823	-1.42278
126734033	chr11:126734033:G:T	1.12059e-09	-1.79829	-1.40935
126734383	chr11:126734383:G:T	9.70951e-09	-1.8786e-10	-1.04839
126734389	chr11:126734389:C:T	9.71663e-09	-1.8786e-10	-1.04765
126734515	chr11:126734515:C:T	8.72302e-09	-1.8786e-10	-1.15553
126734531	chr11:126734531:C:T	9.68047e-09	-1.8786e-10	-1.05138
126734532	chr11:126734532:G:A	8.71914e-09	-1.8786e-10	-1.15597
126734579	chr11:126734579:C:T	9.20799e-09	-1.8786e-10	-1.10142
126734594	chr11:126734594:C:T	8.63931e-09	-1.8786e-10	-1.16517
126734616	chr11:126734616:T:A	4.11772e-09	-0.469006	-1.43719
126734646	chr11:126734646:G:A	8.74895e-09	-1.8786e-10	-1.15256
126734920	chr11:126734920:C:G	2.88032e-09	-0.895695	-1.3679
126735079	chr11:126735079:T:C	8.54016e-09	-1.8786e-10	-1.17671
126735139	chr11:126735139:T:C	2.23899e-09	-1.57258	-0.942883
126735193	chr11:126735193:A:C	2.64551e-09	-0.914254	-1.43438
126735249	chr11:126735249:G:A	1.09992e-08	-1.8786e-10	-0.923674
126735291	chr11:126735291:C:T	8.33799e-09	-1.8786e-10	-1.20067
126735500	chr11:126735500:C:A	9.51889e-09	-1.8786e-10	-1.06822
126735672	chr11:126735672:G:A	8.0741e-09	-1.8786e-10	-1.23283
126735798	chr11:126735798:T:C	7.9819e-09	-1.8786e-10	-1.24432
126735800	chr11:126735800:A:G	7.91817e-09	-1.8786e-10	-1.25233
126735865	chr11:126735865:A:T	5.68767e-09	-0.429445	-1.15375
126735921	chr11:126735921:T:C	8.04345e-09	-1.8786e-10	-1.23664
126735982	chr11:126735982:A:G	7.95237e-09	-1.8786e-10	-1.24802
126736023	chr11:126736023:T:A	8.05071e-09	-1.8786e-10	-1.23573
126736101	chr11:126736101:C:CT	9.54575e-09	-1.8786e-10	-1.0654
126736283	chr11:126736283:T:C	8.16886e-09	-1.8786e-10	-1.22116
126736409	chr11:126736409:C:A	4.51107e-09	-1.81496	-4.18622e-10
126736535	chr11:126736535:C:G	7.97521e-09	-1.8786e-10	-1.24516
126736569	chr11:126736569:C:T	8.39303e-09	-1.8786e-10	-1.19409
126736697	chr11:126736697:G:A	7.99546e-09	-1.8786e-10	-1.24262
126737025	chr11:126737025:T:G	8.08826e-09	-1.8786e-10	-1.23108
126737148	chr11:126737148:G:A	3.29831e-09	-0.701386	-1.4267
126737200	chr11:126737200:T:C	2.29399e-09	-1.12584	-1.36536
126737220	chr11:126737220:G:A	2.03139e-09	-1.80329	-0.809488
126737422	chr11:126737422:C:T	1.50098e-09	-1.81189	-1.10348
126737631	chr11:126737631:C:T	8.52531e-09	-1.17845	-4.18622e-10
126737649	chr11:126737649:C:T	9.23706e-08	-1.8786e-10	1.20432
126737672	chr11:126737672:C:T	6.49672e-09	-1.4502	-4.18622e-10
126737680	chr11:126737680:G:A	1.62296e-08	-1.8786e-10	-0.534656
126737685	chr11:126737685:A:G	1.12059e-09	-1.80394	-1.4037
126737817	chr11:126737817:C:T	1.29637e-09	-1.63453	-1.42739
126738049	chr11:126738049:T:C	6.18956e-09	-0.182996	-1.31563
126738196	chr11:126738196:C:T	1.87898e-08	-1.8786e-10	-0.388177
126738551	chr11:126738551:G:A	2.27575e-09	-1.44047	-1.05871
126738725	chr11:126738725:T:C	6.60612e-09	-0.0222528	-1.41124
126738810	chr11:126738810:T:C	6.03733e-09	-0.917456	-0.606075
126738933	chr11:126738933:G:A	2.86249e-09	-1.08396	-1.18584
126738994	chr11:126738994:A:G	6.74211e-09	-1.8786e-10	-1.41312
126739172	chr11:126739172:A:T	1.41582e-08	-1.29929	0.628088
126739192	chr11:126739192:G:A	1.37927e-09	-1.62278	-1.37716
126739298	chr11:126739298:T:G	1.22451e-08	-0.816371	-4.18622e-10
126739557	chr11:126739557:C:T	1.17416e-08	-1.8786e-10	-0.858351
126740592	chr11:126740592:T:C	1.1859e-09	-1.715	-1.43599
126740942	chr11:126740942:A:G	7.30044e-09	-1.8786e-10	-1.33356
126741288	chr11:126741288:T:C	1.23722e-09	-1.67231	-1.43631
126741569	chr11:126741569:A:G	1.35245e-09	-1.59297	-1.42661
126741630	chr11:126741630:A:G	2.79911e-09	-0.855332	-1.43686
126741639	chr11:126741639:GA:G	6.58194e-09	-1.8786e-10	-1.43716
126741653	chr11:126741653:G:A	4.41262e-09	-1.05583	-0.781192
126742180	chr11:126742180:G:A	8.23069e-09	-1.8786e-10	-1.21362
126742434	chr11:126742434:G:C	4.38636e-09	-1.01605	-0.826947
126743097	chr11:126743097:T:G	6.61265e-09	-1.8786e-10	-1.43251
126743247	chr11:126743247:G:A	1.49488e-09	-1.54674	-1.37271
126743312	chr11:126743312:T:A	6.25836e-09	-1.48757	-4.18622e-10
126743363	chr11:126743363:G:A	1.4186e-09	-1.58368	-1.38815
126743844	chr11:126743844:G:A	6.59946e-09	-1.8786e-10	-1.43451
126744062	chr11:126744062:G:A	6.58313e-09	-1.8786e-10	-1.43698
126744696	chr11:126744696:A:T	6.90512e-09	-1.8786e-10	-1.38923
126745071	chr11:126745071:A:G	7.1045e-09	-1.8786e-10	-1.36076
126745666	chr11:126745666:A:G	1.38603e-08	-0.983771	0.291308
126745684	chr11:126745684:T:C	6.88238e-09	-1.8786e-10	-1.39253
126746291	chr11:126746291:G:T	9.50175e-09	-1.07002	-4.18622e-10
126747229	chr11:126747229:G:T	9.55632e-09	-1.06429	-4.18622e-10
126747287	chr11:126747287:G:A	1.18801e-09	-1.72059	-1.42863
126747491	chr11:126747491:T:C	9.28015e-09	-1.8786e-10	-1.09361
126748213	chr11:126748213:C:T	6.77448e-09	-1.8786e-10	-1.40833
126748483	chr11:126748483:T:C	3.75415e-09	-1.1982	-0.800434
126749295	chr11:126749295:T:C	4.19178e-09	-1.00625	-0.882119
126749572	chr11:126749572:T:C	6.82292e-09	-1.8786e-10	-1.40121
126749776	chr11:126749776:A:G	4.71204e-09	-0.960417	-0.810954
126749935	chr11:126749935:G:A	1.13053e-09	-1.80724	-1.39157
126749946	chr11:126749946:C:T	4.03973e-09	-0.503254	-1.42206
126749952	chr11:126749952:A:G	7.36218e-09	-1.8786e-10	-1.32514
126750485	chr11:126750485:AG:A	2.0418e-09	-1.41883	-1.18883
126750833	chr11:126750833:T:C	7.13261e-09	-1.8786e-10	-1.35682
126750894	chr11:126750894:T:A	1.39864e-09	-1.55352	-1.43248
126751005	chr11:126751005:G:A	1.57985e-09	-1.47276	-1.3914
126751154	chr11:126751154:G:A	6.94884e-09	-1.8786e-10	-1.38292
126751205	chr11:126751205:C:A	2.06455e-08	-1.8786e-10	-0.293995
126751331	chr11:126751331:G:A	1.06473e-08	-1.8786e-10	-0.956186
126751446	chr11:126751446:T:C	9.78088e-09	-1.8786e-10	-1.04106
126751621	chr11:126751621:C:T	9.12326e-09	-1.11067	-4.18622e-10
126751640	chr11:126751640:G:A	4.5649e-09	-1.02365	-0.779444
126751944	chr11:126751944:C:G	9.52418e-09	-1.8786e-10	-1.06766
126752353	chr11:126752353:T:TA	7.46464e-09	-1.8786e-10	-1.31132
126752395	chr11:126752395:A:G	6.73391e-09	-1.8786e-10	-1.41434
126752527	chr11:126752527:G:A	6.6017e-09	-1.8786e-10	-1.43417
126753038	chr11:126753038:A:G	3.89294e-09	-0.821147	-1.14118
126753324	chr11:126753324:G:A	4.34187e-09	-0.678899	-1.17429
126753387	chr11:126753387:C:A	8.07921e-09	-1.8786e-10	-1.2322
126753405	chr11:126753405:G:A	9.16641e-09	-1.8786e-10	-1.10595
126753740	chr11:126753740:C:T	1.33802e-09	-1.63638	-1.39392
126754077	chr11:126754077:C:G	1.29196e-08	-1.8786e-10	-0.762748
126754209	chr11:126754209:A:G	1.95024e-09	-1.22233	-1.43121
126754715	chr11:126754715:G:A	1.22913e-08	-1.8786e-10	-0.8126
126755281	chr11:126755281:G:A	6.81999e-09	-1.8786e-10	-1.40164
126755363	chr11:126755363:G:A	8.78909e-09	-1.8786e-10	-1.14798
126755459	chr11:126755459:T:C	9.73883e-09	-1.8786e-10	-1.04537
126755552	chr11:126755552:C:A	2.20443e-09	-1.23744	-1.29359
126755583	chr11:126755583:T:A	1.8607e-09	-1.2646	-1.43594
126755774	chr11:126755774:C:A	1.09733e-08	-1.8786e-10	-0.926029
126755930	chr11:126755930:T:TGGAAACTCACTC	7.07409e-09	-1.8786e-10	-1.36505
126756051	chr11:126756051:A:G	5.10628e-09	-0.57547	-1.11555
126756184	chr11:126756184:G:A	2.80402e-08	-0.708535	0.720681
126756308	chr11:126756308:A:G	1.48288e-08	0.810611	-1.43554
126756569	chr11:126756569:C:T	4.49748e-09	-1.81797	-4.18622e-10
126756718	chr11:126756718:A:T	4.02962e-09	-0.964797	-0.963023
126756794	chr11:126756794:A:G	4.71426e-09	-0.545349	-1.22555
126756826	chr11:126756826:C:T	3.93527e-09	-0.976719	-0.974794
126756928	chr11:126756928:C:T	4.05922e-09	-0.964433	-0.956069
126756995	chr11:126756995:G:A	6.61191e-09	-1.8786e-10	-1.43262
126757302	chr11:126757302:A:T	6.58133e-09	-1.8786e-10	-1.43726
126757441	chr11:126757441:C:A	2.03179e-09	-1.1869	-1.42567
126757451	chr11:126757451:G:C	9.18727e-09	-1.8786e-10	-1.10367
126757564	chr11:126757564:T:A	2.7117e-09	-0.901605	-1.42231
126757678	chr11:126757678:C:G	6.73398e-09	-1.8786e-10	-1.41433
126757860	chr11:126757860:C:A	5.00014e-09	-0.515611	-1.19642
126757901	chr11:126757901:C:G	2.64643e-09	-0.913545	-1.43473
126758123	chr11:126758123:C:T	6.91668e-09	-1.8786e-10	-1.38756
126758185	chr11:126758185:G:A	7.12755e-09	-1.8786e-10	-1.35752
126758246	chr11:126758246:G:A	6.9913e-09	-1.8786e-10	-1.37683
126758457	chr11:126758457:T:G	4.8866e-09	-0.43391	-1.30109
126759105	chr11:126759105:A:C	8.72006e-09	-1.8786e-10	-1.15587
126759136	chr11:126759136:C:T	2.0784e-09	-1.79569	-0.794203
126759254	chr11:126759254:G:A	6.67802e-09	-1.8786e-10	-1.42267
126759581	chr11:126759581:G:A	6.9459e-09	-1.8786e-10	-1.38334
126759898	chr11:126759898:C:A	1.91381e-08	-0.421198	0.0513837
126760074	chr11:126760074:C:T	6.99485e-09	-1.8786e-10	-1.37632
126760374	chr11:126760374:C:G	5.56231e-09	-0.429637	-1.17584
126760536	chr11:126760536:C:T	2.17679e-09	-1.12634	-1.4173
126760548	chr11:126760548:A:G	4.48941e-09	-1.81977	-4.18622e-10
126760726	chr11:126760726:G:T	3.97434e-09	-0.650439	-1.2912
126761023	chr11:126761023:G:A	3.94709e-09	-0.655378	-1.29314
126761497	chr11:126761497:A:G	1.03435e-08	-1.8786e-10	-0.985133
126761594	chr11:126761594:G:A	7.06459e-09	-1.8786e-10	-1.3664
126761837	chr11:126761837:C:T	6.63396e-09	-1.8786e-10	-1.42929
126762133	chr11:126762133:A:G	5.30874e-09	-0.692476	-0.959662
126762184	chr11:126762184:T:TAAATA	9.46302e-09	-1.8786e-10	-1.0741
126762300	chr11:126762300:A:G	3.6344e-09	-0.91962	-1.11143
126762545	chr11:126762545:A:G	8.67953e-09	-1.8786e-10	-1.16053
126762586	chr11:126762586:C:T	6.71646e-09	-1.8786e-10	-1.41693
126762828	chr11:126762828:C:T	6.5876e-09	-1.8786e-10	-1.4363
126763696	chr11:126763696:G:A	7.74564e-09	-1.8786e-10	-1.27436
126763792	chr11:126763792:A:G	1.52803e-08	-1.8786e-10	-0.594926
126764425	chr11:126764425:A:G	1.2666e-08	-1.8786e-10	-0.782572
126764563	chr11:126764563:T:A	6.58131e-09	-1.8786e-10	-1.43726
126764787	chr11:126764787:C:T	6.71205e-09	-1.8786e-10	-1.41759
126764860	chr11:126764860:T:C	7.16984e-09	-1.8786e-10	-1.35161
126765638	chr11:126765638:T:C	7.32558e-09	-1.33012	-4.18622e-10
126765824	chr11:126765824:G:A	4.51133e-09	-1.8149	-4.18622e-10
126766361	chr11:126766361:C:T	1.41474e-08	-1.8786e-10	-0.671963
126766521	chr11:126766521:C:T	6.58264e-09	-1.8786e-10	-1.43706
126766630	chr11:126766630:T:C	1.16523e-08	-1.8786e-10	-0.865988
126766959	chr11:126766959:G:A	1.29487e-08	-0.753739	-0.00675481
126767264	chr11:126767264:T:C	1.15633e-08	-1.8786e-10	-0.873654
126767505	chr11:126767505:G:A	1.29742e-08	-1.8786e-10	-0.758532
126767543	chr11:126767543:T:TATACACTGTGTATAACGAC	1.03135e-08	-1.8786e-10	-0.988041
126768221	chr11:126768221:CCATT:C	7.24539e-09	-1.8786e-10	-1.34113
126769193	chr11:126769193:T:G	1.00678e-08	-1.8786e-10	-1.01215
126769499	chr11:126769499:C:G	1.0998e-08	-1.8786e-10	-0.923782
126769996	chr11:126769996:G:A	1.11337e-08	-1.8786e-10	-0.911512
126770286	chr11:126770286:T:C	8.71362e-09	-0.0767497	-1.07986
126770363	chr11:126770363:G:A	1.81336e-08	-1.8786e-10	-0.423729
126770904	chr11:126770904:C:T	6.65915e-09	-1.8786e-10	-1.4255
126771044	chr11:126771044:C:T	6.58844e-09	-1.8786e-10	-1.43618
126771211	chr11:126771211:G:A	1.04232e-08	-1.8786e-10	-0.977459
126771278	chr11:126771278:G:A	1.12115e-08	-1.8786e-10	-0.904553
126771493	chr11:126771493:T:C	4.48381e-09	-0.726971	-1.09405
126771634	chr11:126771634:C:T	4.40293e-09	-1.58138	-0.257844
126771636	chr11:126771636:C:T	1.64922e-08	-0.93255	0.413944
126772701	chr11:126772701:T:C	1.40538e-09	-1.56532	-1.41586
126772796	chr11:126772796:C:T	7.21319e-09	-1.8786e-10	-1.34558
126772825	chr11:126772825:C:T	7.27011e-09	-1.8786e-10	-1.33772
126774237	chr11:126774237:A:G	1.11923e-08	-1.8786e-10	-0.906269
126774582	chr11:126774582:T:C	2.06627e-09	-1.63511	-0.960631
126774839	chr11:126774839:A:C	1.19987e-09	-1.75959	-1.37969
126775253	chr11:126775253:G:A	1.027e-08	-1.8786e-10	-0.992262
126775402	chr11:126775402:A:G	1.08443e-08	-1.8786e-10	-0.937855
126775589	chr11:126775589:A:G	4.09832e-08	-1.8786e-10	0.39167
126775848	chr11:126775848:T:G	2.24794e-08	-1.8786e-10	-0.208895
126776019	chr11:126776019:C:A	2.29323e-09	-1.80003	-0.691504
126776293	chr11:126776293:C:T	6.75643e-09	-1.8786e-10	-1.411
126776544	chr11:126776544:G:A	2.25065e-08	-1.8786e-10	-0.207687
126776590	chr11:126776590:A:G	5.61034e-09	-0.609437	-0.987445
126776679	chr11:126776679:C:T	4.77514e-09	-1.75807	-4.18622e-10
126778563	chr11:126778563:T:A	2.29668e-08	-1.8786e-10	-0.187444
126779794	chr11:126779794:GCCTTCT:G	2.51632e-09	-1.79686	-0.601832
126780463	chr11:126780463:G:A	6.09852e-09	-1.51345	-4.18622e-10
126780666	chr11:126780666:C:T	7.05658e-09	-1.8786e-10	-1.36753
126781024	chr11:126781024:G:A	5.20373e-09	-1.67212	-4.18622e-10
126781035	chr11:126781035:C:G	8.36464e-09	-1.8786e-10	-1.19748
126781092	chr11:126781092:C:T	1.5542e-09	-1.81594	-1.06459
126781230	chr11:126781230:T:C	1.09671e-08	-1.8786e-10	-0.926596
126781391	chr11:126781391:T:G	1.08539e-08	-1.8786e-10	-0.936965
126781442	chr11:126781442:A:G	1.09329e-08	-1.8786e-10	-0.929715
126781582	chr11:126781582:C:G	3.69947e-08	-1.8786e-10	0.289282
126781615	chr11:126781615:T:C	1.02837e-08	-1.8786e-10	-0.990934
126781739	chr11:126781739:G:A	1.23657e-08	-1.8786e-10	-0.806564
126781857	chr11:126781857:T:G	1.09454e-08	-1.8786e-10	-0.928571
126781967	chr11:126781967:A:C	1.83928e-08	-1.8786e-10	-0.409533
126782085	chr11:126782085:TTCC:T	4.13592e-09	-0.479789	-1.42199
126782175	chr11:126782175:T:C	1.23953e-08	-1.8786e-10	-0.804174
126782198	chr11:126782198:G:A	2.30063e-08	-1.8786e-10	-0.185723
126782431	chr11:126782431:C:T	1.88623e-09	-1.58189	-1.10502
126782487	chr11:126782487:G:A	7.7856e-09	-1.8786e-10	-1.26922
126782709	chr11:126782709:G:A	4.43034e-09	-0.406905	-1.42611
126782862	chr11:126782862:A:G	1.52333e-09	-1.46743	-1.43317
126783112	chr11:126783112:G:A	1.07103e-08	-1.8786e-10	-0.950284
126783117	chr11:126783117:T:G	7.12676e-09	-1.8786e-10	-1.35764
126783657	chr11:126783657:T:C	3.29936e-08	-1.8786e-10	0.17482
126783659	chr11:126783659:A:T	3.32846e-08	-1.8786e-10	0.183603
126783678	chr11:126783678:G:A	2.2726e-08	-1.8786e-10	-0.197984
126783790	chr11:126783790:G:A	6.98325e-09	-1.8786e-10	-1.37798
126784091	chr11:126784091:C:T	1.66677e-08	-0.973066	0.465044
126784173	chr11:126784173:C:A	6.81632e-09	-1.8786e-10	-1.40217
126784250	chr11:126784250:T:G	5.07471e-09	-1.69722	-4.18622e-10
126784929	chr11:126784929:G:A	4.14095e-09	-0.716311	-1.18426
126785138	chr11:126785138:G:A	6.9109e-09	-1.8786e-10	-1.38839
126785142	chr11:126785142:C:T	3.17187e-08	-1.8786e-10	0.135414
126785154	chr11:126785154:G:A	2.9293e-08	-1.8786e-10	0.0558546
126785230	chr11:126785230:C:T	1.75256e-08	-1.8786e-10	-0.457828
126785522	chr11:126785522:C:T	1.14762e-08	-1.8786e-10	-0.881214
126785730	chr11:126785730:A:G	1.28629e-08	-1.8786e-10	-0.767147
126786026	chr11:126786026:C:T	1.35477e-09	-1.58299	-1.43487
126786179	chr11:126786179:A:G	8.63163e-09	-1.8786e-10	-1.16606
126786384	chr11:126786384:G:A	1.29549e-08	-1.8786e-10	-0.760023
126786834	chr11:126786834:T:A	1.36063e-08	-1.8786e-10	-0.710963
126786940	chr11:126786940:A:C	6.41293e-09	-0.751531	-0.711646
126787068	chr11:126787068:T:C	6.91792e-09	0.0328791	-1.42026
126787979	chr11:126787979:A:G	6.52985e-09	-0.0249069	-1.4202
126788530	chr11:126788530:T:C	1.81966e-08	-1.8786e-10	-0.420258
126788743	chr11:126788743:C:T	4.68327e-09	-1.7775	-4.18622e-10
126789242	chr11:126789242:T:C	7.51401e-09	-1.8786e-10	-1.30472
126789401	chr11:126789401:T:C	4.02632e-08	-1.8786e-10	0.373945
126789417	chr11:126789417:A:G	1.37736e-08	-1.8786e-10	-0.698742
126789429	chr11:126789429:A:G	7.50747e-09	-1.8786e-10	-1.30559
126789494	chr11:126789494:G:T	3.85687e-08	-1.8786e-10	0.330948
126789505	chr11:126789505:A:T	7.50446e-09	-1.8786e-10	-1.306
126789525	chr11:126789525:T:C	3.87173e-08	-1.8786e-10	0.334794
126789643	chr11:126789643:T:C	3.95762e-08	-1.8786e-10	0.356735
126789690	chr11:126789690:T:C	1.01468e-08	-1.00434	-4.18622e-10
126789839	chr11:126789839:G:A	4.4972e-08	-1.8786e-10	0.484546
126789863	chr11:126789863:C:A	2.41376e-08	-1.8786e-10	-0.137723
126790024	chr11:126790024:T:C	7.08054e-09	-1.8786e-10	-1.36414
126790029	chr11:126790029:A:C	7.08054e-09	-1.8786e-10	-1.36414
126790056	chr11:126790056:G:T	6.7117e-09	-1.8786e-10	-1.41764
126790109	chr11:126790109:T:G	3.84961e-08	-1.8786e-10	0.329065
126790204	chr11:126790204:C:T	4.70433e-09	-1.77301	-4.18622e-10
126790268	chr11:126790268:C:T	1.78199e-09	-1.36622	-1.37754
126790461	chr11:126790461:G:T	7.44135e-09	-1.8786e-10	-1.31444
126790791	chr11:126790791:A:G	1.56055e-08	-1.8786e-10	-0.573871
126790832	chr11:126790832:C:A	8.4452e-08	-1.8786e-10	1.11469
126790874	chr11:126790874:A:C	1.4784e-08	-1.8786e-10	-0.627949
126791014	chr11:126791014:T:C	1.29003e-08	-1.8786e-10	-0.764241
126791144	chr11:126791144:A:G	1.59482e-08	-1.8786e-10	-0.552145
126791211	chr11:126791211:G:A	1.5282e-09	-1.5898	-1.3076
126791389	chr11:126791389:C:T	6.65754e-09	-1.8786e-10	-1.42574
126792164	chr11:126792164:C:T	3.70432e-09	-0.83919	-1.1728
126792503	chr11:126792503:T:C	7.65775e-09	-1.8786e-10	-1.28577
126792923	chr11:126792923:G:A	9.09732e-08	-1.8786e-10	1.18907
126793071	chr11:126793071:A:G	3.39575e-08	-1.8786e-10	0.203615
126793138	chr11:126793138:A:C	5.14087e-09	-1.68427	-4.18622e-10
126794203	chr11:126794203:G:A	1.50678e-08	-1.8786e-10	-0.608933
126794260	chr11:126794260:T:C	1.30718e-08	-1.8786e-10	-0.751032
126794420	chr11:126794420:C:T	5.51766e-09	-1.71213	0.0985954
126794457	chr11:126794457:C:T	4.68085e-09	-1.77801	-4.18622e-10
126794570	chr11:126794570:A:G	1.26963e-08	-1.8786e-10	-0.780182
126794573	chr11:126794573:A:G	3.3024e-08	-1.8786e-10	0.175742
126794686	chr11:126794686:G:A	1.26179e-08	-1.8786e-10	-0.786377
126794939	chr11:126794939:A:G	8.55529e-09	-1.8786e-10	-1.17494
126794982	chr11:126794982:G:A	4.49601e-09	-1.8183	-4.18622e-10
126795314	chr11:126795314:G:A	1.64033e-09	-1.80838	-1.01822
126795370	chr11:126795370:T:C	7.24473e-09	-1.8786e-10	-1.34122
126795415	chr11:126795415:C:G	4.47111e-09	-0.905084	-0.918772
126795582	chr11:126795582:C:A	1.77776e-08	-1.8786e-10	-0.443556
126795593	chr11:126795593:A:T	1.10302e-09	-1.79367	-1.42978
126796234	chr11:126796234:T:C	7.66992e-09	-0.970038	-0.314149
126796306	chr11:126796306:T:G	2.92956e-09	-0.893156	-1.35348
126796417	chr11:126796417:G:A	1.65584e-09	-1.80179	-1.01539
126796494	chr11:126796494:G:T	2.15899e-09	-1.52629	-1.02556
126796524	chr11:126796524:A:G	2.19611e-09	-1.53598	-0.998827
126797829	chr11:126797829:A:C	2.63885e-08	-1.8786e-10	-0.0485641
126798231	chr11:126798231:GCA:G	2.44108e-08	-1.8786e-10	-0.126466
126798981	chr11:126798981:A:G	8.54165e-09	-1.17654	-4.18622e-10
126798990	chr11:126798990:T:A	1.1483e-09	-1.74677	-1.43643
126799913	chr11:126799913:C:T	1.14623e-09	-1.74788	-1.43714
126800252	chr11:126800252:C:G	1.10883e-08	-1.8786e-10	-0.915605
126800329	chr11:126800329:G:T	1.32349e-09	-1.6645	-1.37672
126800396	chr11:126800396:C:T	1.14251e-09	-1.75113	-1.43714
126800678	chr11:126800678:T:A	2.60287e-08	-1.8786e-10	-0.0622934
126800840	chr11:126800840:A:G	1.52149e-09	-1.59055	-1.31125
126801253	chr11:126801253:T:C	1.10761e-08	-1.8786e-10	-0.916701
126801392	chr11:126801392:C:T	1.421e-09	-1.61642	-1.35372
126801620	chr11:126801620:G:A	1.12858e-09	-1.76349	-1.43704
126801646	chr11:126801646:T:C	1.12672e-09	-1.76497	-1.43721
126801755	chr11:126801755:A:C	1.02317e-08	-1.45371	0.457708
126801851	chr11:126801851:C:T	1.13427e-09	-1.76176	-1.43374
126801965	chr11:126801965:C:T	9.72582e-09	-1.8786e-10	-1.04671
126802338	chr11:126802338:G:A	6.89895e-09	-1.8786e-10	-1.39012
126802431	chr11:126802431:T:C	1.11843e-09	-1.77256	-1.43701
126802459	chr11:126802459:G:C	1.12752e-09	-1.76423	-1.43724
126802466	chr11:126802466:G:A	1.13478e-09	-1.75784	-1.43722
126802476	chr11:126802476:T:C	1.12488e-09	-1.76657	-1.43724
126802650	chr11:126802650:C:G	6.76194e-09	-1.8786e-10	-1.41018
126802852	chr11:126802852:C:G	2.80974e-08	-1.8786e-10	0.0141842
126802865	chr11:126802865:A:G	5.06722e-09	-1.6987	-4.18622e-10
126802932	chr11:126802932:A:G	2.50033e-08	-1.8786e-10	-0.102484
126803350	chr11:126803350:G:A	1.13092e-09	-1.76134	-1.43712
126803405	chr11:126803405:T:A	6.68725e-09	-1.42129	-4.18622e-10
126803569	chr11:126803569:CA:C	7.28418e-09	-1.8786e-10	-1.33579
126803825	chr11:126803825:G:A	1.17568e-09	-1.74575	-1.4139
126804035	chr11:126804035:T:A	1.17939e-09	-1.7375	-1.419
126804090	chr11:126804090:G:A	7.45689e-09	-1.8786e-10	-1.31236
126804107	chr11:126804107:T:C	8.09706e-09	-1.8786e-10	-1.22999
126804165	chr11:126804165:C:T	1.1566e-08	-1.8786e-10	-0.873423
126804562	chr11:126804562:C:A	1.42609e-09	-1.61519	-1.35136
126804841	chr11:126804841:C:T	9.60447e-09	-1.8786e-10	-1.05926
126805759	chr11:126805759:G:A	9.57668e-09	-1.8786e-10	-1.06216
126805916	chr11:126805916:C:T	4.62335e-09	-1.79037	-4.18622e-10
126806066	chr11:126806066:A:G	6.59287e-09	-1.8786e-10	-1.4355
126806089	chr11:126806089:A:G	1.97126e-09	-1.24741	-1.39541
126806396	chr11:126806396:G:A	6.79128e-09	-1.8786e-10	-1.40585
126806494	chr11:126806494:G:C	6.78397e-09	-0.63742	-0.76951
126806619	chr11:126806619:G:A	1.59509e-09	-1.65939	-1.19518
126806835	chr11:126806835:C:T	1.87681e-09	-1.31262	-1.3793
126807233	chr11:126807233:T:C	1.99061e-09	-1.29103	-1.34202
126807599	chr11:126807599:C:A	1.03537e-08	-1.8786e-10	-0.984151
126807768	chr11:126807768:T:C	6.63538e-09	-1.8786e-10	-1.42908
126807907	chr11:126807907:CTAA:C	6.62523e-09	-1.8786e-10	-1.43061
126807941	chr11:126807941:T:C	6.62534e-09	-1.8786e-10	-1.43059
126808352	chr11:126808352:C:A	1.73723e-09	-1.33327	-1.43594
126808739	chr11:126808739:T:C	4.604e-08	-1.8786e-10	0.508017
126808751	chr11:126808751:A:G	1.48247e-09	-1.80459	-1.12319
126809690	chr11:126809690:G:A	1.3588e-09	-1.79793	-1.21696
126809758	chr11:126809758:C:A	7.12293e-09	-1.8786e-10	-1.35817
126810039	chr11:126810039:C:T	1.3467e-08	-1.8786e-10	-0.721248
126810514	chr11:126810514:C:G	1.61475e-09	-1.40508	-1.43723
126810573	chr11:126810573:GAACCGCAAGGAAAGAC:G	1.50367e-09	-1.47662	-1.43697
126811116	chr11:126811116:C:T	8.29857e-09	-1.8786e-10	-1.20541
126811524	chr11:126811524:G:T	1.87017e-09	-1.75402	-0.941446
126811741	chr11:126811741:C:A	4.27431e-08	-1.8786e-10	0.433716
126812048	chr11:126812048:C:T	1.11753e-09	-1.77385	-1.43651
126812109	chr11:126812109:T:G	7.34206e-09	-0.539814	-0.788059
126812234	chr11:126812234:T:C	7.8135e-09	-0.509782	-0.755858
126812766	chr11:126812766:A:T	6.58365e-09	-1.8786e-10	-1.4369
126812962	chr11:126812962:C:G	1.23441e-09	-1.72345	-1.38745
126813143	chr11:126813143:T:A	1.95876e-09	-1.2348	-1.41438
126813723	chr11:126813723:G:A	1.73428e-09	-1.35967	-1.41123
126813874	chr11:126813874:C:T	1.93804e-08	-1.8786e-10	-0.35723
126814241	chr11:126814241:A:T	3.23369e-09	-0.724144	-1.42373
126814254	chr11:126814254:C:T	4.86138e-09	-0.341771	-1.3984
126814851	chr11:126814851:C:A	2.17442e-08	-1.8786e-10	-0.242146
126815303	chr11:126815303:G:A	6.57964e-09	-0.709909	-0.727603
126815322	chr11:126815322:C:T	1.61779e-09	-1.4144	-1.42603
126815327	chr11:126815327:C:T	6.57454e-09	-0.718037	-0.720251
126815510	chr11:126815510:T:G	1.87986e-09	-1.68369	-1.00661
126816800	chr11:126816800:C:T	6.41513e-09	-1.46283	-4.18622e-10
126816828	chr11:126816828:G:A	2.26303e-08	-1.8786e-10	-0.202205
126816868	chr11:126816868:T:C	5.75463e-09	-1.02665	-0.544841
126816995	chr11:126816995:C:T	7.21537e-09	-1.8786e-10	-1.34528
126817065	chr11:126817065:C:T	6.20226e-09	-1.01969	-0.476886
126817112	chr11:126817112:T:A	1.34375e-09	-1.73181	-1.29422
126817125	chr11:126817125:T:TA	2.57128e-09	-1.2353	-1.14179
126817127	chr11:126817127:G:A	5.54601e-09	-1.01493	-0.593479
126818002	chr11:126818002:A:G	5.94357e-09	-0.987876	-0.551307
126818110	chr11:126818110:C:A	5.93503e-09	-1.00547	-0.535146
126818230	chr11:126818230:G:A	9.7112e-09	-1.8786e-10	-1.04821
126818457	chr11:126818457:A:G	6.39791e-09	-0.962169	-0.503352
126818737	chr11:126818737:C:T	5.10759e-09	-1.11304	-0.577726
126818799	chr11:126818799:A:G	6.14908e-09	-0.988172	-0.517018
126819116	chr11:126819116:G:GAA	5.6568e-09	-1.04851	-0.540125
126819138	chr11:126819138:T:C	5.77869e-09	-1.03217	-0.535146
126819150	chr11:126819150:C:T	5.86417e-09	-1.01822	-0.534411
126819163	chr11:126819163:C:T	4.73974e-09	-0.463688	-1.30182
126819533	chr11:126819533:CA:C	7.92082e-09	-1.252	-4.18622e-10
126819548	chr11:126819548:A:G	1.57526e-09	-1.76874	-1.09834
126819613	chr11:126819613:G:A	5.79522e-09	-1.00626	-0.558198
126819761	chr11:126819761:T:C	5.92447e-09	-1.02562	-0.516784
126819876	chr11:126819876:C:T	1.19457e-09	-1.71126	-1.43245
126819877	chr11:126819877:G:A	2.63735e-09	-1.04321	-1.30851
126820102	chr11:126820102:G:A	1.13686e-09	-1.80875	-1.38447
126820315	chr11:126820315:A:AG	6.59721e-09	-1.43485	-4.18622e-10
126820318	chr11:126820318:A:AG	4.42563e-09	-1.22443	-0.609651
126820522	chr11:126820522:A:T	1.58682e-09	-1.7745	-1.08526
126820644	chr11:126820644:G:A	1.58936e-09	-1.77197	-1.0862
126820903	chr11:126820903:C:T	5.60263e-09	-1.01299	-0.585264
126820987	chr11:126820987:C:T	5.10317e-09	-1.0343	-0.65733
126821107	chr11:126821107:G:A	5.13379e-09	-0.397517	-1.28813
126821174	chr11:126821174:A:C	5.6807e-09	-0.955162	-0.629257
126821233	chr11:126821233:C:A	1.68536e-09	-1.80843	-0.991089
126821551	chr11:126821551:C:T	5.3587e-09	-1.03555	-0.607221
126821628	chr11:126821628:T:C	6.80769e-09	-0.911415	-0.492025
126821871	chr11:126821871:G:A	5.08086e-09	-0.383744	-1.31227
126821936	chr11:126821936:A:C	6.10815e-09	-1.00847	-0.503395
126822181	chr11:126822181:C:A	5.73534e-09	-1.03154	-0.543309
126822302	chr11:126822302:C:T	5.4936e-09	-1.0472	-0.570707
126822679	chr11:126822679:T:C	6.37721e-09	-0.951432	-0.517329
126822735	chr11:126822735:A:G	5.82456e-09	-1.00002	-0.559394
126822915	chr11:126822915:C:T	5.81771e-09	-0.97442	-0.586167
126822940	chr11:126822940:C:G	6.70015e-09	-1.8786e-10	-1.41936
126822992	chr11:126822992:C:T	3.38261e-09	-0.682538	-1.42031
126823015	chr11:126823015:A:G	5.76891e-09	-0.984384	-0.584627
126823071	chr11:126823071:C:G	5.72359e-09	-1.01309	-0.563805
126823102	chr11:126823102:A:G	1.76438e-09	-1.32804	-1.42566
126823656	chr11:126823656:A:G	5.05947e-09	-0.938633	-0.761598
126823804	chr11:126823804:G:A	1.62362e-09	-1.77143	-1.0654
126823847	chr11:126823847:G:A	1.6164e-09	-1.76198	-1.07932
126823869	chr11:126823869:C:T	7.09598e-09	-1.8786e-10	-1.36196
126823880	chr11:126823880:T:C	5.28244e-09	-1.01136	-0.645748
126823891	chr11:126823891:C:T	5.63384e-09	-1.03126	-0.561438
126823903	chr11:126823903:G:A	5.70511e-09	-0.999611	-0.58052
126824094	chr11:126824094:A:C	5.70661e-09	-1.01843	-0.561438
126824330	chr11:126824330:C:T	8.14851e-09	-1.8786e-10	-1.22366
126824509	chr11:126824509:G:A	5.93059e-09	-0.979932	-0.561438
126824512	chr11:126824512:T:C	5.73564e-09	-0.993418	-0.581375
126824738	chr11:126824738:G:A	5.75796e-09	-1.00947	-0.561438
126825015	chr11:126825015:A:G	5.96626e-09	-0.969003	-0.56637
126825170	chr11:126825170:G:C	5.5746e-09	-1.03657	-0.566703
126825195	chr11:126825195:C:T	5.68349e-09	-1.00828	-0.575649
126825252	chr11:126825252:C:A	5.70654e-09	-1.00423	-0.575649
126825344	chr11:126825344:C:T	6.58132e-09	-1.8786e-10	-1.43726
126825445	chr11:126825445:G:A	5.56712e-09	-1.02857	-0.576041
126825456	chr11:126825456:G:A	1.64882e-09	-1.78566	-1.03577
126825565	chr11:126825565:T:G	5.58276e-09	-1.0348	-0.56701
126825771	chr11:126825771:G:A	5.69349e-09	-1.00862	-0.573545
126825875	chr11:126825875:G:A	5.36581e-09	-1.02741	-0.614038
126825938	chr11:126825938:A:G	5.75508e-09	-0.994516	-0.576894
126826059	chr11:126826059:C:T	5.66327e-09	-1.01184	-0.575649
126826060	chr11:126826060:T:C	5.6283e-09	-1.01804	-0.575649
126826082	chr11:126826082:A:G	6.17047e-09	-1.00647	-0.495249
126826130	chr11:126826130:G:A	1.62471e-09	-1.79386	-1.0423
126826267	chr11:126826267:C:G	9.07888e-09	-1.8786e-10	-1.11554
126826477	chr11:126826477:G:A	4.48028e-09	-0.495491	-1.32632
126826510	chr11:126826510:A:G	5.35396e-09	-1.0272	-0.61646
126826537	chr11:126826537:G:A	5.46153e-09	-1.01247	-0.611293
126826548	chr11:126826548:G:A	5.10106e-09	-1.12284	-0.56921
126826934	chr11:126826934:T:C	5.7239e-09	-0.998259	-0.578583
126826950	chr11:126826950:G:A	5.59557e-09	-0.980574	-0.618944
126827103	chr11:126827103:A:G	5.58096e-09	-1.02648	-0.575649
126827495	chr11:126827495:AT:A	1.14959e-09	-1.80562	-1.37646
126827509	chr11:126827509:T:A	5.68725e-09	-1.00732	-0.575944
126827523	chr11:126827523:A:G	6.60461e-09	-1.8786e-10	-1.43372
126827610	chr11:126827610:G:T	5.62138e-09	-1.01842	-0.576493
126827660	chr11:126827660:G:T	1.88872e-09	-1.28111	-1.40449
126827694	chr11:126827694:A:G	1.36038e-09	-1.7989	-1.21483
126827764	chr11:126827764:G:A	5.5118e-09	-0.976952	-0.63765
126827827	chr11:126827827:G:C	2.60802e-09	-1.26223	-1.10067
126828112	chr11:126828112:T:C	5.84262e-09	-0.984406	-0.571907
126828245	chr11:126828245:C:T	1.52625e-09	-1.78509	-1.11359
126828407	chr11:126828407:T:C	1.29991e-09	-1.80324	-1.25596
126828685	chr11:126828685:G:A	1.21545e-09	-1.81809	-1.30829
126828970	chr11:126828970:C:G	5.76955e-09	-0.99325	-0.575649
126828993	chr11:126828993:A:G	5.70227e-09	-1.00498	-0.575649
126829138	chr11:126829138:C:T	9.48508e-09	-1.8786e-10	-1.07177
126829199	chr11:126829199:C:T	5.54397e-09	-1.01094	-0.59784
126829359	chr11:126829359:G:A	5.70703e-09	-0.942086	-0.637708
126829433	chr11:126829433:T:C	5.88197e-09	-0.980834	-0.568766
126829613	chr11:126829613:C:T	5.1607e-09	-1.04327	-0.637156
126829859	chr11:126829859:G:C	1.17376e-09	-1.72694	-1.43434
126829875	chr11:126829875:T:G	6.12773e-09	-0.981068	-0.527601
126830671	chr11:126830671:C:T	5.35037e-09	-1.00939	-0.634937
126830674	chr11:126830674:A:T	6.75204e-09	-1.8786e-10	-1.41165
126830778	chr11:126830778:G:A	1.91951e-09	-1.26199	-1.40744
126830999	chr11:126830999:A:G	1.6701e-09	-1.80332	-1.00529
126831010	chr11:126831010:G:A	1.52513e-08	-1.8786e-10	-0.596828
126831121	chr11:126831121:A:G	5.9181e-09	-0.998255	-0.545224
126831210	chr11:126831210:C:T	1.77998e-09	-1.7992	-0.945689
126831371	chr11:126831371:C:T	5.94814e-09	-0.908316	-0.630098
126831642	chr11:126831642:G:A	5.74261e-09	-0.935225	-0.638355
126831760	chr11:126831760:G:A	5.76627e-09	-1.00262	-0.566846
126832081	chr11:126832081:C:T	6.5938e-09	-1.8786e-10	-1.43536
126832236	chr11:126832236:C:T	6.86849e-09	-1.8786e-10	-1.39455
126832273	chr11:126832273:G:A	4.13454e-09	-0.479726	-1.42239
126832506	chr11:126832506:G:A	3.698e-09	-1.07834	-0.93536
126832552	chr11:126832552:C:G	9.79748e-09	-1.8786e-10	-1.03937
126833189	chr11:126833189:T:C	9.40499e-09	-1.8786e-10	-1.08025
126833276	chr11:126833276:T:C	9.94269e-09	-1.8786e-10	-1.02466
126833277	chr11:126833277:G:A	9.7733e-09	-1.8786e-10	-1.04184
126833514	chr11:126833514:C:T	2.70335e-09	-0.934584	-1.39242
126833593	chr11:126833593:A:C	9.75386e-09	-1.8786e-10	-1.04383
126833944	chr11:126833944:T:C	9.7733e-09	-1.8786e-10	-1.04184
126834032	chr11:126834032:G:A	5.16499e-09	-1.67959	-4.18622e-10
126834418	chr11:126834418:A:C	9.76339e-09	-1.8786e-10	-1.04285
126834580	chr11:126834580:G:A	6.97118e-09	-1.8786e-10	-1.37971
126834720	chr11:126834720:T:C	9.7733e-09	-1.8786e-10	-1.04184
126834897	chr11:126834897:A:G	1.07324e-08	-1.8786e-10	-0.948222
126834925	chr11:126834925:G:A	9.42228e-09	-1.8786e-10	-1.07842
126834931	chr11:126834931:A:G	8.7719e-09	-1.8786e-10	-1.14994
126835131	chr11:126835131:A:C	9.6063e-09	-1.8786e-10	-1.05907
126835244	chr11:126835244:C:T	9.14206e-09	-1.8786e-10	-1.10861
126835351	chr11:126835351:G:A	1.15874e-09	-1.73702	-1.43714
126835444	chr11:126835444:G:C	9.76912e-09	-1.8786e-10	-1.04227
126835748	chr11:126835748:T:C	9.65073e-09	-1.8786e-10	-1.05446
126835949	chr11:126835949:C:T	2.86779e-09	-1.02547	-1.24249
126836006	chr11:126836006:T:C	9.7379e-09	-1.8786e-10	-1.04547
126836196	chr11:126836196:G:C	5.75349e-09	-1.00915	-0.562535
126836551	chr11:126836551:A:G	9.70094e-09	-1.8786e-10	-1.04927
126836621	chr11:126836621:C:T	1.25784e-08	-0.964883	0.175373
126836632	chr11:126836632:A:G	9.68608e-09	-1.8786e-10	-1.0508
126836666	chr11:126836666:T:G	1.14386e-09	-1.80817	-1.37891
126837310	chr11:126837310:C:A	1.42836e-08	-0.662383	-4.18622e-10
126837385	chr11:126837385:C:T	9.7212e-09	-1.8786e-10	-1.04718
126837451	chr11:126837451:T:G	9.71988e-09	-1.8786e-10	-1.04732
126837782	chr11:126837782:A:G	9.70094e-09	-1.8786e-10	-1.04927
126837860	chr11:126837860:C:T	6.63949e-09	-1.8786e-10	-1.42846
126838110	chr11:126838110:C:T	9.88463e-09	-1.8786e-10	-1.03051
126838605	chr11:126838605:A:G	9.80557e-09	-1.8786e-10	-1.03854
126838767	chr11:126838767:T:C	1.82957e-09	-1.78913	-0.928278
126839122	chr11:126839122:C:T	5.4301e-09	-1.05442	-0.575112
126839534	chr11:126839534:T:C	1.22592e-08	-0.996494	0.181278
126839537	chr11:126839537:C:T	9.73939e-09	-1.8786e-10	-1.04531
126839917	chr11:126839917:G:A	4.19837e-09	-0.474982	-1.41181
126840240	chr11:126840240:C:T	9.25503e-09	-1.8786e-10	-1.09633
126840522	chr11:126840522:T:C	9.83447e-09	-1.8786e-10	-1.0356
126840758	chr11:126840758:G:A	3.16821e-09	-0.976688	-1.19164
126840935	chr11:126840935:G:T	9.45167e-09	-1.8786e-10	-1.0753
126841193	chr11:126841193:G:A	3.1946e-09	-0.969365	-1.19066
126841318	chr11:126841318:G:A	5.26271e-09	-1.66085	-4.18622e-10
126841427	chr11:126841427:T:C	1.86605e-09	-1.27913	-1.41854
126841566	chr11:126841566:T:C	7.89945e-09	-1.8786e-10	-1.2547
126841611	chr11:126841611:C:T	2.42654e-09	-1.03247	-1.40256
126841678	chr11:126841678:A:T	2.61196e-09	-0.969853	-1.39154
126841845	chr11:126841845:A:G	4.57998e-09	-1.7998	-4.18622e-10
126842043	chr11:126842043:G:A	1.16701e-09	-1.73041	-1.43664
126842168	chr11:126842168:G:A	3.9372e-09	-0.676374	-1.27465
126842231	chr11:126842231:A:G	6.78546e-09	-1.40671	-4.18622e-10
126842283	chr11:126842283:G:A	2.44655e-09	-1.00318	-1.42364
126842394	chr11:126842394:A:G	4.61967e-09	-1.79117	-4.18622e-10
126842608	chr11:126842608:T:C	2.38893e-09	-1.02504	-1.42561
126842614	chr11:126842614:C:T	2.41328e-09	-1.01171	-1.4288
126842649	chr11:126842649:G:A	4.64129e-08	0.516085	-4.18622e-10
126842746	chr11:126842746:G:A	7.36054e-09	-1.8786e-10	-1.32536
126843190	chr11:126843190:C:T	1.64384e-08	-1.8786e-10	-0.52187
126843597	chr11:126843597:T:C	1.04914e-08	-1.8786e-10	-0.970934
126843801	chr11:126843801:T:C	1.73017e-08	-1.8786e-10	-0.470688
126843837	chr11:126843837:G:A	2.65826e-09	-1.47107	-0.87275
126844006	chr11:126844006:G:A	4.93379e-09	-1.00444	-0.720944
126844073	chr11:126844073:T:C	2.41702e-09	-1.01107	-1.42788
126844599	chr11:126844599:G:A	3.05634e-09	-0.992367	-1.21191
126845256	chr11:126845256:C:A	2.49606e-09	-0.988267	-1.41851
126845655	chr11:126845655:C:T	2.33906e-09	-1.05844	-1.4133
126846229	chr11:126846229:C:G	6.71752e-09	-1.8786e-10	-1.41677
126846744	chr11:126846744:T:C	2.52707e-09	-0.973034	-1.4214
126846808	chr11:126846808:G:A	2.42633e-09	-1.01359	-1.42152
126846866	chr11:126846866:G:A	2.35313e-09	-1.04907	-1.41668
126846941	chr11:126846941:A:C	2.4535e-09	-1.0102	-1.41377
126847002	chr11:126847002:T:C	5.19662e-09	-1.67348	-4.18622e-10
126847062	chr11:126847062:A:G	1.98372e-08	-1.8786e-10	-0.333933
126847763	chr11:126847763:A:T	1.8665e-09	-1.26693	-1.4305
126847875	chr11:126847875:A:G	2.39521e-09	-1.02516	-1.42286
126848108	chr11:126848108:G:A	2.55795e-09	-0.96343	-1.41886
126848138	chr11:126848138:C:T	2.4544e-09	-1.02205	-1.40156
126848279	chr11:126848279:C:T	1.65088e-08	-1.8786e-10	-0.517597
126848311	chr11:126848311:C:A	2.41346e-09	-1.01397	-1.42646
126848483	chr11:126848483:A:G	4.49595e-09	-1.81832	-4.18622e-10
126848990	chr11:126848990:A:C	2.54059e-09	-0.966408	-1.42269
126848997	chr11:126848997:C:A	2.44651e-09	-1.00028	-1.42656
126849127	chr11:126849127:T:C	6.58188e-09	-1.8786e-10	-1.43717
126849171	chr11:126849171:T:C	2.40852e-09	-1.00789	-1.43459
126849206	chr11:126849206:G:A	2.52694e-09	-0.975653	-1.41883
126849280	chr11:126849280:AC:A	2.45317e-09	-1.00906	-1.41505
126849326	chr11:126849326:C:T	2.35471e-09	-1.05714	-1.40793
126849358	chr11:126849358:C:G	2.52348e-09	-0.970348	-1.4255
126849373	chr11:126849373:G:T	2.50125e-09	-0.979522	-1.42518
126849388	chr11:126849388:G:A	7.32767e-09	-1.8786e-10	-1.32984
126849389	chr11:126849389:A:C	2.55911e-09	-0.956124	-1.42571
126849587	chr11:126849587:T:C	5.69347e-09	-1.0079	-0.574274
126849615	chr11:126849615:G:A	2.54984e-09	-0.990963	-1.3945
126849674	chr11:126849674:G:A	2.54234e-09	-0.96701	-1.4214
126849694	chr11:126849694:C:G	2.54546e-09	-0.966793	-1.42039
126849844	chr11:126849844:G:A	4.08765e-09	-0.597431	-1.31609
126850187	chr11:126850187:T:C	2.50605e-09	-0.984164	-1.41862
126850196	chr11:126850196:C:T	2.54699e-09	-0.965184	-1.4214
126851225	chr11:126851225:C:G	4.61257e-09	-1.79271	-4.18622e-10
126851257	chr11:126851257:T:C	2.43009e-09	-1.0065	-1.42707
126851450	chr11:126851450:T:C	2.70396e-09	-0.953994	-1.37278
126851501	chr11:126851501:C:A	6.58965e-09	-1.8786e-10	-1.43599
126851581	chr11:126851581:G:A	2.62725e-09	-0.976889	-1.37867
126851610	chr11:126851610:C:T	2.51251e-09	-0.981134	-1.41908
126851817	chr11:126851817:G:A	2.45017e-09	-1.00009	-1.42524
126851919	chr11:126851919:C:T	2.50989e-09	-0.97353	-1.42772
126852035	chr11:126852035:G:A	2.57739e-09	-0.949486	-1.42523
126852288	chr11:126852288:A:G	2.36516e-09	-1.03938	-1.42127
126852352	chr11:126852352:C:T	2.55794e-09	-0.957045	-1.42524
126852374	chr11:126852374:T:C	1.62777e-08	-1.8786e-10	-0.531696
126852401	chr11:126852401:G:A	2.44225e-09	-1.00151	-1.42707
126852977	chr11:126852977:G:A	6.59143e-09	-1.8786e-10	-1.43572
126853670	chr11:126853670:C:T	9.91101e-09	-1.8786e-10	-1.02785
126853783	chr11:126853783:C:G	2.60947e-09	-0.987315	-1.37503
126854469	chr11:126854469:C:T	2.55986e-09	-1.0018	-1.37974
126854582	chr11:126854582:C:A	2.49449e-09	-1.0417	-1.36571
126854670	chr11:126854670:G:A	4.612e-09	-1.79283	-4.18622e-10
126855004	chr11:126855004:C:A	6.55707e-09	-1.06689	-0.374062
126855210	chr11:126855210:A:G	4.56897e-09	-1.80221	-4.18622e-10
126855328	chr11:126855328:G:A	1.58692e-09	-1.45919	-1.4005
126855353	chr11:126855353:T:G	9.13322e-09	-1.8786e-10	-1.10957
126855850	chr11:126855850:T:G	6.99476e-09	-1.8786e-10	-1.37633
126856646	chr11:126856646:C:T	2.34352e-08	-0.167256	-4.18622e-10
126856677	chr11:126856677:G:A	3.86383e-08	0.33275	-4.18622e-10
126857420	chr11:126857420:A:G	1.80582e-09	-1.30601	-1.42447
126857917	chr11:126857917:T:C	9.78324e-09	-1.8786e-10	-1.04082
126858293	chr11:126858293:A:G	3.9661e-09	-0.550271	-1.39344
126858582	chr11:126858582:C:T	3.76459e-09	-1.04606	-0.949793
126859203	chr11:126859203:A:C	3.84272e-09	-0.716466	-1.25885
126859300	chr11:126859300:C:T	1.19609e-08	-0.839847	-4.18622e-10
126859366	chr11:126859366:C:A	6.61381e-09	-1.8786e-10	-1.43233
126859827	chr11:126859827:T:G	6.78802e-09	-1.8786e-10	-1.40633
126860246	chr11:126860246:C:T	6.69215e-09	-1.8786e-10	-1.42056
126860403	chr11:126860403:T:C	4.36443e-09	-0.564413	-1.28359
126860500	chr11:126860500:GA:G	2.19455e-09	-1.12055	-1.41497
126861297	chr11:126861297:A:G	4.48953e-09	-1.81974	-4.18622e-10
126861525	chr11:126861525:A:G	6.96183e-09	-1.8786e-10	-1.38105
126861674	chr11:126861674:T:C	1.21686e-09	-1.81893	-1.30628
126862585	chr11:126862585:A:C	3.60823e-09	-1.10045	-0.937821
126862697	chr11:126862697:G:A	4.4146e-08	-1.8786e-10	0.466009
126862938	chr11:126862938:A:G	6.2204e-09	-0.140425	-1.35323
126864424	chr11:126864424:C:T	1.12083e-09	-1.81969	-1.38773
126865121	chr11:126865121:G:C	2.56064e-08	-1.8786e-10	-0.078649
126865456	chr11:126865456:C:A	2.94486e-09	-0.90915	-1.33228
126865688	chr11:126865688:G:A	6.69094e-09	0.0149257	-1.43567
126865816	chr11:126865816:G:A	7.41691e-09	-1.8786e-10	-1.31773
126865863	chr11:126865863:T:C	6.30288e-09	-0.0436634	-1.43682
126866068	chr11:126866068:G:A	3.54817e-09	-1.08854	-0.96652
126866159	chr11:126866159:G:C	1.07044e-08	-1.8786e-10	-0.950838
126866447	chr11:126866447:C:T	1.07335e-08	-1.8786e-10	-0.94812
126866519	chr11:126866519:G:A	3.29055e-09	-0.770211	-1.36023
126866535	chr11:126866535:G:A	6.09045e-09	-0.128546	-1.38623
126866590	chr11:126866590:G:GT	7.4434e-09	0.121163	-1.43533
126867622	chr11:126867622:G:A	7.68218e-09	-1.8786e-10	-1.28259
126868474	chr11:126868474:A:C	2.39358e-09	-1.01551	-1.43319
126869016	chr11:126869016:G:A	3.11418e-09	-0.85446	-1.33107
126869233	chr11:126869233:C:A	1.18911e-09	-1.81967	-1.32862
126869478	chr11:126869478:A:G	4.67282e-09	-1.77973	-4.18622e-10
126869780	chr11:126869780:G:A	6.6705e-09	-1.8786e-10	-1.4238
126869798	chr11:126869798:C:G	2.16489e-09	-1.2609	-1.28823
126870145	chr11:126870145:C:T	8.14214e-09	-1.8786e-10	-1.22444
126870180	chr11:126870180:G:T	2.59404e-09	-0.999234	-1.36904
126870399	chr11:126870399:C:T	4.01319e-09	-0.733254	-1.19865
126870939	chr11:126870939:A:G	1.0561e-08	-1.8786e-10	-0.964328
126871124	chr11:126871124:C:T	2.23088e-09	-1.08936	-1.42974
126871158	chr11:126871158:C:T	3.49107e-09	-1.29174	-0.779541
126871361	chr11:126871361:T:C	7.05422e-09	-1.8786e-10	-1.36787
126871588	chr11:126871588:G:A	2.30149e-09	-1.07728	-1.41065
126872204	chr11:126872204:T:C	6.16096e-09	-0.452055	-1.05121
126872393	chr11:126872393:C:T	1.76357e-08	-0.45157	-4.18622e-10
126872495	chr11:126872495:C:A	7.6543e-09	-1.8786e-10	-1.28623
126872706	chr11:126872706:G:A	1.06653e-08	-1.8786e-10	-0.954498
126873315	chr11:126873315:C:G	5.56263e-09	-1.60542	-4.18622e-10
126873432	chr11:126873432:C:T	1.81894e-08	-1.8786e-10	-0.420655
126873459	chr11:126873459:C:T	1.17673e-08	-1.8786e-10	-0.856169
126873733	chr11:126873733:C:A	7.41613e-09	-1.8786e-10	-1.31784
126873824	chr11:126873824:G:A	8.37083e-09	-1.8786e-10	-1.19674
126873859	chr11:126873859:C:T	4.71492e-09	-1.77076	-4.18622e-10
126874640	chr11:126874640:G:A	7.61672e-08	1.01144	-4.18622e-10
126874665	chr11:126874665:G:A	9.06259e-09	-1.8786e-10	-1.11734
126874930	chr11:126874930:G:A	1.14595e-09	-1.81931	-1.36594
126875068	chr11:126875068:C:T	6.65881e-09	-1.8786e-10	-1.42555
126875494	chr11:126875494:C:T	7.51106e-09	-1.8786e-10	-1.30512
126875775	chr11:126875775:T:C	2.44899e-09	-1.03949	-1.38632
126875932	chr11:126875932:T:C	2.09631e-09	-1.26643	-1.31488
126875947	chr11:126875947:T:C	1.14203e-08	-1.8786e-10	-0.886098
126875948	chr11:126875948:G:A	1.96554e-09	-1.21615	-1.42958
126876252	chr11:126876252:C:T	9.89767e-09	-1.02919	-4.18622e-10
126876293	chr11:126876293:C:T	1.23398e-09	-1.79731	-1.31394
126876342	chr11:126876342:G:A	1.89198e-09	-1.25156	-1.43231
126876515	chr11:126876515:T:C	1.67075e-09	-1.56613	-1.24209
126876564	chr11:126876564:G:T	8.09012e-09	-1.8786e-10	-1.23085
126876573	chr11:126876573:T:C	1.6674e-09	-1.37344	-1.43679
126876997	chr11:126876997:C:A	4.60996e-09	-1.79327	-4.18622e-10
126878138	chr11:126878138:A:G	4.87345e-09	-1.73769	-4.18622e-10
126878531	chr11:126878531:T:A	2.22235e-09	-1.12016	-1.40276
126878815	chr11:126878815:A:C	9.18091e-09	-1.8786e-10	-1.10437
126878933	chr11:126878933:A:G	2.22998e-09	-1.11272	-1.40679
126879079	chr11:126879079:C:T	9.37909e-09	-1.8786e-10	-1.08301
126879244	chr11:126879244:C:T	6.61217e-09	-1.8786e-10	-1.43258
126879726	chr11:126879726:G:A	6.6518e-09	-0.0220225	-1.40458
126880034	chr11:126880034:C:T	3.16781e-09	-0.836002	-1.33245
126880373	chr11:126880373:G:A	7.36242e-09	-1.8786e-10	-1.3251
126880968	chr11:126880968:G:A	7.01466e-09	-0.48672	-0.886771
126881112	chr11:126881112:G:C	1.7567e-09	-1.34738	-1.41067
126881167	chr11:126881167:C:T	2.51041e-09	-1.36905	-1.032
126881238	chr11:126881238:G:A	5.90154e-09	-0.530665	-1.01561
126881258	chr11:126881258:C:A	9.19127e-09	-1.8786e-10	-1.10324
126881313	chr11:126881313:C:T	1.71833e-09	-1.36622	-1.41392
126881422	chr11:126881422:CA:C	1.8345e-09	-1.3363	-1.37842
126881442	chr11:126881442:G:A	1.73071e-09	-1.36189	-1.41107
126881605	chr11:126881605:T:C	9.19127e-09	-1.8786e-10	-1.10324
126881795	chr11:126881795:T:G	1.73814e-09	-1.36558	-1.4031
126881867	chr11:126881867:G:A	1.76427e-09	-1.3426	-1.41116
126881984	chr11:126881984:T:C	1.74192e-09	-1.3581	-1.4084
126881986	chr11:126881986:T:C	1.74552e-09	-1.35334	-1.4111
126882114	chr11:126882114:A:G	1.73108e-09	-1.3626	-1.41015
126882463	chr11:126882463:A:G	1.75591e-09	-1.35069	-1.40782
126882681	chr11:126882681:G:A	5.36094e-09	-1.64235	-4.18622e-10
126883036	chr11:126883036:C:T	1.67729e-09	-1.37786	-1.42645
126883090	chr11:126883090:C:A	7.63226e-09	-1.8786e-10	-1.28911
126883335	chr11:126883335:A:T	1.79029e-09	-1.33482	-1.4043
126883452	chr11:126883452:A:G	8.90164e-09	-1.8786e-10	-1.13526
126883610	chr11:126883610:T:C	1.83841e-09	-1.33452	-1.37807
126883730	chr11:126883730:A:G	8.99799e-09	-1.8786e-10	-1.12449
126883735	chr11:126883735:T:C	1.11262e-09	-1.78399	-1.43078
126883951	chr11:126883951:A:T	1.80864e-09	-1.34712	-1.3818
126883952	chr11:126883952:C:T	1.81577e-09	-1.34052	-1.38447
126884136	chr11:126884136:G:A	2.30453e-09	-1.31204	-1.17458
126884195	chr11:126884195:C:T	1.87476e-09	-1.31249	-1.38052
126884460	chr11:126884460:G:C	1.80445e-09	-1.34442	-1.38682
126884555	chr11:126884555:A:G	1.76509e-09	-1.36945	-1.38384
126884619	chr11:126884619:G:A	1.76597e-09	-1.36817	-1.38462
126884687	chr11:126884687:C:T	1.93905e-09	-1.30589	-1.3534
126884688	chr11:126884688:A:G	1.98379e-09	-1.28293	-1.35355
126885129	chr11:126885129:C:T	1.81279e-09	-1.35034	-1.37629
126885241	chr11:126885241:G:C	2.29631e-09	-1.36954	-1.12065
126885403	chr11:126885403:G:T	1.8641e-09	-1.33871	-1.36
126885417	chr11:126885417:G:A	4.75937e-09	-1.76138	-4.18622e-10
126885508	chr11:126885508:T:G	2.22709e-09	-1.38637	-1.13443
126885786	chr11:126885786:G:C	1.80954e-09	-1.35596	-1.37246
126885967	chr11:126885967:C:G	2.26084e-09	-1.37439	-1.13136
126886015	chr11:126886015:A:G	1.81888e-09	-1.33661	-1.38666
126886041	chr11:126886041:A:G	2.32474e-08	-0.175298	-4.18622e-10
126886393	chr11:126886393:T:G	5.59421e-09	-1.59976	-4.18622e-10
126886680	chr11:126886680:A:C	1.8871e-09	-1.33343	-1.35302
126886759	chr11:126886759:A:C	1.85397e-09	-1.34734	-1.35682
126887042	chr11:126887042:C:T	1.85271e-09	-1.32604	-1.3788
126887375	chr11:126887375:G:A	1.83114e-09	-1.34662	-1.36993
126887842	chr11:126887842:G:C	1.65672e-08	-0.51407	-4.18622e-10
126887850	chr11:126887850:T:C	1.0464e-08	-1.8786e-10	-0.97355
126887866	chr11:126887866:T:A	2.40587e-09	-1.41091	-1.03267
126888002	chr11:126888002:C:T	8.00513e-09	-1.8786e-10	-1.24141
126888053	chr11:126888053:C:T	1.79729e-09	-1.37465	-1.36056
126888061	chr11:126888061:T:C	1.76389e-09	-1.36404	-1.38993
126888135	chr11:126888135:A:C	1.78138e-09	-1.36356	-1.38055
126888371	chr11:126888371:G:A	7.02164e-09	-1.8786e-10	-1.3725
126888560	chr11:126888560:C:T	1.38929e-09	-1.63645	-1.35625
126888596	chr11:126888596:C:T	1.3446e-09	-1.7694	-1.256
126888750	chr11:126888750:C:T	2.3518e-08	-0.163726	-4.18622e-10
126889379	chr11:126889379:A:G	7.07631e-09	-1.8786e-10	-1.36474
126889389	chr11:126889389:C:T	2.96045e-09	-1.71578	-0.520367
126889466	chr11:126889466:A:G	7.5569e-09	-1.8786e-10	-1.29903
126889549	chr11:126889549:A:G	2.51232e-08	-0.0977026	-4.18622e-10
126889637	chr11:126889637:T:C	8.15199e-09	-1.8786e-10	-1.22323
126890496	chr11:126890496:A:G	2.27735e-08	-0.195896	-4.18622e-10
126890539	chr11:126890539:C:T	7.85041e-09	-1.8786e-10	-1.26093
126891185	chr11:126891185:G:T	6.78433e-09	-1.8786e-10	-1.40688
126891456	chr11:126891456:C:G	3.22988e-08	0.153536	-4.18622e-10
126891571	chr11:126891571:C:A	9.16936e-09	-1.8786e-10	-1.10563
126891725	chr11:126891725:T:A	6.62637e-09	-1.8786e-10	-1.43044
126892107	chr11:126892107:C:T	6.64083e-09	-1.8786e-10	-1.42826
126893049	chr11:126893049:T:C	1.62246e-09	-1.72753	-1.11002
126893253	chr11:126893253:C:A	2.0304e-06	-1.68083	5.97533
126893483	chr11:126893483:C:T	1.27814e-09	-1.64456	-1.43152
126893519	chr11:126893519:C:T	7.99233e-09	-1.8786e-10	-1.24301
126893618	chr11:126893618:T:C	1.19201e-09	-1.81226	-1.33359
126893937	chr11:126893937:G:A	6.60368e-09	-1.8786e-10	-1.43387
126893995	chr11:126893995:G:C	6.25006e-08	-1.8786e-10	0.813683
126894098	chr11:126894098:C:T	1.22756e-09	-1.74123	-1.37523
126895209	chr11:126895209:C:T	7.82398e-09	-1.8786e-10	-1.2643
126895292	chr11:126895292:G:A	6.84941e-09	-1.8786e-10	-1.39733
126895409	chr11:126895409:T:C	6.76469e-09	-1.8786e-10	-1.40978
126896167	chr11:126896167:A:C	7.05969e-09	-1.8786e-10	-1.36709
126896218	chr11:126896218:G:A	8.71225e-09	-1.8786e-10	-1.15676
126897055	chr11:126897055:C:T	6.58301e-09	-1.8786e-10	-1.437
126897088	chr11:126897088:C:T	1.80713e-09	-1.35254	-1.37721
126897103	chr11:126897103:C:T	2.09525e-08	-0.279235	-4.18622e-10
126897214	chr11:126897214:C:A	8.61542e-08	-1.8786e-10	1.13465
126897585	chr11:126897585:C:T	1.29617e-09	-1.63164	-1.43045
126897723	chr11:126897723:C:T	1.84746e-08	-0.405098	-4.18622e-10
126897903	chr11:126897903:C:T	1.28193e-09	-1.81864	-1.25449
126897924	chr11:126897924:C:A	5.54225e-08	-1.8786e-10	0.693493
126898194	chr11:126898194:G:A	1.14842e-09	-1.81975	-1.36335
126900172	chr11:126900172:T:C	1.11202e-09	-1.81884	-1.39648
126900437	chr11:126900437:T:A	1.18598e-09	-1.71408	-1.43685
126900997	chr11:126900997:C:T	1.05209e-08	-1.8786e-10	-0.968129
126901751	chr11:126901751:T:A	3.84157e-09	-1.04196	-0.933651
126901905	chr11:126901905:C:T	1.20831e-09	-1.71264	-1.41963
126901990	chr11:126901990:T:C	1.50869e-09	-1.69807	-1.21218
126902451	chr11:126902451:C:T	1.47997e-09	-1.55406	-1.37541
126902822	chr11:126902822:T:C	8.47023e-09	-1.8786e-10	-1.18493
126902842	chr11:126902842:TCACA:T	9.23402e-09	-1.8786e-10	-1.0986
126903223	chr11:126903223:A:G	7.43534e-09	-1.8786e-10	-1.31525
126903983	chr11:126903983:G:A	1.13405e-09	-1.81913	-1.37657
126905518	chr11:126905518:A:G	1.38058e-09	-1.81948	-1.17951
126905530	chr11:126905530:T:A	1.32264e-09	-1.81961	-1.22226
126905581	chr11:126905581:C:T	3.28127e-08	1.60492	-1.4356
126905760	chr11:126905760:G:A	5.95563e-08	0.76543	-4.18622e-10
126905771	chr11:126905771:C:T	7.50487e-09	-1.8786e-10	-1.30594
126906163	chr11:126906163:T:G	7.69522e-09	-1.8786e-10	-1.28089
126906577	chr11:126906577:T:TTTTTTG	6.07551e-08	0.785358	-4.18622e-10
126906733	chr11:126906733:A:G	1.22076e-09	-1.80804	-1.31398
126907483	chr11:126907483:G:T	2.5245e-09	-0.994402	-1.40105
126907492	chr11:126907492:C:T	8.15621e-09	-1.8786e-10	-1.22271
126907524	chr11:126907524:G:A	7.58245e-09	-1.8786e-10	-1.29566
126907776	chr11:126907776:C:T	4.54388e-09	-0.370453	-1.43726
126907943	chr11:126907943:T:C	4.31347e-09	-0.424651	-1.4351
126908369	chr11:126908369:C:T	9.87317e-08	-1.8786e-10	1.27091
126908458	chr11:126908458:T:C	1.40193e-09	-1.5994	-1.38424
126908617	chr11:126908617:A:G	9.66054e-09	-1.17239	0.118945
126908815	chr11:126908815:T:C	1.18437e-08	-0.465137	-0.384555
126908936	chr11:126908936:A:T	1.33331e-09	-1.74107	-1.29276
126908945	chr11:126908945:T:C	1.36062e-09	-1.73348	-1.28007
126909118	chr11:126909118:G:C	8.94429e-09	-0.0561185	-1.07436
126909119	chr11:126909119:C:A	9.0205e-09	-0.0500905	-1.0719
126909533	chr11:126909533:C:T	5.04932e-09	-1.70224	-4.18622e-10
126909705	chr11:126909705:C:A	1.10691e-08	-1.8786e-10	-0.917334
126910645	chr11:126910645:C:T	2.1055e-09	-1.40311	-1.17383
126910794	chr11:126910794:T:C	1.28645e-08	-0.415508	-0.351514
126911225	chr11:126911225:A:G	8.19227e-09	-1.41653	0.198229
126911665	chr11:126911665:G:A	4.67721e-09	-0.352501	-1.42629
126911710	chr11:126911710:A:G	7.84534e-09	-1.37049	0.108921
126911724	chr11:126911724:C:T	1.10569e-09	-1.81023	-1.41079
126911915	chr11:126911915:A:G	1.13456e-08	0.299879	-1.19255
126912803	chr11:126912803:A:G	6.86971e-09	-1.8786e-10	-1.39437
126912923	chr11:126912923:C:T	3.42017e-09	-1.75106	-0.340743
126913228	chr11:126913228:G:A	5.1372e-09	-1.68499	-4.18622e-10
126913491	chr11:126913491:G:T	6.99778e-09	-1.8786e-10	-1.3759
126913982	chr11:126913982:C:T	1.51889e-09	-1.5883	-1.31521
126914049	chr11:126914049:T:G	6.97781e-09	-1.17147	-0.207292
126914365	chr11:126914365:A:C	5.16415e-09	-1.67975	-4.18622e-10
126914895	chr11:126914895:A:G	7.28204e-09	-1.8786e-10	-1.33608
126915167	chr11:126915167:T:C	1.25386e-08	-0.337575	-0.455105
126915414	chr11:126915414:C:T	1.88357e-09	-1.81907	-0.869249
126915581	chr11:126915581:C:T	1.13066e-09	-1.80959	-1.3891
126915616	chr11:126915616:C:A	3.30424e-09	-1.74795	-0.378335
126915952	chr11:126915952:T:C	5.61592e-09	-1.59589	-4.18622e-10
126916104	chr11:126916104:T:C	1.74999e-09	-1.81753	-0.944353
126916392	chr11:126916392:G:A	1.10662e-08	-1.8786e-10	-0.917594
126917545	chr11:126917545:A:C	1.11469e-09	-1.81518	-1.39774
126917637	chr11:126917637:A:G	1.24435e-08	-1.8786e-10	-0.800293
126917754	chr11:126917754:T:C	6.99829e-09	-1.8786e-10	-1.37583
126918083	chr11:126918083:A:G	8.58425e-09	-1.8786e-10	-1.17156
126918138	chr11:126918138:G:A	6.67345e-09	-1.42336	-4.18622e-10
126918197	chr11:126918197:C:T	1.68515e-09	-1.81973	-0.979905
126918347	chr11:126918347:C:T	4.82781e-09	-1.7471	-4.18622e-10
126918691	chr11:126918691:A:G	8.83124e-09	0.166692	-1.30989
126918754	chr11:126918754:A:C	5.08934e-09	-0.263244	-1.4311
126918974	chr11:126918974:ACAT:A	2.78573e-09	-0.874414	-1.42257
126919106	chr11:126919106:G:A	4.01906e-09	-0.947972	-0.982472
126919460	chr11:126919460:G:A	4.92277e-08	0.574964	-4.18622e-10
126919582	chr11:126919582:C:A	6.95643e-09	-1.8786e-10	-1.38183
126919882	chr11:126919882:A:T	4.23837e-08	-1.8786e-10	0.425271
126920061	chr11:126920061:T:C	8.70854e-09	-1.8786e-10	-1.15719
126920405	chr11:126920405:A:G	1.1342e-09	-1.81589	-1.37967
126920409	chr11:126920409:T:C	2.81738e-09	-1.63152	-0.65416
126920491	chr11:126920491:A:T	4.67379e-09	-0.362232	-1.41729
126920715	chr11:126920715:A:C	5.18679e-08	0.627207	-4.18622e-10
126920841	chr11:126920841:G:T	1.4715e-08	-0.206832	-0.425793
126920960	chr11:126920960:T:C	1.27911e-08	-0.772745	-4.18622e-10
126921193	chr11:126921193:G:A	1.15695e-09	-1.73852	-1.43718
126922693	chr11:126922693:T:C	5.94305e-08	-1.09147	1.85478
126922911	chr11:126922911:T:C	6.47956e-09	-1.27415	-0.178691
126922922	chr11:126922922:C:T	1.48971e-08	-0.196601	-0.423724
126922984	chr11:126922984:G:A	1.08474e-08	-1.8786e-10	-0.937569
126923077	chr11:126923077:C:T	2.64802e-09	-1.59852	-0.749167
```
