## Supplementary material for "Characterization of shared and ancestry-specific signals driving complex traits using multi-ancestry fine-mapping": susiex_nc3.cs80.snp

```
BP	SNP	PIP(CS1)	LogBF(CS1,Pop1)	LogBF(CS1,Pop2)
125181213	chr11:125181213:C:T	7.39518e-09	-1.8786e-10	-1.43717
125181258	chr11:125181258:C:T	1.92594e-09	-1.77756	-1.00503
125181545	chr11:125181545:G:A	8.58544e-09	-1.8786e-10	-1.28793
125181940	chr11:125181940:C:A	1.7537e-09	-1.81337	-1.06291
125181998	chr11:125181998:T:C	1.65159e-09	-1.81609	-1.12017
125182179	chr11:125182179:G:T	2.21689e-08	-1.8786e-10	-0.339312
125182214	chr11:125182214:G:A	8.16642e-09	-0.548794	-0.789178
125182434	chr11:125182434:A:G	8.08899e-09	-1.3475	-4.18622e-10
125182563	chr11:125182563:T:C	1.94326e-09	-1.81239	-0.961249
125182730	chr11:125182730:A:G	2.38438e-09	-1.80771	-0.761348
125182822	chr11:125182822:A:G	4.76163e-09	-1.31048	-0.566937
125182834	chr11:125182834:T:A	3.97826e-09	-1.19253	-0.864624
125182875	chr11:125182875:G:A	2.58018e-09	-1.42711	-1.06303
125182944	chr11:125182944:A:G	5.0453e-09	-1.81955	-4.18622e-10
125183867	chr11:125183867:C:T	9.93699e-09	-1.8786e-10	-1.14174
125184157	chr11:125184157:A:C	9.93885e-09	-1.8786e-10	-1.14155
125184723	chr11:125184723:G:T	7.7911e-09	-1.8786e-10	-1.38502
125184866	chr11:125184866:G:A	1.871e-09	-1.68567	-1.12586
125184884	chr11:125184884:C:T	9.28742e-09	-1.20934	-4.18622e-10
125185045	chr11:125185045:C:T	8.96044e-09	-1.8786e-10	-1.24518
125185057	chr11:125185057:A:C	7.43497e-09	-1.8786e-10	-1.43181
125185552	chr11:125185552:ATC:A	1.10129e-08	-1.8786e-10	-1.03894
125186297	chr11:125186297:T:C	8.12598e-09	-1.8786e-10	-1.34294
125186353	chr11:125186353:C:T	4.72449e-09	-1.21375	-0.671497
125186710	chr11:125186710:A:C	9.17805e-09	-1.8786e-10	-1.22119
125186915	chr11:125186915:T:C	5.37177e-09	-1.75685	-4.18622e-10
125186985	chr11:125186985:C:T	2.93373e-08	-1.8786e-10	-0.0591435
125187013	chr11:125187013:C:T	6.54981e-09	-1.16974	-0.388826
125187052	chr11:125187052:C:T	7.39618e-09	-1.8786e-10	-1.43704
125187300	chr11:125187300:G:A	2.09463e-09	-1.36015	-1.33848
125187317	chr11:125187317:G:A	8.84611e-09	-1.25802	-4.18622e-10
125187405	chr11:125187405:A:G	1.46675e-09	-1.78701	-1.26795
125187425	chr11:125187425:G:T	1.67789e-09	-1.48416	-1.4363
125187618	chr11:125187618:A:G	2.83576e-08	-1.8786e-10	-0.093108
125188956	chr11:125188956:G:A	7.39592e-09	-1.8786e-10	-1.43707
125189102	chr11:125189102:T:C	8.83173e-09	-1.8786e-10	-1.25965
125189270	chr11:125189270:C:T	2.91009e-08	-1.8786e-10	-0.0672344
125189794	chr11:125189794:G:A	5.45917e-09	-0.987516	-0.753189
125190011	chr11:125190011:C:T	5.27976e-09	-1.21798	-0.55614
125190151	chr11:125190151:C:A	8.14001e-09	-1.8786e-10	-1.34121
125190219	chr11:125190219:T:C	5.92213e-09	-0.958854	-0.700453
125190296	chr11:125190296:G:C	9.44142e-09	-1.8786e-10	-1.1929
125190503	chr11:125190503:G:C	1.26215e-09	-1.79866	-1.40652
125190636	chr11:125190636:A:G	5.21988e-08	-1.8786e-10	0.517057
125190785	chr11:125190785:T:C	7.91962e-09	-1.8786e-10	-1.36866
125190792	chr11:125190792:C:T	2.44526e-08	-1.8786e-10	-0.241265
125190815	chr11:125190815:G:A	7.43096e-09	-1.8786e-10	-1.43235
125191111	chr11:125191111:G:A	1.43292e-09	-1.77846	-1.29983
125191651	chr11:125191651:G:T	5.30044e-09	-0.926094	-0.844119
125191739	chr11:125191739:C:T	7.62819e-09	-1.8786e-10	-1.40615
125191896	chr11:125191896:G:A	5.09238e-09	-1.22147	-0.58879
125191958	chr11:125191958:C:T	4.66697e-09	-1.22847	-0.669019
125192097	chr11:125192097:A:C	4.43027e-09	-1.05698	-0.892562
125192589	chr11:125192589:G:A	7.65756e-09	-1.8786e-10	-1.40231
125192679	chr11:125192679:G:A	5.63952e-09	-0.9043	-0.803904
125192736	chr11:125192736:T:C	3.36349e-09	-1.07974	-1.14529
125192827	chr11:125192827:G:A	8.77523e-09	-1.8786e-10	-1.26607
125192908	chr11:125192908:G:C	5.07891e-09	-1.81291	-4.18622e-10
125193086	chr11:125193086:C:T	1.00127e-08	-1.8786e-10	-1.13415
125193211	chr11:125193211:C:T	2.88784e-09	-1.25859	-1.11891
125193261	chr11:125193261:T:C	8.75579e-09	-1.8786e-10	-1.26829
125193846	chr11:125193846:A:C	4.72132e-09	-1.0039	-0.882018
125194038	chr11:125194038:C:T	1.31217e-09	-1.80588	-1.36044
125194242	chr11:125194242:A:T	2.59527e-09	-1.22773	-1.25658
125194353	chr11:125194353:A:G	5.17901e-08	-1.8786e-10	0.509196
125194458	chr11:125194458:C:T	4.468e-09	-1.2286	-0.712465
125194718	chr11:125194718:G:T	4.57738e-09	-1.24039	-0.676486
125194762	chr11:125194762:G:A	7.48781e-09	-1.8786e-10	-1.42473
125194774	chr11:125194774:A:G	1.48232e-09	-1.78597	-1.25843
125195254	chr11:125195254:C:T	5.27659e-09	-1.77472	-4.18622e-10
125195630	chr11:125195630:C:T	1.32379e-09	-1.80589	-1.35161
125196092	chr11:125196092:G:C	8.37937e-09	-1.31223	-4.18622e-10
125196742	chr11:125196742:C:G	1.22653e-09	-1.80097	-1.43285
125196979	chr11:125196979:G:A	1.23829e-08	-1.8786e-10	-0.921684
125197320	chr11:125197320:G:A	1.1179e-08	-1.8786e-10	-1.02397
125197326	chr11:125197326:G:A	7.79268e-09	-1.8786e-10	-1.38482
125197486	chr11:125197486:T:C	1.08174e-08	-1.8786e-10	-1.05684
125197523	chr11:125197523:C:T	1.53497e-08	-1.8786e-10	-0.706909
125197531	chr11:125197531:C:T	5.04627e-09	-0.544414	-1.27494
125197532	chr11:125197532:A:G	3.66261e-09	-0.702579	-1.43725
125197616	chr11:125197616:G:C	3.68989e-09	-0.903541	-1.22886
125197653	chr11:125197653:A:C	3.83944e-09	-0.903493	-1.18918
125198188	chr11:125198188:T:C	1.10512e-08	-1.8786e-10	-1.03546
125198271	chr11:125198271:G:A	7.73614e-09	-1.8786e-10	-1.3921
125198454	chr11:125198454:T:C	5.32318e-09	-1.76593	-4.18622e-10
125198520	chr11:125198520:G:T	7.57088e-09	-1.8786e-10	-1.41369
125198532	chr11:125198532:A:G	7.87358e-09	-0.721473	-0.653016
125198630	chr11:125198630:C:T	1.42633e-08	-1.8786e-10	-0.780312
125198644	chr11:125198644:A:T	8.6665e-09	-1.8786e-10	-1.27854
125198830	chr11:125198830:T:C	7.56964e-09	-1.8786e-10	-1.41386
125198840	chr11:125198840:TC:T	2.04933e-08	-0.417905	-4.18622e-10
125198972	chr11:125198972:C:G	1.29961e-08	-1.8786e-10	-0.87335
125198984	chr11:125198984:A:G	3.54301e-09	-1.04669	-1.12633
125199013	chr11:125199013:G:A	4.47565e-09	-0.928601	-1.01075
125199080	chr11:125199080:A:G	1.29393e-08	-1.8786e-10	-0.877734
125199155	chr11:125199155:T:A	7.87534e-09	-1.8786e-10	-1.37427
125199424	chr11:125199424:C:T	8.76972e-09	-1.8786e-10	-1.2667
125199569	chr11:125199569:T:C	1.38495e-09	-1.7861	-1.32624
125199642	chr11:125199642:A:G	1.60682e-09	-1.59494	-1.3688
125199671	chr11:125199671:C:A	1.35849e-09	-1.81881	-1.31282
125200035	chr11:125200035:A:G	4.11357e-09	-0.727018	-1.29669
125200301	chr11:125200301:C:A	2.63959e-09	-1.03198	-1.4354
125200438	chr11:125200438:C:T	7.93112e-09	-1.8786e-10	-1.36721
125200692	chr11:125200692:G:A	8.60834e-09	-1.8786e-10	-1.28527
125200812	chr11:125200812:G:A	7.60167e-09	-1.8786e-10	-1.40963
125200990	chr11:125200990:G:C	7.8984e-09	-1.8786e-10	-1.37134
125201212	chr11:125201212:G:A	7.80747e-09	-1.8786e-10	-1.38292
125201415	chr11:125201415:T:C	1.13014e-08	-0.819706	-0.193368
125201776	chr11:125201776:T:C	9.69228e-09	-0.870944	-0.295729
125201855	chr11:125201855:T:C	1.38071e-09	-1.81936	-1.29604
125201856	chr11:125201856:G:A	2.80516e-09	-1.09603	-1.31051
125202202	chr11:125202202:C:T	5.22317e-09	-1.7849	-4.18622e-10
125202219	chr11:125202219:C:T	1.15146e-08	-1.8786e-10	-0.99439
125202762	chr11:125202762:C:A	1.36559e-09	-1.7969	-1.32951
125202828	chr11:125202828:T:C	1.09212e-08	-0.83306	-0.21424
125202930	chr11:125202930:G:T	1.21519e-08	-0.820142	-0.120377
125202965	chr11:125202965:A:G	1.47541e-08	-0.757337	0.0108529
125203128	chr11:125203128:C:T	8.45895e-09	-1.8786e-10	-1.30278
125203259	chr11:125203259:A:G	7.55005e-09	-1.8786e-10	-1.41645
125203263	chr11:125203263:G:T	1.80403e-08	-1.8786e-10	-0.545394
125203373	chr11:125203373:G:A	5.27213e-08	-1.8786e-10	0.527018
125203438	chr11:125203438:A:G	4.62723e-08	-1.8786e-10	0.396541
125203500	chr11:125203500:G:A	1.83877e-08	-1.08875	0.562432
125203548	chr11:125203548:GGGACA:G	7.54121e-09	-1.8786e-10	-1.41762
125203588	chr11:125203588:G:A	2.03555e-08	-1.06069	0.636036
125203771	chr11:125203771:A:G	1.98317e-08	-1.05069	0.59997
125203795	chr11:125203795:A:G	6.64102e-09	-1.08616	-0.458576
125203902	chr11:125203902:C:A	8.02133e-09	-1.8786e-10	-1.3559
125203929	chr11:125203929:T:C	1.70709e-08	-0.965413	0.364789
125204514	chr11:125204514:A:G	1.44257e-09	-1.73014	-1.34143
125204544	chr11:125204544:A:G	1.4694e-09	-1.73176	-1.32139
125204592	chr11:125204592:G:C	1.20912e-08	-1.8786e-10	-0.945522
125204606	chr11:125204606:C:T	1.44049e-09	-1.72905	-1.34397
125205068	chr11:125205068:C:A	1.23984e-08	-1.8786e-10	-0.920437
125205103	chr11:125205103:T:C	2.36765e-08	-0.273519	-4.18622e-10
125205353	chr11:125205353:T:C	8.42739e-09	-1.8786e-10	-1.30651
125205392	chr11:125205392:T:A	4.5316e-09	-1.06001	-0.866917
125205679	chr11:125205679:C:T	1.41455e-09	-1.79298	-1.29822
125206019	chr11:125206019:G:T	2.63446e-09	-1.2875	-1.18183
125206021	chr11:125206021:G:A	9.28146e-09	-1.8786e-10	-1.20998
125206045	chr11:125206045:G:A	9.35811e-09	-1.8786e-10	-1.20176
125206071	chr11:125206071:A:T	8.38889e-09	-1.8786e-10	-1.31109
125206210	chr11:125206210:G:T	1.36673e-09	-1.75191	-1.37367
125206484	chr11:125206484:G:A	1.31338e-09	-1.76543	-1.39996
125206607	chr11:125206607:G:T	7.27356e-09	-1.45376	-4.18622e-10
125206641	chr11:125206641:G:A	8.18409e-09	-1.8786e-10	-1.33581
125206754	chr11:125206754:A:C	1.24423e-09	-1.78662	-1.43286
125206919	chr11:125206919:T:C	1.2644e-09	-1.77146	-1.43194
125207062	chr11:125207062:G:C	9.50681e-09	-1.8786e-10	-1.18599
125207085	chr11:125207085:C:T	5.07163e-09	-1.81434	-4.18622e-10
125207472	chr11:125207472:A:C	1.26498e-09	-1.77865	-1.4243
125207491	chr11:125207491:T:C	7.45664e-09	-1.75386	0.324965
125207494	chr11:125207494:G:A	9.37985e-09	-1.8786e-10	-1.19944
125207660	chr11:125207660:C:T	1.02963e-08	-1.8786e-10	-1.10622
125207793	chr11:125207793:G:T	9.42726e-09	-1.8786e-10	-1.1944
125208019	chr11:125208019:T:C	1.27237e-09	-1.77622	-1.4209
125208224	chr11:125208224:T:C	1.25017e-09	-1.78921	-1.42551
125208438	chr11:125208438:G:C	7.40077e-09	-1.8786e-10	-1.43642
125208500	chr11:125208500:C:G	3.68452e-09	-0.807421	-1.32644
125208539	chr11:125208539:G:A	1.99816e-09	-1.47517	-1.27061
125208604	chr11:125208604:G:A	1.26092e-09	-1.77735	-1.42882
125208784	chr11:125208784:CAG:C	1.24958e-09	-1.78701	-1.42818
125208854	chr11:125208854:T:C	1.25864e-09	-1.7746	-1.43337
125208879	chr11:125208879:C:T	7.42418e-09	-1.8786e-10	-1.43326
125208986	chr11:125208986:T:C	1.30358e-09	-1.76275	-1.41014
125208994	chr11:125208994:G:A	7.6765e-09	-1.39984	-4.18622e-10
125209149	chr11:125209149:A:G	1.24642e-09	-1.79176	-1.42597
125209159	chr11:125209159:C:T	1.25894e-09	-1.77484	-1.43289
125209198	chr11:125209198:G:A	1.37695e-08	-0.696816	-0.118727
125209290	chr11:125209290:G:A	7.62672e-09	-1.8786e-10	-1.40635
125209332	chr11:125209332:G:C	1.05386e-08	-1.8786e-10	-1.08295
125209386	chr11:125209386:T:C	3.30949e-09	-1.25272	-0.988485
125209436	chr11:125209436:C:T	7.42999e-09	-1.8786e-10	-1.43248
125209447	chr11:125209447:G:A	7.44485e-09	-1.8786e-10	-1.43048
125209695	chr11:125209695:C:T	7.39911e-09	-1.8786e-10	-1.43664
125209880	chr11:125209880:C:T	6.27301e-09	-1.10461	-0.497134
125209883	chr11:125209883:G:A	7.42431e-09	-1.8786e-10	-1.43324
125209975	chr11:125209975:G:T	4.84519e-09	-1.34017	-0.519844
125210464	chr11:125210464:A:C	6.35188e-09	-1.16686	-0.422392
125210766	chr11:125210766:G:A	8.34467e-09	-1.8786e-10	-1.31638
125210787	chr11:125210787:C:T	8.97224e-09	-1.24387	-4.18622e-10
125210799	chr11:125210799:T:C	1.91389e-09	-1.35793	-1.43094
125210880	chr11:125210880:G:T	7.40767e-09	-1.8786e-10	-1.43549
125210968	chr11:125210968:A:G	8.30118e-09	-1.8786e-10	-1.3216
125211155	chr11:125211155:G:A	8.30118e-09	-1.8786e-10	-1.3216
125211544	chr11:125211544:G:C	3.91239e-09	-1.39605	-0.677809
125211546	chr11:125211546:G:A	7.39949e-09	-1.8786e-10	-1.43659
125211658	chr11:125211658:G:C	2.10057e-09	-1.31736	-1.37843
125211798	chr11:125211798:C:A	3.9704e-09	-1.36295	-0.696183
125211848	chr11:125211848:G:C	7.88275e-09	-1.8786e-10	-1.37333
125212228	chr11:125212228:T:C	3.58255e-09	-1.34398	-0.817945
125212325	chr11:125212325:G:A	3.58234e-09	-1.27353	-0.888452
125212515	chr11:125212515:C:T	1.03823e-08	-1.8786e-10	-1.0979
125212568	chr11:125212568:G:A	2.90709e-08	-0.0682638	-4.18622e-10
125212600	chr11:125212600:GT:G	1.00199e-08	-1.8786e-10	-1.13343
125212948	chr11:125212948:T:C	1.54428e-08	-1.8786e-10	-0.700862
125213182	chr11:125213182:G:A	1.16241e-08	-1.8786e-10	-0.984925
125213220	chr11:125213220:C:T	1.50567e-08	-0.592393	-0.133786
125213355	chr11:125213355:T:G	7.4903e-09	-1.8786e-10	-1.42439
125213414	chr11:125213414:T:C	7.55823e-09	-1.8786e-10	-1.41537
125213826	chr11:125213826:C:T	7.66788e-09	-1.8786e-10	-1.40096
125214233	chr11:125214233:G:A	1.21403e-09	-1.80895	-1.4351
125214340	chr11:125214340:GCTCTCCCTCTTA:G	7.80346e-09	-1.8786e-10	-1.38344
125214549	chr11:125214549:A:C	1.24107e-09	-1.79011	-1.43192
125214693	chr11:125214693:G:A	3.18803e-08	-1.8786e-10	0.0239856
125214792	chr11:125214792:T:C	2.85158e-09	-1.55161	-0.83852
125214846	chr11:125214846:G:A	2.22023e-09	-1.73162	-0.908769
125214848	chr11:125214848:G:A	1.06336e-08	-1.8786e-10	-1.07398
125215388	chr11:125215388:A:G	8.20891e-09	-1.8786e-10	-1.33278
125215495	chr11:125215495:C:T	7.50657e-09	-1.8786e-10	-1.42222
125215577	chr11:125215577:C:T	1.4818e-09	-1.81294	-1.2318
125215658	chr11:125215658:AG:A	7.87865e-09	-1.8786e-10	-1.37385
125216008	chr11:125216008:G:A	7.77151e-09	-1.8786e-10	-1.38754
125216018	chr11:125216018:A:G	8.01893e-09	-1.8786e-10	-1.3562
125216304	chr11:125216304:A:T	3.55201e-09	-1.79385	-0.376645
125216492	chr11:125216492:C:G	4.70277e-09	-1.48154	-0.408314
125216869	chr11:125216869:G:A	7.4284e-09	-1.8786e-10	-1.43269
125218188	chr11:125218188:A:AG	8.18796e-09	-1.8786e-10	-1.33534
125218484	chr11:125218484:A:T	1.80234e-09	-1.76027	-1.08865
125218696	chr11:125218696:C:T	1.99352e-08	-1.8786e-10	-0.445515
125219064	chr11:125219064:G:A	1.09712e-08	-1.8786e-10	-1.04273
125219903	chr11:125219903:C:T	6.76831e-09	-1.52575	-4.18622e-10
125220331	chr11:125220331:C:T	1.98075e-09	-1.77214	-0.982387
125220521	chr11:125220521:G:A	1.55328e-09	-1.71505	-1.28258
125220687	chr11:125220687:G:A	8.07193e-09	-1.8786e-10	-1.34961
125220873	chr11:125220873:G:A	7.59297e-09	-1.8786e-10	-1.41078
125220890	chr11:125220890:G:A	7.53943e-09	-1.8786e-10	-1.41786
125220972	chr11:125220972:A:G	7.53144e-09	-1.8786e-10	-1.41892
125221000	chr11:125221000:A:G	9.14198e-09	-1.8786e-10	-1.22513
125221016	chr11:125221016:G:A	1.76731e-09	-1.73514	-1.1334
125221017	chr11:125221017:A:C	7.57787e-09	-1.8786e-10	-1.41277
125221420	chr11:125221420:T:C	7.6559e-09	-1.8786e-10	-1.40253
125221499	chr11:125221499:C:T	9.487e-09	-1.8786e-10	-1.18808
125221586	chr11:125221586:G:T	1.92967e-09	-1.34511	-1.43555
125221672	chr11:125221672:T:C	2.06492e-09	-1.73543	-0.977479
125222464	chr11:125222464:G:A	2.94114e-09	-1.78736	-0.571845
125222607	chr11:125222607:GTGTGTA:G	6.83731e-09	-1.51561	-4.18622e-10
125222670	chr11:125222670:GTGTA:G	9.53138e-09	-1.8786e-10	-1.18341
125222991	chr11:125222991:G:A	1.23959e-08	-1.8786e-10	-0.920639
125223062	chr11:125223062:G:A	1.24018e-08	-1.8786e-10	-0.92016
125223302	chr11:125223302:C:T	1.38398e-08	-1.8786e-10	-0.810454
125223315	chr11:125223315:C:T	1.93505e-09	-1.77353	-1.00434
125223482	chr11:125223482:G:A	8.26467e-09	-1.8786e-10	-1.32601
125223795	chr11:125223795:C:T	1.08717e-08	-1.8786e-10	-1.05184
125223857	chr11:125223857:G:A	1.04991e-08	-1.8786e-10	-1.08672
125223954	chr11:125223954:G:A	1.09119e-08	-1.79494	0.74679
125223968	chr11:125223968:C:T	1.34501e-08	-1.8786e-10	-0.839019
125224002	chr11:125224002:C:T	1.02545e-08	-1.8786e-10	-1.11029
125224687	chr11:125224687:G:A	3.30155e-09	-1.77491	-0.468703
125224783	chr11:125224783:G:A	8.10702e-09	-1.8786e-10	-1.34527
125225325	chr11:125225325:C:T	1.45896e-09	-1.81776	-1.24251
125226206	chr11:125226206:CA:C	8.09084e-09	-1.8786e-10	-1.34727
125226307	chr11:125226307:C:T	7.7761e-09	-1.8786e-10	-1.38695
125226358	chr11:125226358:C:T	6.21004e-09	-1.79598	0.184143
125226389	chr11:125226389:G:A	8.93588e-09	-1.8786e-10	-1.24793
125226534	chr11:125226534:C:T	8.72192e-09	-1.8786e-10	-1.27216
125226583	chr11:125226583:G:A	7.93405e-09	-1.8786e-10	-1.36684
125226595	chr11:125226595:A:G	5.41335e-09	-1.74913	-4.18622e-10
125226596	chr11:125226596:C:T	5.22882e-09	-1.78382	-4.18622e-10
125227183	chr11:125227183:G:A	5.05959e-09	-1.81672	-4.18622e-10
125227371	chr11:125227371:C:T	1.15948e-08	-1.8786e-10	-0.98745
125227426	chr11:125227426:T:G	1.0811e-08	-1.8786e-10	-1.05743
125227586	chr11:125227586:T:C	5.7126e-07	-1.8786e-10	2.90984
125227599	chr11:125227599:T:C	2.71325e-08	-1.8786e-10	-0.137269
125227701	chr11:125227701:A:C	1.8749e-08	-1.8786e-10	-0.506861
125227915	chr11:125227915:G:A	8.17182e-09	-1.8786e-10	-1.33731
125227996	chr11:125227996:C:G	7.82775e-09	-1.8786e-10	-1.38033
125228148	chr11:125228148:C:T	2.18243e-07	-1.8786e-10	1.9476
125228199	chr11:125228199:A:G	1.28238e-08	-1.8786e-10	-0.8867
125228740	chr11:125228740:G:A	2.46217e-08	-1.8786e-10	-0.234373
125229138	chr11:125229138:A:C	1.36372e-06	-1.8786e-10	3.77997
125229396	chr11:125229396:T:C	1.02159e-08	-1.8786e-10	-1.11405
125229559	chr11:125229559:G:A	1.39162e-06	-1.8786e-10	3.80022
125229711	chr11:125229711:C:G	2.33178e-08	-1.8786e-10	-0.288787
125229958	chr11:125229958:C:T	7.5957e-09	-1.8786e-10	-1.41042
125229967	chr11:125229967:A:T	2.18451e-08	-1.8786e-10	-0.354024
125230078	chr11:125230078:G:A	1.381e-08	-1.8786e-10	-0.812606
125230226	chr11:125230226:T:C	1.21552e-09	-1.80773	-1.4351
125230288	chr11:125230288:C:A	1.95011e-09	-1.8175	-0.952619
125230393	chr11:125230393:C:T	7.51174e-09	-1.8786e-10	-1.42153
125230685	chr11:125230685:T:C	1.29255e-08	-1.8786e-10	-0.878798
125230963	chr11:125230963:C:T	1.95206e-08	-1.8786e-10	-0.466533
125230986	chr11:125230986:T:C	7.78585e-09	-1.8007	0.415006
125231007	chr11:125231007:A:G	1.24339e-08	-1.8786e-10	-0.917577
125231154	chr11:125231154:T:C	7.51693e-09	-1.80641	0.385561
125231266	chr11:125231266:A:T	7.31073e-09	-1.44866	-4.18622e-10
125231424	chr11:125231424:C:T	1.28389e-08	-1.8786e-10	-0.88552
125231458	chr11:125231458:C:T	1.00723e-08	-1.8786e-10	-1.12821
125231485	chr11:125231485:A:C	7.47022e-09	-1.8786e-10	-1.42708
125231536	chr11:125231536:T:C	1.30466e-09	-1.75737	-1.41469
125231765	chr11:125231765:G:A	8.41522e-09	-1.8786e-10	-1.30796
125232046	chr11:125232046:G:C	7.93095e-09	-1.8786e-10	-1.36723
125232180	chr11:125232180:G:T	9.29687e-09	-1.8786e-10	-1.20832
125232218	chr11:125232218:C:G	1.27105e-08	-1.8786e-10	-0.895571
125232492	chr11:125232492:T:G	1.03772e-08	-1.8786e-10	-1.0984
125232932	chr11:125232932:A:G	9.33271e-09	-1.8786e-10	-1.20448
125232997	chr11:125232997:G:A	1.00652e-08	-1.8786e-10	-1.12892
125233142	chr11:125233142:A:G	9.41472e-09	-1.8786e-10	-1.19573
125233181	chr11:125233181:T:C	9.54015e-09	-1.8786e-10	-1.18249
125233190	chr11:125233190:G:T	9.5368e-09	-1.8786e-10	-1.18284
125233346	chr11:125233346:A:G	9.38853e-09	-1.8786e-10	-1.19851
125233378	chr11:125233378:C:T	1.30385e-09	-1.8161	-1.35658
125233608	chr11:125233608:C:T	7.91028e-09	-1.8786e-10	-1.36984
125233752	chr11:125233752:T:A	9.44013e-09	-1.8786e-10	-1.19303
125233973	chr11:125233973:G:A	1.38574e-09	-1.80376	-1.30801
125234039	chr11:125234039:T:C	9.15145e-09	-1.8786e-10	-1.22409
125234090	chr11:125234090:T:TC	9.25731e-09	-1.8786e-10	-1.21259
125234179	chr11:125234179:G:A	9.47128e-09	-1.8786e-10	-1.18974
125234587	chr11:125234587:G:A	8.27565e-09	-1.8786e-10	-1.32468
125235006	chr11:125235006:T:A	5.37884e-09	-1.75553	-4.18622e-10
125235921	chr11:125235921:T:G	8.00782e-09	-1.8786e-10	-1.35758
125236152	chr11:125236152:C:G	1.65135e-08	-1.8023	1.16848
125236456	chr11:125236456:G:A	9.69667e-09	-1.78897	0.622747
125236471	chr11:125236471:C:T	8.46534e-09	-1.8786e-10	-1.30202
125236499	chr11:125236499:G:A	5.09808e-09	-1.80137	-0.00776634
125236611	chr11:125236611:C:T	1.26994e-08	-1.8786e-10	-0.896448
125236643	chr11:125236643:T:C	2.6327e-08	-1.80024	1.63283
125236669	chr11:125236669:C:T	9.56596e-09	-1.78282	0.603031
125236828	chr11:125236828:G:C	9.2503e-09	-1.78973	0.576386
125236944	chr11:125236944:A:C	9.39222e-09	-1.78761	0.589488
125237002	chr11:125237002:G:A	5.01509e-09	-1.80628	-0.0192682
125237211	chr11:125237211:A:G	2.06085e-08	-1.78969	1.37738
125237245	chr11:125237245:T:C	2.02079e-08	-1.78082	1.34889
125237315	chr11:125237315:G:T	9.37628e-09	-1.78931	0.589488
125237332	chr11:125237332:G:A	5.05205e-09	-1.81821	-4.18622e-10
125237394	chr11:125237394:C:T	9.70507e-09	-1.78998	0.624631
125237516	chr11:125237516:A:G	1.27027e-08	-1.8786e-10	-0.896185
125237651	chr11:125237651:T:C	5.27426e-09	-1.80409	0.0289239
125237657	chr11:125237657:C:T	9.71176e-09	-1.78255	0.617889
125237889	chr11:125237889:C:T	1.69214e-08	-1.8786e-10	-0.609422
125238062	chr11:125238062:C:T	1.10725e-08	-1.73854	0.705001
125238228	chr11:125238228:A:T	9.90162e-09	-1.8786e-10	-1.1453
125238482	chr11:125238482:A:G	5.45352e-09	-1.74174	-4.18622e-10
125238666	chr11:125238666:T:A	3.36448e-09	-1.66454	-0.560186
125239338	chr11:125239338:G:A	1.94369e-09	-1.47899	-1.29442
125239485	chr11:125239485:A:G	1.27493e-08	-1.81029	0.917766
125239731	chr11:125239731:G:A	1.34876e-09	-1.80743	-1.33138
125240183	chr11:125240183:G:A	6.88229e-09	-1.72576	0.216712
125240270	chr11:125240270:C:T	2.04244e-09	-1.75165	-0.972205
125240670	chr11:125240670:C:T	7.73519e-09	-1.8786e-10	-1.39222
125240693	chr11:125240693:A:G	1.67444e-09	-1.62394	-1.29858
125240715	chr11:125240715:G:T	2.44021e-08	-1.8786e-10	-0.243331
125240789	chr11:125240789:A:G	1.60598e-09	-1.60425	-1.36002
125240967	chr11:125240967:C:T	2.38883e-09	-1.64562	-0.921579
125241034	chr11:125241034:G:A	7.65165e-09	-1.8786e-10	-1.40308
125241057	chr11:125241057:C:T	1.31174e-08	-1.8786e-10	-0.864063
125241330	chr11:125241330:T:C	9.29904e-09	-1.8786e-10	-1.20809
125241629	chr11:125241629:G:A	5.16895e-09	-1.79533	-4.18622e-10
125241661	chr11:125241661:A:C	7.9936e-09	-1.8786e-10	-1.35936
125241874	chr11:125241874:T:C	2.53886e-09	-1.63314	-0.873151
125242042	chr11:125242042:ACACCATG:A	8.36699e-09	-1.8786e-10	-1.31371
125242239	chr11:125242239:C:T	7.58678e-09	-1.8786e-10	-1.4116
125242693	chr11:125242693:C:T	9.74079e-09	-1.8786e-10	-1.16168
125242819	chr11:125242819:A:G	8.20457e-09	-1.8786e-10	-1.33331
125242866	chr11:125242866:A:G	8.33845e-09	-1.8786e-10	-1.31713
125243329	chr11:125243329:T:C	1.93845e-09	-1.77743	-0.998682
125243330	chr11:125243330:G:A	1.57576e-09	-1.78311	-1.20015
125243377	chr11:125243377:A:G	8.1814e-09	-1.8786e-10	-1.33614
125243461	chr11:125243461:C:T	3.22556e-09	-1.3153	-0.951596
125243607	chr11:125243607:G:A	1.92293e-09	-1.7213	-1.06286
125243653	chr11:125243653:C:T	1.2567e-09	-1.7832	-1.42631
125243665	chr11:125243665:C:T	7.60161e-09	-1.8786e-10	-1.40964
125243722	chr11:125243722:A:G	7.94968e-09	-1.8786e-10	-1.36487
125244015	chr11:125244015:G:A	8.35429e-09	-1.8786e-10	-1.31523
125244353	chr11:125244353:G:A	3.2493e-09	-1.28959	-0.969973
125244645	chr11:125244645:G:A	3.26974e-09	-1.30212	-0.951167
125245075	chr11:125245075:C:T	5.07839e-09	-1.28332	-0.529691
125245197	chr11:125245197:T:C	8.18339e-09	-1.8786e-10	-1.3359
125245198	chr11:125245198:G:A	1.02342e-08	-1.8786e-10	-1.11227
125245376	chr11:125245376:G:A	6.00058e-09	-1.64615	-4.18622e-10
125245492	chr11:125245492:C:G	1.43106e-09	-1.7833	-1.29629
125245655	chr11:125245655:G:A	5.1256e-09	-1.80375	-4.18622e-10
125247442	chr11:125247442:C:A	3.94677e-09	-1.37381	-0.691294
125247507	chr11:125247507:C:A	6.9562e-09	-1.49837	-4.18622e-10
125247535	chr11:125247535:C:A	1.43591e-09	-1.76932	-1.30688
125248580	chr11:125248580:T:A	9.88132e-09	-1.8786e-10	-1.14736
125248621	chr11:125248621:TAA:T	8.38216e-09	-1.8786e-10	-1.3119
125248801	chr11:125248801:G:A	9.82683e-09	-1.8786e-10	-1.15289
125248826	chr11:125248826:C:T	1.2586e-09	-1.77549	-1.43252
125249375	chr11:125249375:G:T	1.47375e-08	-1.8786e-10	-0.747606
125249794	chr11:125249794:A:G	6.84225e-09	-1.07208	-0.442806
125249957	chr11:125249957:C:T	1.29053e-09	-1.81648	-1.36647
125250256	chr11:125250256:T:C	1.30722e-09	-1.78738	-1.38272
125250410	chr11:125250410:C:G	5.84949e-09	-1.21976	-0.451892
125251043	chr11:125251043:G:A	5.69262e-09	-1.24138	-0.457449
125251113	chr11:125251113:C:T	5.57748e-09	-1.16593	-0.553332
125251598	chr11:125251598:T:A	6.75073e-09	-0.932486	-0.595865
125251855	chr11:125251855:A:G	1.38362e-09	-1.79288	-1.32042
125252256	chr11:125252256:T:C	7.62953e-09	-1.8786e-10	-1.40598
125252612	chr11:125252612:C:T	2.20586e-08	-0.344301	-4.18622e-10
125252964	chr11:125252964:C:T	2.54035e-08	-1.8786e-10	-0.203115
125253289	chr11:125253289:A:AT	1.50642e-08	-1.8786e-10	-0.725679
125253465	chr11:125253465:C:T	7.45963e-09	-1.8786e-10	-1.4285
125253495	chr11:125253495:C:T	1.1006e-08	-1.8786e-10	-1.03956
125253529	chr11:125253529:T:C	3.28128e-09	-1.27062	-0.979152
125253693	chr11:125253693:T:A	1.36781e-09	-1.78083	-1.34396
125253699	chr11:125253699:C:T	5.39281e-09	-1.75294	-4.18622e-10
125253916	chr11:125253916:C:A	3.51913e-09	-0.813589	-1.3662
125254077	chr11:125254077:G:A	1.28912e-09	-1.7468	-1.43724
125254144	chr11:125254144:A:G	8.34008e-09	-1.8786e-10	-1.31693
125254186	chr11:125254186:G:A	1.32781e-09	-1.73678	-1.41769
125254345	chr11:125254345:C:G	6.67972e-09	-1.53893	-4.18622e-10
125254426	chr11:125254426:A:G	1.43107e-09	-1.7702	-1.30939
125254825	chr11:125254825:T:TC	1.25618e-09	-1.77824	-1.43169
125254847	chr11:125254847:G:T	1.28131e-08	-1.8786e-10	-0.887534
125255329	chr11:125255329:C:A	1.31573e-09	-1.77713	-1.38648
125255676	chr11:125255676:G:A	1.33558e-08	-1.8786e-10	-0.846052
125255683	chr11:125255683:C:T	1.23773e-09	-1.78762	-1.43711
125255808	chr11:125255808:C:T	7.39945e-09	-1.8786e-10	-1.4366
125256013	chr11:125256013:A:C	2.44558e-08	-1.8786e-10	-0.241135
125256630	chr11:125256630:C:G	1.28182e-08	-1.8786e-10	-0.887134
125257156	chr11:125257156:G:A	1.5739e-09	-1.74738	-1.23707
125257262	chr11:125257262:C:T	1.42286e-08	-1.8786e-10	-0.782748
125257660	chr11:125257660:A:G	1.8464e-08	-1.8786e-10	-0.522182
125257945	chr11:125257945:G:A	1.28932e-09	-1.76903	-1.41485
125258000	chr11:125258000:A:C	1.34807e-08	-1.8786e-10	-0.836746
125258068	chr11:125258068:C:T	1.58482e-08	-1.8786e-10	-0.674947
125258106	chr11:125258106:C:T	9.59758e-09	-1.8786e-10	-1.17649
125258635	chr11:125258635:A:G	9.34457e-09	-1.8786e-10	-1.20321
125258822	chr11:125258822:A:C	8.50086e-09	-1.8786e-10	-1.29783
125259094	chr11:125259094:T:A	6.19507e-09	-1.61425	-4.18622e-10
125259352	chr11:125259352:C:T	8.81158e-09	-1.8786e-10	-1.26194
125259529	chr11:125259529:T:G	1.34352e-09	-1.71717	-1.42554
125259644	chr11:125259644:C:T	8.37498e-09	-1.8786e-10	-1.31275
125259712	chr11:125259712:C:T	4.20398e-09	-1.81819	-0.183784
125259714	chr11:125259714:G:T	7.8713e-09	-1.8786e-10	-1.37478
125260125	chr11:125260125:G:A	1.58988e-08	-1.8786e-10	-0.671762
125260172	chr11:125260172:T:C	2.00244e-09	-1.48479	-1.25885
125260351	chr11:125260351:A:G	7.48439e-09	-1.8786e-10	-1.42518
125260911	chr11:125260911:G:A	8.71762e-09	-1.8786e-10	-1.27266
125261319	chr11:125261319:A:G	1.53229e-09	-1.72703	-1.28422
125261626	chr11:125261626:T:C	7.5327e-09	-1.8786e-10	-1.41875
125261658	chr11:125261658:C:T	1.09312e-08	-1.8786e-10	-1.04638
125262453	chr11:125262453:G:A	1.33463e-08	-1.8786e-10	-0.846762
125262582	chr11:125262582:T:C	7.41649e-09	-1.8786e-10	-1.4343
125262623	chr11:125262623:C:G	1.64949e-08	-0.634952	-4.18622e-10
125262739	chr11:125262739:T:C	8.46522e-09	-1.8786e-10	-1.30204
125262830	chr11:125262830:T:C	1.14326e-08	-1.8786e-10	-1.00154
125262903	chr11:125262903:C:T	1.11406e-08	-1.8786e-10	-1.0274
125262968	chr11:125262968:G:A	2.92068e-08	-1.8786e-10	-0.0635993
125263025	chr11:125263025:T:C	7.34566e-09	-1.44389	-4.18622e-10
125263685	chr11:125263685:T:A	1.345e-09	-1.79446	-1.34715
125263806	chr11:125263806:C:A	1.3824e-09	-1.77008	-1.3441
125263808	chr11:125263808:T:C	1.67204e-09	-1.67463	-1.24933
125263948	chr11:125263948:C:T	2.54696e-09	-1.79374	-0.709361
125264006	chr11:125264006:G:A	7.40257e-09	-1.8786e-10	-1.43617
125264996	chr11:125264996:A:C	7.42662e-09	-1.8786e-10	-1.43293
125265176	chr11:125265176:A:G	9.3281e-09	-1.8786e-10	-1.20497
125265251	chr11:125265251:T:C	2.05052e-09	-1.79133	-0.928581
125265383	chr11:125265383:A:T	4.94474e-09	-1.80493	-0.0347437
125265859	chr11:125265859:CCT:C	7.762e-09	-1.8786e-10	-1.38876
125265901	chr11:125265901:G:A	1.0742e-08	-1.8786e-10	-1.06384
125266517	chr11:125266517:G:A	7.45611e-09	-1.8786e-10	-1.42897
125266572	chr11:125266572:G:C	2.03046e-09	-1.78473	-0.945007
125266998	chr11:125266998:T:G	2.66025e-08	-1.8786e-10	-0.156997
125267102	chr11:125267102:G:A	1.10002e-08	-1.8786e-10	-1.04009
125267242	chr11:125267242:T:C	1.8192e-09	-1.80998	-1.02963
125267688	chr11:125267688:T:C	7.75225e-09	-1.8786e-10	-1.39002
125268160	chr11:125268160:T:A	7.40399e-09	-1.8786e-10	-1.43598
125268523	chr11:125268523:G:T	8.20091e-09	-1.8786e-10	-1.33376
125268840	chr11:125268840:G:A	9.99267e-09	-1.8786e-10	-1.13615
125269289	chr11:125269289:C:T	1.11228e-08	-1.8786e-10	-1.029
125269493	chr11:125269493:C:G	2.21962e-09	-1.80146	-0.839204
125269561	chr11:125269561:A:G	8.3863e-09	-1.8786e-10	-1.3114
125269746	chr11:125269746:C:T	5.18347e-09	-1.79253	-4.18622e-10
125270227	chr11:125270227:C:T	7.59915e-09	-1.8786e-10	-1.40997
125270515	chr11:125270515:G:A	7.39709e-09	-1.8786e-10	-1.43692
125270618	chr11:125270618:A:G	2.11189e-09	-1.40606	-1.28437
125271103	chr11:125271103:T:C	1.13669e-08	-1.8786e-10	-1.0073
125271395	chr11:125271395:C:T	5.81488e-09	-1.78548	0.107896
125271436	chr11:125271436:T:C	7.69831e-09	-1.8786e-10	-1.397
125271525	chr11:125271525:T:C	1.56794e-08	-1.8786e-10	-0.685654
125272285	chr11:125272285:G:A	1.02288e-08	-1.8786e-10	-1.1128
125272317	chr11:125272317:G:T	7.41467e-09	-1.8786e-10	-1.43454
125272733	chr11:125272733:C:T	5.4368e-08	-1.8786e-10	0.557774
125272853	chr11:125272853:C:T	7.73433e-09	-1.39233	-4.18622e-10
125273879	chr11:125273879:A:G	2.7059e-09	-1.6085	-0.834068
125274108	chr11:125274108:CT:C	9.52278e-09	-1.8786e-10	-1.18432
125274132	chr11:125274132:C:T	8.01303e-09	-1.8786e-10	-1.35693
125274170	chr11:125274170:T:G	5.5894e-09	-1.71713	-4.18622e-10
125274210	chr11:125274210:G:C	7.43911e-09	-1.8786e-10	-1.43125
125274390	chr11:125274390:G:A	8.45886e-09	-1.8786e-10	-1.30279
125274530	chr11:125274530:A:G	1.6271e-09	-1.58579	-1.36542
125275129	chr11:125275129:G:T	1.92177e-08	-1.8786e-10	-0.482171
125276209	chr11:125276209:C:T	9.86497e-09	-1.8786e-10	-1.14901
125276278	chr11:125276278:A:G	3.97932e-09	-0.774116	-1.28278
125277660	chr11:125277660:C:T	4.61314e-09	-0.665291	-1.2438
125278140	chr11:125278140:G:A	1.07148e-08	-0.74143	-0.324946
125278395	chr11:125278395:CAG:C	1.96109e-08	-1.8786e-10	-0.461919
125278631	chr11:125278631:A:AG	8.54418e-09	-1.8786e-10	-1.29275
125279440	chr11:125279440:G:A	1.24928e-08	-1.8786e-10	-0.912851
125279443	chr11:125279443:T:C	1.2794e-08	-1.8786e-10	-0.889027
125279505	chr11:125279505:C:T	8.28995e-09	-1.8786e-10	-1.32296
125279636	chr11:125279636:T:C	5.62433e-09	-0.485109	-1.22579
125279992	chr11:125279992:AAT:A	2.31295e-08	-1.8786e-10	-0.296892
125280213	chr11:125280213:C:T	2.81919e-08	-1.8786e-10	-0.0989685
125281240	chr11:125281240:G:A	1.45613e-08	-1.8786e-10	-0.759637
125281891	chr11:125281891:A:C	1.72118e-08	-1.8786e-10	-0.592409
125281985	chr11:125281985:G:A	8.2397e-09	-1.32904	-4.18622e-10
125282177	chr11:125282177:C:A	8.62056e-09	-1.8786e-10	-1.28385
125282469	chr11:125282469:G:A	7.89107e-09	-1.8786e-10	-1.37227
125282923	chr11:125282923:G:A	8.27268e-09	-1.8786e-10	-1.32504
125283491	chr11:125283491:T:C	7.98307e-09	-1.8786e-10	-1.36068
125283503	chr11:125283503:T:C	1.82547e-08	-1.8786e-10	-0.533581
125284079	chr11:125284079:G:A	5.155e-09	-1.79804	-4.18622e-10
125284162	chr11:125284162:T:C	5.15683e-09	-1.79768	-4.18622e-10
125284163	chr11:125284163:G:A	1.29357e-09	-1.77259	-1.40801
125284365	chr11:125284365:C:T	5.4558e-09	-1.74132	-4.18622e-10
125285378	chr11:125285378:A:G	5.15441e-09	-1.79815	-4.18622e-10
125285579	chr11:125285579:T:C	7.39627e-09	-1.8786e-10	-1.43703
125285725	chr11:125285725:T:C	7.92233e-09	-1.8786e-10	-1.36832
125285734	chr11:125285734:A:G	6.0825e-09	-1.63259	-4.18622e-10
125286220	chr11:125286220:G:A	5.28444e-09	-1.77324	-4.18622e-10
125286388	chr11:125286388:G:A	7.66874e-09	0.0340194	-1.43487
125288088	chr11:125288088:G:A	5.83611e-09	-1.67394	-4.18622e-10
125288153	chr11:125288153:A:G	3.40303e-08	1.23445	-1.1452
125288378	chr11:125288378:G:A	7.87928e-09	-1.8786e-10	-1.37377
125288493	chr11:125288493:C:T	1.23086e-08	0.354879	-1.28258
125288725	chr11:125288725:C:G	7.48499e-09	-1.8786e-10	-1.4251
125289331	chr11:125289331:C:T	1.67629e-08	0.56197	-1.1808
125289332	chr11:125289332:A:G	1.08498e-07	1.24873	-4.18622e-10
125289479	chr11:125289479:T:A	2.42267e-08	1.09282	-1.34336
125289714	chr11:125289714:C:A	1.19895e-08	0.481851	-1.43582
125289716	chr11:125289716:T:C	3.90004e-08	1.35982	-1.13425
125290250	chr11:125290250:T:A	8.38111e-09	-1.8786e-10	-1.31202
125290408	chr11:125290408:G:A	7.96544e-09	-1.8786e-10	-1.36289
125291632	chr11:125291632:C:T	3.11583e-08	-1.8786e-10	0.00107699
125292148	chr11:125292148:A:T	8.92689e-09	-1.8786e-10	-1.24893
125292297	chr11:125292297:G:A	5.40852e-09	-1.75003	-4.18622e-10
125292488	chr11:125292488:C:T	1.45043e-08	-0.763561	-4.18622e-10
125292926	chr11:125292926:T:C	7.63346e-09	-1.8786e-10	-1.40546
125292953	chr11:125292953:G:A	5.95919e-09	-1.65307	-4.18622e-10
125293244	chr11:125293244:T:A	8.00964e-09	-1.8786e-10	-1.35736
125293679	chr11:125293679:G:A	7.42918e-09	-1.8786e-10	-1.43259
125293684	chr11:125293684:T:C	9.26508e-09	-1.8786e-10	-1.21175
125294131	chr11:125294131:C:T	7.41457e-09	-1.8786e-10	-1.43456
125294232	chr11:125294232:G:A	8.30154e-09	-1.8786e-10	-1.32156
125294274	chr11:125294274:C:A	7.41069e-09	-1.8786e-10	-1.43508
125294388	chr11:125294388:C:G	2.15994e-08	-1.8786e-10	-0.365337
125295021	chr11:125295021:C:T	5.44789e-09	-1.74277	-4.18622e-10
125295211	chr11:125295211:G:A	2.50022e-08	1.10115	-1.32018
125295769	chr11:125295769:A:G	2.19235e-08	-1.8786e-10	-0.350443
125295883	chr11:125295883:A:G	1.95982e-09	-1.73915	-1.026
125296441	chr11:125296441:A:G	7.58832e-09	-1.8786e-10	-1.41139
125296471	chr11:125296471:A:G	2.75286e-08	1.27938	-1.40216
125296505	chr11:125296505:C:T	7.93237e-09	-1.8786e-10	-1.36705
125296518	chr11:125296518:T:C	3.45666e-08	1.48633	-1.38144
125296618	chr11:125296618:A:G	7.53624e-09	-1.8786e-10	-1.41828
125297191	chr11:125297191:A:G	1.63437e-08	0.767344	-1.4115
125297275	chr11:125297275:G:C	7.39448e-09	-1.8786e-10	-1.43727
125297408	chr11:125297408:T:C	7.58884e-09	-1.8786e-10	-1.41132
125297579	chr11:125297579:A:C	2.37665e-08	1.02586	-1.29559
125297588	chr11:125297588:A:G	1.71775e-08	-1.8786e-10	-0.594402
125297683	chr11:125297683:G:A	3.36874e-08	0.0791226	-4.18622e-10
125297719	chr11:125297719:A:G	1.2442e-08	0.43128	-1.3482
125297741	chr11:125297741:A:C	2.65247e-08	1.07952	-1.23945
125298003	chr11:125298003:T:C	3.83687e-08	1.61405	-1.40481
125298089	chr11:125298089:A:G	7.61697e-09	-1.8786e-10	-1.40762
125298112	chr11:125298112:A:G	5.20226e-08	1.75845	-1.24478
125298199	chr11:125298199:G:A	7.76751e-09	-1.8786e-10	-1.38805
125298374	chr11:125298374:C:T	8.5496e-09	-1.8786e-10	-1.29212
125298392	chr11:125298392:A:C	7.86064e-09	-1.8786e-10	-1.37613
125298509	chr11:125298509:G:A	8.81064e-09	-1.8786e-10	-1.26204
125298607	chr11:125298607:C:T	9.15079e-09	-1.8786e-10	-1.22416
125298779	chr11:125298779:C:A	1.29752e-08	-1.8786e-10	-0.874966
125298875	chr11:125298875:C:T	8.91451e-09	-1.8786e-10	-1.25032
125299041	chr11:125299041:T:G	8.50751e-09	0.0960655	-1.39312
125299134	chr11:125299134:G:A	5.23039e-09	-1.78352	-4.18622e-10
125299272	chr11:125299272:A:G	1.50959e-08	0.706395	-1.42998
125299284	chr11:125299284:G:A	9.01984e-09	0.0330508	-1.27163
125299334	chr11:125299334:A:G	8.7756e-09	-1.8786e-10	-1.26603
125299394	chr11:125299394:C:T	8.45313e-09	-0.082668	-1.2208
125299447	chr11:125299447:G:A	7.33554e-09	-0.0133401	-1.43193
125299572	chr11:125299572:T:G	6.98772e-09	-0.181947	-1.3119
125300099	chr11:125300099:G:A	1.11356e-08	-1.8786e-10	-1.02785
125300185	chr11:125300185:T:G	7.40525e-09	-1.8786e-10	-1.43581
125300743	chr11:125300743:A:G	7.19541e-09	-0.276219	-1.18834
125300816	chr11:125300816:T:C	7.74518e-09	-0.0337798	-1.35715
125300928	chr11:125300928:G:A	8.04126e-09	-0.340619	-1.0128
125301371	chr11:125301371:G:C	7.69962e-09	-0.193036	-1.2038
125301379	chr11:125301379:A:G	8.98334e-09	-1.8786e-10	-1.24263
125301535	chr11:125301535:A:G	7.59591e-09	-0.371595	-1.0388
125301750	chr11:125301750:T:TG	7.69085e-09	-1.8786e-10	-1.39797
125302487	chr11:125302487:C:A	5.02292e-09	-0.398552	-1.42544
125302527	chr11:125302527:C:T	7.39593e-09	-1.8786e-10	-1.43707
125302639	chr11:125302639:C:T	7.80298e-09	-1.8786e-10	-1.3835
125302697	chr11:125302697:A:G	3.53621e-09	-0.811478	-1.36347
125302778	chr11:125302778:C:T	4.18066e-08	1.06352	-0.768467
125302780	chr11:125302780:T:G	7.39598e-09	-1.8786e-10	-1.43707
125302876	chr11:125302876:G:A	2.45614e-09	-1.10615	-1.43326
125302931	chr11:125302931:A:G	8.35501e-09	-1.8786e-10	-1.31514
125303581	chr11:125303581:C:G	7.77397e-09	-1.8786e-10	-1.38722
125303896	chr11:125303896:C:T	3.6774e-09	-1.74866	-0.387137
125303928	chr11:125303928:G:A	5.93835e-09	-0.228094	-1.42848
125303940	chr11:125303940:C:T	9.47113e-09	-1.8786e-10	-1.18975
125303953	chr11:125303953:C:T	4.96824e-09	-0.522669	-1.31227
125304098	chr11:125304098:CT:C	5.61326e-09	-0.280377	-1.43249
125304240	chr11:125304240:C:T	5.41001e-09	-0.317142	-1.43261
125304301	chr11:125304301:A:G	3.934e-09	-0.85712	-1.21123
125304674	chr11:125304674:C:T	5.64161e-09	-0.277476	-1.43036
125305009	chr11:125305009:C:G	1.47611e-09	-1.61696	-1.43163
125305023	chr11:125305023:C:T	7.44146e-09	-1.8786e-10	-1.43094
125305283	chr11:125305283:C:A	5.57206e-09	-0.297258	-1.42298
125305759	chr11:125305759:T:C	1.10647e-08	0.333053	-1.3673
125305829	chr11:125305829:T:A	5.23107e-09	-1.78339	-4.18622e-10
125306432	chr11:125306432:T:C	5.35699e-08	-1.8786e-10	0.542986
125306541	chr11:125306541:T:C	5.19338e-09	-0.410346	-1.38027
125306633	chr11:125306633:A:T	1.64422e-09	-1.79415	-1.14659
125306750	chr11:125306750:G:A	1.22301e-09	-1.81926	-1.41743
125306889	chr11:125306889:A:G	1.13178e-08	-1.8786e-10	-1.01163
125306984	chr11:125306984:C:T	6.39265e-09	-1.58285	-4.18622e-10
125307298	chr11:125307298:C:G	1.39873e-09	-1.73843	-1.36401
125307488	chr11:125307488:G:A	7.33779e-09	-1.44496	-4.18622e-10
125307735	chr11:125307735:T:C	9.16365e-09	0.214242	-1.437
125308006	chr11:125308006:G:A	2.21084e-08	-1.8786e-10	-0.342044
125308141	chr11:125308141:C:T	1.00403e-08	0.290036	-1.42143
125308182	chr11:125308182:T:C	2.60721e-08	-1.8786e-10	-0.177138
125308507	chr11:125308507:C:T	1.14616e-08	0.379834	-1.37884
125308692	chr11:125308692:G:A	7.84039e-09	-1.8786e-10	-1.37871
125309015	chr11:125309015:C:T	7.48027e-09	-1.8786e-10	-1.42573
125309301	chr11:125309301:C:A	7.50264e-09	-1.8786e-10	-1.42275
125309361	chr11:125309361:G:C	7.14307e-09	-0.0429846	-1.42887
125309682	chr11:125309682:C:T	4.62396e-09	-0.46953	-1.43722
125309686	chr11:125309686:C:T	7.39683e-09	-1.8786e-10	-1.43695
125309879	chr11:125309879:G:A	5.20547e-09	-1.78829	-4.18622e-10
125309933	chr11:125309933:G:A	4.25676e-09	-0.5566	-1.43289
125309945	chr11:125309945:T:A	3.65921e-09	-1.77532	-0.365438
125309981	chr11:125309981:G:A	7.53075e-09	-1.8786e-10	-1.41901
125310208	chr11:125310208:A:C	4.73007e-09	-0.503368	-1.38069
125310225	chr11:125310225:G:A	4.67323e-09	-0.463585	-1.43257
125310503	chr11:125310503:A:T	4.35671e-09	-1.19606	-0.770229
125310763	chr11:125310763:T:C	9.08911e-09	-1.8786e-10	-1.23093
125311203	chr11:125311203:T:C	9.13324e-09	-1.8786e-10	-1.22608
125311319	chr11:125311319:C:T	9.1094e-09	-1.8786e-10	-1.2287
125311348	chr11:125311348:G:A	8.70221e-09	-1.8786e-10	-1.27443
125311622	chr11:125311622:A:G	7.61502e-09	-1.8786e-10	-1.40788
125311720	chr11:125311720:A:G	7.4591e-09	-1.8786e-10	-1.42857
125311727	chr11:125311727:T:C	6.08884e-09	-1.63154	-4.18622e-10
125311734	chr11:125311734:T:C	7.39539e-09	-1.8786e-10	-1.43715
125311757	chr11:125311757:A:G	7.51705e-09	-1.8786e-10	-1.42083
125311787	chr11:125311787:A:G	7.45411e-09	-1.8786e-10	-1.42924
125311849	chr11:125311849:A:T	7.54049e-09	-1.8786e-10	-1.41772
125312055	chr11:125312055:T:C	8.1688e-09	-1.8786e-10	-1.33768
125312057	chr11:125312057:G:C	8.16779e-09	-1.8786e-10	-1.3378
125312119	chr11:125312119:C:T	1.48318e-09	-1.80611	-1.2377
125312180	chr11:125312180:G:A	3.689e-09	-0.865507	-1.26714
125312229	chr11:125312229:T:C	3.69222e-09	-0.885099	-1.24667
125312242	chr11:125312242:G:A	4.41528e-09	-0.545712	-1.40722
125312940	chr11:125312940:A:G	7.44721e-09	-1.8786e-10	-1.43016
125313064	chr11:125313064:T:C	1.91341e-09	-1.76552	-1.0236
125313117	chr11:125313117:A:G	7.40766e-09	-1.8786e-10	-1.43549
125313118	chr11:125313118:T:C	1.39368e-09	-1.71239	-1.39366
125313217	chr11:125313217:T:C	2.57586e-09	-1.14751	-1.34431
125313221	chr11:125313221:C:A	3.23279e-09	-0.846181	-1.41848
125313354	chr11:125313354:T:C	2.11735e-09	-1.25193	-1.43591
125313535	chr11:125313535:T:C	1.28438e-09	-1.76406	-1.42366
125313773	chr11:125313773:C:T	7.41748e-09	-1.8786e-10	-1.43416
125313828	chr11:125313828:G:A	1.02163e-08	-1.8786e-10	-1.11402
125314215	chr11:125314215:G:A	9.41785e-09	-1.8786e-10	-1.1954
125314292	chr11:125314292:A:C	1.70181e-09	-1.70343	-1.20287
125314315	chr11:125314315:C:A	8.92772e-09	-1.24884	-4.18622e-10
125314469	chr11:125314469:C:T	7.56248e-09	-1.8786e-10	-1.4148
125314470	chr11:125314470:C:T	1.24183e-09	-1.7962	-1.42521
125314676	chr11:125314676:G:A	7.51068e-09	-1.8786e-10	-1.42168
125315107	chr11:125315107:C:T	1.36523e-08	-1.8786e-10	-0.824096
125315176	chr11:125315176:C:T	8.49526e-09	-1.8786e-10	-1.29849
125315405	chr11:125315405:C:T	8.71014e-09	-1.8786e-10	-1.27351
125315498	chr11:125315498:G:A	1.40539e-09	-1.76137	-1.33632
125315583	chr11:125315583:C:T	5.83591e-09	-1.67397	-4.18622e-10
125315608	chr11:125315608:T:C	1.35886e-08	0.603178	-1.43195
125315728	chr11:125315728:G:A	1.49976e-08	-1.8786e-10	-0.730112
125316100	chr11:125316100:G:A	5.32239e-09	-1.76608	-4.18622e-10
125316140	chr11:125316140:A:G	7.77526e-09	-1.8786e-10	-1.38706
125316198	chr11:125316198:T:G	9.86828e-09	-1.14868	-4.18622e-10
125316212	chr11:125316212:C:T	1.41415e-09	-1.65454	-1.43693
125316365	chr11:125316365:G:A	1.66299e-09	-1.50603	-1.42336
125316427	chr11:125316427:T:C	7.40844e-09	-1.8786e-10	-1.43538
125316467	chr11:125316467:G:A	6.6682e-09	-1.54065	-4.18622e-10
125316513	chr11:125316513:T:C	1.36899e-09	-1.68747	-1.43646
125316634	chr11:125316634:G:A	7.40745e-09	-1.8786e-10	-1.43552
125316796	chr11:125316796:T:G	8.5714e-09	-1.8786e-10	-1.28957
125317018	chr11:125317018:C:T	8.63762e-09	-1.8786e-10	-1.28188
125317209	chr11:125317209:G:A	1.69199e-08	-1.8786e-10	-0.609511
125317406	chr11:125317406:T:A	8.52047e-09	-1.8786e-10	-1.29553
125317844	chr11:125317844:T:C	8.36231e-09	-1.8786e-10	-1.31427
125317901	chr11:125317901:C:A	8.60475e-09	-1.8786e-10	-1.28569
125318050	chr11:125318050:T:C	1.53877e-09	-1.70663	-1.30039
125318073	chr11:125318073:C:T	9.4586e-09	-1.8786e-10	-1.19108
125318117	chr11:125318117:T:C	1.20427e-08	-1.8786e-10	-0.949543
125318232	chr11:125318232:C:T	2.41373e-08	1.18031	-1.43456
125318301	chr11:125318301:A:T	1.39101e-08	-1.8786e-10	-0.80539
125318448	chr11:125318448:C:T	9.02469e-09	-1.8786e-10	-1.23804
125318456	chr11:125318456:G:A	7.79064e-09	-1.8786e-10	-1.38508
125318707	chr11:125318707:T:C	9.50457e-09	-1.8786e-10	-1.18623
125318893	chr11:125318893:A:C	7.96391e-09	-1.8786e-10	-1.36308
125319449	chr11:125319449:A:T	7.53836e-09	-1.8786e-10	-1.418
125319625	chr11:125319625:T:C	7.49482e-09	-1.8786e-10	-1.42379
125320009	chr11:125320009:G:A	9.25707e-09	-1.8786e-10	-1.21261
125320832	chr11:125320832:G:A	7.40272e-09	-1.8786e-10	-1.43615
125320865	chr11:125320865:A:G	8.53099e-09	-1.8786e-10	-1.2943
125321333	chr11:125321333:A:G	1.64711e-08	-1.8786e-10	-0.636395
125321439	chr11:125321439:A:T	5.68905e-09	-1.69946	-4.18622e-10
125321463	chr11:125321463:T:C	7.42414e-09	-1.8786e-10	-1.43327
125321567	chr11:125321567:A:C	1.9252e-09	-1.63572	-1.14725
125321624	chr11:125321624:C:T	1.05858e-08	-1.37104	0.292553
125321977	chr11:125321977:T:G	7.96059e-09	-1.8786e-10	-1.3635
125322058	chr11:125322058:T:C	7.62321e-09	-1.8786e-10	-1.4068
125322116	chr11:125322116:G:A	2.00823e-09	-1.48908	-1.25167
125322356	chr11:125322356:G:A	7.65807e-09	-1.8786e-10	-1.40224
125322385	chr11:125322385:C:T	1.33309e-09	-1.8026	-1.34791
125322414	chr11:125322414:T:A	1.41955e-09	-1.65049	-1.43717
125322431	chr11:125322431:G:A	7.59341e-09	-1.8786e-10	-1.41072
125322475	chr11:125322475:C:G	3.32396e-09	-1.30689	-0.929957
125322554	chr11:125322554:C:T	7.94083e-09	-1.8786e-10	-1.36598
125322618	chr11:125322618:G:A	1.28607e-09	-1.80714	-1.37927
125322628	chr11:125322628:A:G	1.57601e-09	-1.54967	-1.43344
125322854	chr11:125322854:G:A	1.42637e-09	-1.74235	-1.34052
125322919	chr11:125322919:A:T	7.67828e-09	-1.8786e-10	-1.39961
125323031	chr11:125323031:T:C	3.70513e-09	-1.34692	-0.781366
125323094	chr11:125323094:G:A	8.21004e-09	-1.8786e-10	-1.33265
125323268	chr11:125323268:G:A	8.15923e-09	-1.8786e-10	-1.33885
125323700	chr11:125323700:A:G	1.23607e-09	-1.81555	-1.41051
125323915	chr11:125323915:G:A	3.66695e-09	-1.28245	-0.856189
125324213	chr11:125324213:C:T	7.77463e-09	-1.8786e-10	-1.38714
125324214	chr11:125324214:T:G	8.4584e-09	-1.8786e-10	-1.30284
125324317	chr11:125324317:G:T	1.4547e-08	-1.54601	0.785391
125324388	chr11:125324388:T:C	5.73099e-09	-1.69211	-4.18622e-10
125324888	chr11:125324888:G:A	8.13824e-09	-1.8786e-10	-1.34143
125325539	chr11:125325539:A:T	1.02101e-08	-1.49673	0.382108
125325919	chr11:125325919:T:C	9.02848e-09	-1.8786e-10	-1.23762
125326366	chr11:125326366:T:C	5.00334e-09	-1.47419	-0.353711
125326521	chr11:125326521:C:A	8.6057e-09	-1.8786e-10	-1.28558
125326766	chr11:125326766:C:T	7.79786e-09	-1.8786e-10	-1.38415
125326951	chr11:125326951:G:A	7.77458e-09	-1.8786e-10	-1.38714
125326983	chr11:125326983:C:T	1.64664e-09	-1.79746	-1.1418
125327163	chr11:125327163:C:T	1.54977e-09	-1.78592	-1.21398
125327862	chr11:125327862:G:A	7.40434e-09	-1.8786e-10	-1.43594
125327875	chr11:125327875:A:G	2.27101e-09	-1.18555	-1.43223
125327898	chr11:125327898:A:G	7.7533e-09	-1.8786e-10	-1.38988
125328081	chr11:125328081:A:G	1.5467e-09	-1.58643	-1.41545
125328198	chr11:125328198:C:T	7.45698e-09	-1.8786e-10	-1.42885
125328509	chr11:125328509:AG:A	2.83452e-09	-1.81834	-0.577788
125328512	chr11:125328512:T:A	2.85641e-09	-1.81831	-0.570125
125328586	chr11:125328586:G:A	3.00158e-09	-1.78602	-0.552847
125328657	chr11:125328657:T:C	7.54435e-09	-1.8786e-10	-1.4172
125329058	chr11:125329058:T:C	7.6091e-09	-1.8786e-10	-1.40866
125329136	chr11:125329136:C:T	7.60925e-09	-1.8786e-10	-1.40864
125329268	chr11:125329268:AAAG:A	5.8178e-09	-1.67708	-4.18622e-10
125329385	chr11:125329385:T:C	8.9114e-09	-1.8786e-10	-1.25067
125329620	chr11:125329620:T:C	7.42458e-09	-1.8786e-10	-1.43321
125329682	chr11:125329682:A:G	1.21246e-09	-1.81094	-1.4344
125329808	chr11:125329808:T:C	1.27745e-09	-1.79094	-1.40219
125330000	chr11:125330000:G:T	9.99684e-09	-1.8786e-10	-1.13573
125330092	chr11:125330092:TG:T	1.76391e-09	-1.77907	-1.0914
125330182	chr11:125330182:T:C	1.66123e-09	-1.57773	-1.35272
125330216	chr11:125330216:G:A	6.27025e-09	-1.60219	-4.18622e-10
125330288	chr11:125330288:G:A	1.79123e-09	-1.77647	-1.07863
125330325	chr11:125330325:G:A	5.04581e-09	-1.81944	-4.18622e-10
125330384	chr11:125330384:C:T	1.49397e-08	-1.8786e-10	-0.73398
125330767	chr11:125330767:T:TCCACCACCCCACCA	7.90332e-09	-1.8786e-10	-1.37072
125331163	chr11:125331163:G:A	5.05801e-09	-1.81703	-4.18622e-10
125331407	chr11:125331407:A:G	7.34106e-09	-1.40103	-0.0434925
125331549	chr11:125331549:A:G	4.16268e-09	-1.79187	-0.219979
125332504	chr11:125332504:A:G	5.42791e-09	-1.74645	-4.18622e-10
125332794	chr11:125332794:C:A	1.35765e-09	-1.71271	-1.41954
125332806	chr11:125332806:G:A	7.82854e-09	-1.8786e-10	-1.38023
125333008	chr11:125333008:C:G	5.81016e-09	-1.54916	-0.129236
125333036	chr11:125333036:C:A	5.79048e-09	-1.68179	-4.18622e-10
125334456	chr11:125334456:A:C	8.62583e-09	-1.8786e-10	-1.28324
125334526	chr11:125334526:A:G	3.60577e-09	-0.785128	-1.37034
125334551	chr11:125334551:G:A	3.46144e-09	-0.819007	-1.37731
125334594	chr11:125334594:T:G	2.51921e-09	-1.16717	-1.34689
125334595	chr11:125334595:T:G	5.58672e-09	-1.71761	-4.18622e-10
125334601	chr11:125334601:TTC:T	2.27599e-09	-1.31629	-1.29929
125334800	chr11:125334800:TC:T	1.24378e-09	-1.78544	-1.43441
125334838	chr11:125334838:A:C	5.63127e-09	-0.554019	-1.15565
125334899	chr11:125334899:C:T	2.00447e-09	-1.62262	-1.12
125334900	chr11:125334900:A:G	1.71079e-09	-1.54912	-1.35193
125335086	chr11:125335086:G:A	9.40335e-09	-1.8786e-10	-1.19694
125335122	chr11:125335122:C:T	7.71851e-09	-1.8786e-10	-1.39438
125335209	chr11:125335209:T:C	8.69447e-09	-1.8786e-10	-1.27532
125335354	chr11:125335354:C:T	8.25745e-09	-1.8786e-10	-1.32689
125335859	chr11:125335859:G:A	1.03598e-08	-1.8786e-10	-1.10007
125335975	chr11:125335975:A:T	1.68594e-09	-1.5203	-1.39538
125336674	chr11:125336674:T:G	3.54691e-09	-0.760232	-1.41169
125336792	chr11:125336792:A:G	7.96137e-09	-1.8786e-10	-1.3634
125336926	chr11:125336926:G:A	2.28562e-08	-1.8786e-10	-0.308782
125337077	chr11:125337077:A:G	7.49181e-09	-1.8786e-10	-1.42419
125337742	chr11:125337742:CCTT:C	2.92108e-09	-1.31635	-1.0497
125337751	chr11:125337751:A:G	8.02394e-09	-1.8786e-10	-1.35557
125337818	chr11:125337818:C:T	1.55393e-09	-1.60327	-1.39394
125337947	chr11:125337947:T:C	1.38526e-09	-1.70369	-1.40842
125338005	chr11:125338005:G:A	1.59022e-08	-1.8786e-10	-0.671542
125338439	chr11:125338439:T:C	1.25727e-08	-1.8786e-10	-0.906473
125338936	chr11:125338936:G:A	1.46066e-09	-1.64202	-1.4171
125339311	chr11:125339311:G:A	4.61237e-08	-1.8786e-10	0.393324
125339411	chr11:125339411:A:T	4.9552e-09	-0.502817	-1.33475
125339545	chr11:125339545:G:A	2.6822e-09	-1.04312	-1.40824
125339653	chr11:125339653:C:T	7.52382e-09	-1.8786e-10	-1.41993
125339689	chr11:125339689:T:C	2.0486e-08	-1.8786e-10	-0.418261
125339843	chr11:125339843:C:T	6.16386e-09	-0.203523	-1.41578
125340475	chr11:125340475:C:T	6.40481e-09	-0.156771	-1.42418
125340519	chr11:125340519:G:A	1.56245e-08	-1.8786e-10	-0.689163
125341079	chr11:125341079:C:T	3.5754e-08	-1.8786e-10	0.138661
125341104	chr11:125341104:A:G	2.96231e-09	-1.56881	-0.78322
125341171	chr11:125341171:G:A	1.49001e-09	-1.65843	-1.38079
125341281	chr11:125341281:G:A	7.84847e-09	-1.8786e-10	-1.37768
125341322	chr11:125341322:C:T	8.92783e-09	-1.8786e-10	-1.24883
125341379	chr11:125341379:A:G	2.67609e-09	-1.24184	-1.21181
125341606	chr11:125341606:T:C	3.56229e-08	-1.8786e-10	0.134985
125341693	chr11:125341693:T:A	1.59273e-09	-1.55316	-1.41939
125341832	chr11:125341832:C:T	1.74782e-08	-1.8786e-10	-0.577049
125341842	chr11:125341842:C:T	1.94371e-09	-1.57015	-1.20326
125341998	chr11:125341998:C:T	1.67553e-09	-1.62358	-1.29829
125342311	chr11:125342311:A:G	1.72437e-09	-1.5158	-1.37734
125342492	chr11:125342492:G:A	8.65864e-09	-1.8786e-10	-1.27944
125342500	chr11:125342500:G:A	1.7784e-09	-1.44806	-1.41422
125342540	chr11:125342540:C:T	1.44998e-07	1.53872	-4.18622e-10
125342687	chr11:125342687:G:A	1.71883e-09	-1.55478	-1.34158
125343133	chr11:125343133:G:A	7.48221e-09	-1.8786e-10	-1.42547
125343803	chr11:125343803:G:A	1.59446e-09	-1.59813	-1.37334
125344823	chr11:125344823:T:C	1.66233e-09	-1.5929	-1.33688
125345462	chr11:125345462:C:T	7.39936e-09	-1.8786e-10	-1.43661
125345607	chr11:125345607:C:T	5.94389e-09	-1.65564	-4.18622e-10
125346066	chr11:125346066:G:T	7.99235e-09	-1.8786e-10	-1.35952
125346247	chr11:125346247:G:A	9.32808e-09	-1.8786e-10	-1.20497
125346250	chr11:125346250:G:A	1.40871e-08	-1.8786e-10	-0.792745
125346457	chr11:125346457:A:G	1.71754e-09	-1.51712	-1.37999
125346726	chr11:125346726:C:G	4.26523e-09	-1.72488	-0.26263
125346792	chr11:125346792:AG:A	1.11343e-08	-1.8786e-10	-1.02797
125346978	chr11:125346978:A:T	1.84491e-09	-1.64189	-1.18368
125347006	chr11:125347006:C:G	5.05759e-09	-1.81711	-4.18622e-10
125347232	chr11:125347232:A:G	1.40775e-08	-1.8786e-10	-0.793424
125347276	chr11:125347276:G:C	2.28819e-08	-1.8786e-10	-0.307657
125347530	chr11:125347530:C:A	1.10307e-08	-1.8786e-10	-1.03732
125347561	chr11:125347561:T:C	2.05696e-09	-1.42801	-1.28877
125347680	chr11:125347680:A:G	5.37951e-09	-1.81724	0.0618375
125347827	chr11:125347827:T:C	3.00736e-08	-1.8786e-10	-0.0343538
125348096	chr11:125348096:C:G	7.33772e-09	-1.44497	-4.18622e-10
125348282	chr11:125348282:C:T	2.20321e-08	-1.8786e-10	-0.3455
125348289	chr11:125348289:G:A	1.04493e-08	-1.8786e-10	-1.09146
125348377	chr11:125348377:C:G	4.67592e-09	-0.624605	-1.27097
125348401	chr11:125348401:T:C	2.95356e-08	-1.8786e-10	-0.0524062
125348625	chr11:125348625:T:A	2.84087e-09	-0.990535	-1.40336
125348785	chr11:125348785:C:T	2.87642e-08	-1.8786e-10	-0.0788721
125348931	chr11:125348931:G:A	7.74639e-09	-1.8786e-10	-1.39078
125349248	chr11:125349248:T:C	1.18929e-08	-1.8786e-10	-0.962062
125349641	chr11:125349641:C:G	7.39473e-09	-1.8786e-10	-1.43723
125349659	chr11:125349659:TC:T	1.61482e-08	-1.8786e-10	-0.656194
125350329	chr11:125350329:T:C	1.33067e-09	-1.72825	-1.42407
125350343	chr11:125350343:A:G	1.42928e-09	-1.66178	-1.41906
125350734	chr11:125350734:G:A	2.31421e-08	-1.8786e-10	-0.296348
125351514	chr11:125351514:G:A	1.30603e-09	-1.81034	-1.36066
125351611	chr11:125351611:G:C	9.21418e-09	-1.8786e-10	-1.21726
125351616	chr11:125351616:G:C	1.18287e-08	-1.8786e-10	-0.967477
125352041	chr11:125352041:C:T	8.31215e-09	-1.8786e-10	-1.32028
125352236	chr11:125352236:C:T	5.0555e-09	-1.81753	-4.18622e-10
125352469	chr11:125352469:G:A	2.12751e-08	-1.8786e-10	-0.380463
125353499	chr11:125353499:C:T	7.55663e-09	-1.41558	-4.18622e-10
125353768	chr11:125353768:A:G	5.56721e-09	-1.72111	-4.18622e-10
125353953	chr11:125353953:T:C	1.03361e-08	-1.8786e-10	-1.10236
125354102	chr11:125354102:C:T	3.44834e-09	-1.72427	-0.475843
125354135	chr11:125354135:T:C	1.17588e-08	-1.8786e-10	-0.973399
125354547	chr11:125354547:G:A	1.05111e-08	-1.8786e-10	-1.08557
125354669	chr11:125354669:C:A	8.017e-09	-1.8786e-10	-1.35644
125354763	chr11:125354763:A:G	1.14891e-08	-1.8786e-10	-0.996605
125354862	chr11:125354862:T:TA	7.39448e-09	-1.8786e-10	-1.43727
125354864	chr11:125354864:C:CACT	7.39448e-09	-1.8786e-10	-1.43727
125354908	chr11:125354908:G:A	5.4813e-09	-1.73666	-4.18622e-10
125356445	chr11:125356445:G:A	5.11011e-09	-1.80678	-4.18622e-10
125356508	chr11:125356508:T:C	9.34343e-09	-1.8786e-10	-1.20333
125356554	chr11:125356554:T:C	1.07797e-07	-1.8786e-10	1.24225
125357158	chr11:125357158:T:C	9.99073e-09	-1.8786e-10	-1.13635
125357300	chr11:125357300:A:G	9.68678e-09	-1.8786e-10	-1.16724
125357456	chr11:125357456:A:G	7.43193e-09	-1.8786e-10	-1.43222
125357599	chr11:125357599:T:TG	3.26405e-08	-1.8786e-10	0.0475509
125357826	chr11:125357826:C:T	1.38682e-08	-1.8786e-10	-0.808401
125358102	chr11:125358102:A:G	7.71663e-09	-1.8786e-10	-1.39462
125358255	chr11:125358255:C:A	8.08987e-09	-1.8786e-10	-1.34739
125358451	chr11:125358451:C:T	1.59721e-08	-1.8786e-10	-0.667159
125358546	chr11:125358546:T:C	2.37777e-09	-1.58873	-0.983106
125358630	chr11:125358630:A:G	5.29886e-09	-1.46313	-0.307377
125358862	chr11:125358862:G:T	8.89923e-09	-1.8786e-10	-1.25204
125358920	chr11:125358920:G:A	7.40555e-09	-1.8786e-10	-1.43577
125359014	chr11:125359014:T:C	7.40039e-09	-1.8786e-10	-1.43647
125359532	chr11:125359532:A:T	7.48802e-09	-1.8786e-10	-1.4247
125359617	chr11:125359617:C:A	8.98139e-09	-1.8786e-10	-1.24285
125359970	chr11:125359970:C:T	9.65633e-09	-1.8786e-10	-1.17039
125360019	chr11:125360019:C:T	1.19187e-08	-1.8786e-10	-0.959891
125360094	chr11:125360094:C:T	7.46754e-09	-1.8786e-10	-1.42744
125360134	chr11:125360134:G:A	7.68711e-09	-1.8786e-10	-1.39846
125360198	chr11:125360198:G:A	6.20894e-09	-1.61201	-4.18622e-10
125360238	chr11:125360238:G:A	4.11155e-09	-1.40063	-0.623571
125360307	chr11:125360307:C:T	1.24773e-08	-1.8786e-10	-0.914091
125360438	chr11:125360438:C:T	1.863e-08	-1.8786e-10	-0.513229
125360740	chr11:125360740:G:C	1.08728e-08	-1.8786e-10	-1.05173
125360768	chr11:125360768:G:A	1.62867e-08	-1.8786e-10	-0.647655
125361063	chr11:125361063:G:C	2.04385e-08	-1.44106	1.02048
125361244	chr11:125361244:A:AG	8.88894e-09	-1.8786e-10	-1.25319
125361654	chr11:125361654:T:C	7.43846e-09	-1.8786e-10	-1.43134
125362130	chr11:125362130:AG:A	1.39186e-08	-1.8786e-10	-0.804779
125362410	chr11:125362410:A:G	8.83297e-09	-1.8786e-10	-1.25951
125363064	chr11:125363064:C:T	2.46842e-08	-0.717287	0.485446
125363200	chr11:125363200:G:A	9.07386e-09	-1.8786e-10	-1.2326
125363244	chr11:125363244:C:T	8.47761e-09	-1.8786e-10	-1.30057
125363694	chr11:125363694:A:G	6.06366e-09	-0.506283	-1.12941
125363871	chr11:125363871:G:C	7.43729e-09	-1.8786e-10	-1.4315
125363887	chr11:125363887:C:T	8.44799e-09	-1.8786e-10	-1.30407
125364132	chr11:125364132:C:T	7.59906e-09	-1.8786e-10	-1.40998
125364409	chr11:125364409:A:G	3.94889e-08	-1.8786e-10	0.238017
125364615	chr11:125364615:T:C	9.13473e-09	-0.00291196	-1.22301
125365007	chr11:125365007:T:G	7.70255e-09	-1.8786e-10	-1.39645
125365115	chr11:125365115:A:G	7.60177e-09	-1.34367	-0.065956
125365807	chr11:125365807:C:T	1.06941e-08	-1.8786e-10	-1.06831
125366523	chr11:125366523:C:T	1.25374e-08	-1.8786e-10	-0.909284
125366621	chr11:125366621:G:C	7.45e-09	-1.8786e-10	-1.42979
125367121	chr11:125367121:A:G	9.64978e-09	-1.8786e-10	-1.17107
125367606	chr11:125367606:G:A	9.7141e-09	-1.8786e-10	-1.16442
125367863	chr11:125367863:G:A	1.27459e-08	-1.8786e-10	-0.892792
125368057	chr11:125368057:AT:A	7.72074e-09	-1.8786e-10	-1.39409
125368184	chr11:125368184:C:G	7.40722e-09	-1.8786e-10	-1.43555
125368208	chr11:125368208:A:G	9.80291e-09	-1.8786e-10	-1.15532
125368656	chr11:125368656:C:T	1.05472e-08	-1.8786e-10	-1.08214
125369003	chr11:125369003:T:C	4.54783e-09	-1.59262	-0.330729
125369036	chr11:125369036:A:G	1.98931e-08	-0.447629	-4.18622e-10
125369060	chr11:125369060:T:C	1.06919e-08	-1.8786e-10	-1.06852
125369220	chr11:125369220:C:T	1.95206e-08	-1.8786e-10	-0.46653
125369518	chr11:125369518:G:A	2.01836e-08	-1.8786e-10	-0.433133
125369649	chr11:125369649:C:G	9.72255e-09	-1.8786e-10	-1.16355
125369660	chr11:125369660:A:G	9.1484e-09	-1.8786e-10	-1.22442
125369681	chr11:125369681:G:A	7.90722e-09	-1.8786e-10	-1.37023
125369797	chr11:125369797:C:T	1.1402e-08	-1.8786e-10	-1.00421
125369853	chr11:125369853:A:G	9.79008e-09	-1.8786e-10	-1.15663
125370069	chr11:125370069:G:C	1.33336e-08	-1.8786e-10	-0.847713
125370117	chr11:125370117:G:A	8.39099e-09	-1.8786e-10	-1.31084
125370425	chr11:125370425:C:T	9.71701e-09	-1.8786e-10	-1.16412
125370654	chr11:125370654:C:T	7.65798e-09	-1.8786e-10	-1.40225
125370834	chr11:125370834:C:T	8.30999e-09	-1.8786e-10	-1.32054
125371110	chr11:125371110:C:T	9.49859e-09	-1.8786e-10	-1.18686
125371150	chr11:125371150:G:A	2.03385e-08	-0.431855	0.00636911
125371281	chr11:125371281:G:C	7.85023e-09	-1.8786e-10	-1.37746
125371587	chr11:125371587:A:G	1.37128e-08	-1.8786e-10	-0.819669
125371600	chr11:125371600:T:G	7.75085e-09	-1.8786e-10	-1.3902
125371770	chr11:125371770:T:C	3.14584e-09	-1.63675	-0.655172
125372181	chr11:125372181:C:G	8.57708e-09	-1.8786e-10	-1.28891
125372209	chr11:125372209:C:T	9.92288e-09	-1.8786e-10	-1.14316
125372365	chr11:125372365:GTC:G	1.41596e-09	-1.79047	-1.29973
125372950	chr11:125372950:C:T	5.07042e-09	-1.81458	-4.18622e-10
125373179	chr11:125373179:A:G	5.67827e-09	-0.562989	-1.13837
125373377	chr11:125373377:G:A	8.5547e-09	-1.8786e-10	-1.29152
125373523	chr11:125373523:A:G	9.56521e-09	-1.8786e-10	-1.17987
125373604	chr11:125373604:G:A	7.62472e-09	-1.8786e-10	-1.40661
125373646	chr11:125373646:G:A	8.36331e-09	-1.8786e-10	-1.31415
125373678	chr11:125373678:G:A	8.29678e-09	-1.8786e-10	-1.32214
125374051	chr11:125374051:G:A	7.63956e-09	-1.8786e-10	-1.40466
125374720	chr11:125374720:A:G	3.66235e-09	-1.17347	-0.966429
125374810	chr11:125374810:G:C	2.0614e-08	-1.8786e-10	-0.412031
125374831	chr11:125374831:T:C	1.17982e-08	-1.8786e-10	-0.970056
125375037	chr11:125375037:T:C	1.23188e-08	-1.8786e-10	-0.926875
125375143	chr11:125375143:T:C	1.13388e-08	-1.8786e-10	-1.00978
125375150	chr11:125375150:G:A	1.405e-08	-1.8786e-10	-0.795381
125375415	chr11:125375415:C:T	1.80328e-08	-1.8786e-10	-0.545811
125375416	chr11:125375416:A:G	1.00658e-08	-1.8786e-10	-1.12886
125375537	chr11:125375537:G:A	2.11128e-09	-1.49528	-1.19543
125375781	chr11:125375781:C:T	9.91603e-09	-1.8786e-10	-1.14385
125376132	chr11:125376132:T:C	6.52805e-09	-0.999687	-0.562207
125376649	chr11:125376649:A:G	1.77219e-09	-1.73666	-1.12912
125377050	chr11:125377050:T:C	7.7775e-09	-1.8786e-10	-1.38677
125377786	chr11:125377786:C:T	7.90141e-09	-1.8786e-10	-1.37096
125377927	chr11:125377927:G:C	7.45646e-09	-1.8786e-10	-1.42892
125377957	chr11:125377957:C:T	2.29616e-08	-0.304181	-4.18622e-10
125377964	chr11:125377964:G:A	7.9928e-09	-1.8786e-10	-1.35946
125378302	chr11:125378302:G:A	1.8896e-08	-1.8786e-10	-0.49905
125378796	chr11:125378796:G:A	9.19806e-09	-1.8786e-10	-1.21901
125378905	chr11:125378905:C:T	3.64523e-09	-1.64037	-0.50421
125379186	chr11:125379186:G:A	9.25955e-09	-1.8786e-10	-1.21235
125379326	chr11:125379326:C:T	3.51112e-08	-1.8786e-10	0.120518
125379327	chr11:125379327:G:A	7.42734e-09	-1.8786e-10	-1.43283
125379366	chr11:125379366:G:A	1.54819e-08	-1.8786e-10	-0.698329
125379368	chr11:125379368:C:T	7.06268e-09	-1.48318	-4.18622e-10
125379395	chr11:125379395:A:G	1.59755e-08	-1.8786e-10	-0.666943
125380349	chr11:125380349:A:G	3.78276e-08	-1.8786e-10	0.195038
125381058	chr11:125381058:G:A	7.13026e-08	-1.8786e-10	0.82893
125381092	chr11:125381092:T:G	1.63946e-09	-1.69557	-1.24806
125381774	chr11:125381774:A:G	1.073e-08	-1.8786e-10	-1.06496
125381776	chr11:125381776:C:T	4.04054e-09	-1.64774	-0.393885
125381844	chr11:125381844:G:A	3.22183e-08	-1.8786e-10	0.0345326
125381916	chr11:125381916:T:C	1.70053e-09	-1.62046	-1.2866
125381951	chr11:125381951:T:C	7.50146e-09	-1.8786e-10	-1.4229
125382045	chr11:125382045:C:T	5.89315e-09	-0.289119	-1.37509
125382164	chr11:125382164:A:G	4.27754e-09	-0.908463	-1.07616
125382287	chr11:125382287:T:C	1.29001e-08	-1.8786e-10	-0.880765
125382338	chr11:125382338:A:G	2.55884e-09	-1.09548	-1.40296
125382583	chr11:125382583:G:A	1.92668e-08	-1.8786e-10	-0.479617
125382897	chr11:125382897:G:A	1.50468e-09	-1.72812	-1.3013
125383439	chr11:125383439:C:T	1.05871e-08	0.329363	-1.40773
125383655	chr11:125383655:T:C	2.00305e-09	-1.46366	-1.27967
125383861	chr11:125383861:A:G	1.18091e-07	2.48033	-1.14688
125383906	chr11:125383906:T:A	1.13707e-07	2.57438	-1.27875
125384012	chr11:125384012:A:C	9.48418e-09	-1.8786e-10	-1.18838
125384410	chr11:125384410:G:A	7.40584e-09	-1.8786e-10	-1.43573
125384434	chr11:125384434:T:C	7.53002e-09	-1.8786e-10	-1.41911
125384475	chr11:125384475:G:A	7.58269e-09	-1.8786e-10	-1.41213
125384544	chr11:125384544:C:T	2.82148e-07	3.02144	-0.817012
125384593	chr11:125384593:A:G	1.72663e-08	-1.8786e-10	-0.589244
125385076	chr11:125385076:C:T	7.4691e-09	-1.8786e-10	-1.42723
125385158	chr11:125385158:G:A	7.78616e-09	-1.8786e-10	-1.38565
125385159	chr11:125385159:A:T	7.92391e-09	-1.8786e-10	-1.36812
125385218	chr11:125385218:G:C	1.23971e-08	-1.8786e-10	-0.920539
125385315	chr11:125385315:G:A	7.6364e-09	-1.8786e-10	-1.40508
125385506	chr11:125385506:C:T	7.90581e-09	-1.8786e-10	-1.3704
125385819	chr11:125385819:A:G	2.00467e-07	2.80039	-0.937744
125386070	chr11:125386070:G:A	9.41061e-09	-1.8786e-10	-1.19616
125386622	chr11:125386622:A:G	5.6427e-08	1.02016	-0.42521
125386863	chr11:125386863:T:TCTTCTA	1.53857e-09	-1.74633	-1.26082
125386864	chr11:125386864:G:GACTC	1.53191e-09	-1.74693	-1.26456
125386871	chr11:125386871:G:T	1.5315e-09	-1.74879	-1.26296
125387391	chr11:125387391:A:G	2.79362e-08	-0.108079	-4.18622e-10
125387540	chr11:125387540:G:C	3.04081e-08	0.492439	-0.515732
125387773	chr11:125387773:G:A	1.23274e-09	-1.81701	-1.41176
125387914	chr11:125387914:C:T	1.1141e-08	-1.8786e-10	-1.02737
125387916	chr11:125387916:G:C	3.81167e-09	-1.79118	-0.308757
125387928	chr11:125387928:G:C	9.01107e-09	-1.8786e-10	-1.23955
125387943	chr11:125387943:C:A	9.30823e-09	-1.8786e-10	-1.2071
125388371	chr11:125388371:G:A	7.52648e-09	-1.8786e-10	-1.41958
125388404	chr11:125388404:C:T	1.51369e-08	-1.8786e-10	-0.720869
125388409	chr11:125388409:C:T	1.45356e-08	-0.761399	-4.18622e-10
125388411	chr11:125388411:G:A	2.10314e-09	-1.5236	-1.17097
125389055	chr11:125389055:T:C	1.05397e-08	-1.8786e-10	-1.08285
125389072	chr11:125389072:G:A	8.79157e-09	-1.8786e-10	-1.26421
125389404	chr11:125389404:A:G	1.44617e-08	0.549259	-1.31576
125389528	chr11:125389528:A:G	6.14414e-09	-0.260208	-1.3623
125389630	chr11:125389630:G:A	8.29008e-09	-1.8786e-10	-1.32294
125389706	chr11:125389706:C:T	5.95761e-09	-0.797237	-0.856097
125390239	chr11:125390239:A:G	1.65947e-09	-1.59882	-1.33268
125390312	chr11:125390312:A:G	1.94878e-08	-1.8786e-10	-0.468216
125390541	chr11:125390541:T:C	9.00197e-09	-1.8786e-10	-1.24056
125390735	chr11:125390735:C:T	8.29736e-09	-1.8786e-10	-1.32206
125390857	chr11:125390857:A:G	7.4338e-09	0.0042951	-1.43626
125390971	chr11:125390971:C:G	7.39502e-09	-1.8786e-10	-1.4372
125391137	chr11:125391137:G:A	8.40902e-09	-1.8786e-10	-1.3087
125391357	chr11:125391357:A:G	1.31346e-08	-0.862751	-4.18622e-10
125391430	chr11:125391430:A:G	9.80941e-09	-0.10529	-1.04937
125391462	chr11:125391462:C:T	7.69963e-09	-0.750008	-0.646822
125391616	chr11:125391616:G:C	5.75048e-09	-1.44427	-0.244449
125391855	chr11:125391855:A:G	8.36947e-09	-0.243784	-1.06963
125391904	chr11:125391904:A:T	3.28738e-08	-1.8786e-10	0.0546727
125392021	chr11:125392021:C:G	7.48401e-09	-1.8786e-10	-1.42523
125392117	chr11:125392117:A:T	8.00538e-09	-1.8786e-10	-1.35789
125392165	chr11:125392165:T:G	2.82494e-09	-1.0665	-1.33301
125392273	chr11:125392273:A:G	8.55056e-09	-1.8786e-10	-1.29201
125392330	chr11:125392330:C:T	2.62945e-09	-1.53305	-0.938175
125392386	chr11:125392386:T:C	3.41334e-08	-1.8786e-10	0.0922725
125392411	chr11:125392411:T:C	1.96668e-08	-1.8786e-10	-0.45907
125392543	chr11:125392543:C:G	1.0379e-08	-1.8786e-10	-1.09821
125392735	chr11:125392735:CTG:C	9.73956e-09	-1.8786e-10	-1.16181
125392810	chr11:125392810:C:T	5.55571e-09	-1.72318	-4.18622e-10
125392960	chr11:125392960:T:C	1.29933e-09	-1.78274	-1.39342
125393117	chr11:125393117:G:A	9.20236e-09	-1.8786e-10	-1.21854
125393188	chr11:125393188:A:G	6.78626e-09	-0.131097	-1.39201
125393269	chr11:125393269:AAAATT:A	1.99084e-08	-1.8786e-10	-0.44686
125394739	chr11:125394739:C:T	1.21836e-09	-1.81417	-1.42633
125394840	chr11:125394840:G:A	9.10653e-09	-1.8786e-10	-1.22901
125395002	chr11:125395002:G:A	2.30098e-09	-1.30563	-1.29904
125395207	chr11:125395207:A:G	7.39605e-09	-1.8786e-10	-1.43706
125395246	chr11:125395246:A:G	2.74727e-09	-1.30908	-1.11831
125395711	chr11:125395711:A:G	7.96262e-09	-1.8786e-10	-1.36324
125396323	chr11:125396323:T:G	7.39496e-09	-1.8786e-10	-1.4372
125396457	chr11:125396457:C:T	8.42857e-09	-1.8786e-10	-1.30638
125396555	chr11:125396555:T:G	7.72766e-09	-1.8786e-10	-1.3932
125396807	chr11:125396807:G:A	7.88325e-09	-1.8786e-10	-1.37326
125396870	chr11:125396870:A:C	9.11738e-09	-1.8786e-10	-1.22782
125396997	chr11:125396997:A:G	3.65776e-09	-0.717812	-1.42334
125397132	chr11:125397132:A:C	7.39453e-09	-1.8786e-10	-1.43726
125397270	chr11:125397270:G:A	1.54122e-09	-1.6883	-1.31713
125397285	chr11:125397285:G:A	3.10604e-09	-1.7107	-0.593958
125397370	chr11:125397370:A:G	3.89914e-09	-0.851995	-1.22525
125397502	chr11:125397502:G:T	1.20885e-09	-1.81468	-1.43365
125397606	chr11:125397606:A:T	8.82906e-09	-1.8786e-10	-1.25995
125398252	chr11:125398252:G:A	2.15115e-09	-1.29345	-1.37855
125398700	chr11:125398700:G:GA	6.35756e-09	-0.416411	-1.17195
125399449	chr11:125399449:G:A	8.2731e-09	-1.32499	-4.18622e-10
125399462	chr11:125399462:T:C	1.52169e-08	-0.715594	-4.18622e-10
125399770	chr11:125399770:C:T	8.05267e-09	-1.352	-4.18622e-10
125399955	chr11:125399955:T:G	2.47425e-09	-1.19992	-1.33215
125400252	chr11:125400252:C:G	8.06073e-09	-1.8786e-10	-1.351
125400253	chr11:125400253:C:T	8.12566e-09	-1.8786e-10	-1.34298
125400726	chr11:125400726:G:A	8.57725e-09	-1.8786e-10	-1.28889
125400956	chr11:125400956:C:G	8.42406e-09	-1.8786e-10	-1.30691
125401261	chr11:125401261:C:T	5.46915e-09	-1.73888	-4.18622e-10
125401295	chr11:125401295:G:A	9.54401e-09	-1.8786e-10	-1.18209
125401554	chr11:125401554:C:T	9.55973e-09	-1.8786e-10	-1.18044
125401613	chr11:125401613:T:C	1.52522e-08	-1.8786e-10	-0.713277
125401785	chr11:125401785:GTGTGTA:G	7.44755e-09	-1.8786e-10	-1.43012
125401807	chr11:125401807:G:A	8.15495e-09	-1.17996	-0.159417
125401821	chr11:125401821:G:A	1.14497e-08	-1.8786e-10	-1.00004
125401889	chr11:125401889:T:A	7.60886e-09	-1.8786e-10	-1.40869
125402185	chr11:125402185:T:C	8.05876e-09	-1.8786e-10	-1.35124
125402324	chr11:125402324:T:C	1.07418e-08	-1.06386	-4.18622e-10
125402328	chr11:125402328:G:A	7.86371e-09	-1.48269	0.106944
125402428	chr11:125402428:A:C	7.58615e-09	-1.8786e-10	-1.41168
125402455	chr11:125402455:G:T	2.85622e-08	-1.8786e-10	-0.085917
125402524	chr11:125402524:G:A	7.26162e-09	-1.4554	-4.18622e-10
125402741	chr11:125402741:T:G	7.63229e-09	-1.8786e-10	-1.40561
125402761	chr11:125402761:G:A	1.20654e-08	-1.8786e-10	-0.947664
125403503	chr11:125403503:T:C	1.56318e-08	-1.8786e-10	-0.688693
125403790	chr11:125403790:G:A	1.60374e-08	-1.8786e-10	-0.663081
125404159	chr11:125404159:C:T	1.47288e-08	-1.8786e-10	-0.748198
125404295	chr11:125404295:C:T	6.4351e-09	-1.57624	-4.18622e-10
125404343	chr11:125404343:T:TCCTTAAGAG	9.13763e-09	-1.2256	-4.18622e-10
125404569	chr11:125404569:C:G	7.43129e-09	-1.8786e-10	-1.4323
125404608	chr11:125404608:CACAA:C	9.48635e-09	-1.8786e-10	-1.18815
125404646	chr11:125404646:A:C	2.71072e-09	-1.18471	-1.25608
125404647	chr11:125404647:C:A	2.70968e-09	-1.18503	-1.25614
125404982	chr11:125404982:G:A	7.42116e-09	-1.8786e-10	-1.43367
125405130	chr11:125405130:C:T	1.07172e-08	-1.8786e-10	-1.06616
125405138	chr11:125405138:C:CCA	9.55112e-09	-1.8786e-10	-1.18134
125405178	chr11:125405178:C:G	9.16857e-09	-1.8786e-10	-1.22222
125405232	chr11:125405232:G:C	2.98816e-08	-1.8786e-10	-0.0407603
125405247	chr11:125405247:AAAAATTCCACCTATTTC:A	2.59441e-08	-1.8786e-10	-0.182059
125405323	chr11:125405323:G:A	7.84692e-09	-1.8786e-10	-1.37788
125405490	chr11:125405490:G:A	8.99557e-09	-1.8786e-10	-1.24127
125405807	chr11:125405807:G:A	7.5787e-09	-1.8786e-10	-1.41266
125405862	chr11:125405862:C:T	1.60815e-09	-1.63294	-1.32997
125406021	chr11:125406021:C:T	5.24516e-09	-1.7807	-4.18622e-10
125406190	chr11:125406190:G:A	5.19001e-09	-1.79127	-4.18622e-10
125406319	chr11:125406319:T:C	2.80543e-09	-1.81183	-0.594613
125406504	chr11:125406504:A:G	4.06635e-09	-1.81811	-0.217151
125406561	chr11:125406561:G:C	1.25602e-09	-1.80539	-1.40466
125406616	chr11:125406616:T:A	7.64255e-09	-1.8786e-10	-1.40427
125406644	chr11:125406644:C:T	1.14306e-08	-1.8786e-10	-1.00171
125406712	chr11:125406712:C:G	7.73544e-09	-1.8786e-10	-1.39219
125406847	chr11:125406847:A:G	3.59608e-08	-1.8786e-10	0.144427
125407965	chr11:125407965:A:T	3.7196e-09	-1.49621	-0.628178
125409298	chr11:125409298:T:C	8.52733e-09	-1.8786e-10	-1.29473
125410421	chr11:125410421:C:T	3.30698e-08	-1.45577	1.51638
125410422	chr11:125410422:G:A	1.80098e-07	2.14712	-0.391624
125411340	chr11:125411340:G:A	2.5443e-09	-1.2427	-1.26145
125411734	chr11:125411734:C:T	6.37512e-09	-1.5856	-4.18622e-10
125411899	chr11:125411899:G:A	2.3748e-09	-1.32577	-1.24732
125411972	chr11:125411972:G:A	1.36031e-08	-1.8786e-10	-0.827704
125412298	chr11:125412298:C:T	1.88473e-08	-1.8786e-10	-0.501632
125412497	chr11:125412497:T:C	2.54927e-08	-1.8786e-10	-0.19961
125412552	chr11:125412552:G:C	3.00408e-09	-0.901141	-1.43689
125412558	chr11:125412558:A:G	7.55428e-09	-1.8786e-10	-1.41589
125413062	chr11:125413062:G:A	3.78884e-09	-1.49932	-0.60662
125413366	chr11:125413366:A:G	1.84235e-09	-1.65801	-1.16895
125413400	chr11:125413400:A:C	1.25517e-09	-1.7808	-1.42994
125413543	chr11:125413543:T:C	7.14586e-09	-0.897746	-0.573722
125413552	chr11:125413552:G:A	2.56771e-09	-1.66973	-0.82526
125413926	chr11:125413926:C:A	7.39502e-09	-1.8786e-10	-1.4372
125414228	chr11:125414228:C:G	8.66812e-09	-1.8786e-10	-1.27835
125414990	chr11:125414990:A:G	2.20291e-09	-1.59172	-1.0565
125415184	chr11:125415184:G:A	3.41258e-09	-1.79074	-0.419794
125415301	chr11:125415301:A:G	5.9127e-09	-0.258326	-1.40257
125415448	chr11:125415448:A:C	7.44597e-09	-1.8786e-10	-1.43033
125415986	chr11:125415986:T:C	2.11978e-08	-1.8786e-10	-0.384104
125416029	chr11:125416029:T:C	7.76145e-09	-1.8786e-10	-1.38883
125416078	chr11:125416078:C:T	3.22782e-09	-1.09913	-1.16706
125416110	chr11:125416110:C:T	1.31069e-08	-1.8786e-10	-0.864866
125416511	chr11:125416511:C:T	8.24078e-09	-1.8786e-10	-1.32891
125416531	chr11:125416531:A:T	1.55519e-08	-1.8786e-10	-0.693818
125416713	chr11:125416713:A:G	7.40907e-09	-1.8786e-10	-1.4353
125416770	chr11:125416770:G:T	7.4446e-09	-1.8786e-10	-1.43051
125417000	chr11:125417000:C:G	2.39068e-09	-1.60137	-0.96505
125417060	chr11:125417060:T:C	1.43559e-09	-1.81849	-1.25794
125417499	chr11:125417499:G:A	3.28767e-09	-1.81276	-0.43506
125417604	chr11:125417604:G:T	1.01627e-08	-1.13291	0.0136298
125417634	chr11:125417634:G:C	9.89248e-09	-1.8786e-10	-1.14623
125417775	chr11:125417775:C:A	7.94348e-09	-1.8786e-10	-1.36565
125418087	chr11:125418087:A:G	7.56311e-09	-1.8786e-10	-1.41472
125418130	chr11:125418130:T:C	7.86915e-09	-1.8786e-10	-1.37505
125418137	chr11:125418137:C:G	4.7844e-08	-1.8786e-10	0.429944
125418193	chr11:125418193:G:C	1.77146e-09	-1.48685	-1.37935
125418197	chr11:125418197:T:G	5.26125e-09	-1.77763	-4.18622e-10
125418577	chr11:125418577:G:T	9.70665e-09	-1.8786e-10	-1.16519
125418718	chr11:125418718:T:C	7.48228e-09	-1.8786e-10	-1.42547
125418832	chr11:125418832:C:T	2.83708e-09	-1.44637	-0.948854
125418871	chr11:125418871:T:C	7.58986e-09	-1.8786e-10	-1.41119
125418964	chr11:125418964:A:G	2.83399e-08	-1.80536	1.71163
125419014	chr11:125419014:T:G	7.79572e-09	-1.8786e-10	-1.38443
125419159	chr11:125419159:A:G	3.53314e-09	-1.77902	-0.396801
125419384	chr11:125419384:A:G	3.64262e-09	-1.15023	-0.995072
125419952	chr11:125419952:G:A	2.06326e-08	-1.8786e-10	-0.411129
125420443	chr11:125420443:A:G	1.61061e-08	-1.8786e-10	-0.658805
125420505	chr11:125420505:G:A	7.4076e-09	-1.8786e-10	-1.4355
125420858	chr11:125420858:A:C	5.54329e-09	-1.33936	-0.386051
125420973	chr11:125420973:C:T	8.82778e-09	-1.8786e-10	-1.2601
125421234	chr11:125421234:G:A	6.28515e-09	-1.59981	-4.18622e-10
125421580	chr11:125421580:T:C	1.35885e-08	0.516527	-1.34531
125421725	chr11:125421725:A:G	1.38444e-07	0.0321436	1.46032
125421749	chr11:125421749:A:G	2.19301e-09	-1.61962	-1.03311
125421846	chr11:125421846:A:G	1.12124e-08	-1.8786e-10	-1.02099
125422172	chr11:125422172:C:A	5.46684e-09	-1.79527	0.0559731
125422389	chr11:125422389:C:T	2.44348e-08	-1.8786e-10	-0.241994
125422842	chr11:125422842:G:A	1.00384e-08	-1.8786e-10	-1.13159
125422850	chr11:125422850:A:G	5.04508e-09	-1.81959	-4.18622e-10
125423135	chr11:125423135:A:G	3.00347e-09	-1.81911	-0.519125
125423352	chr11:125423352:T:G	5.75616e-09	-1.68773	-4.18622e-10
125423433	chr11:125423433:AGGTGGAG:A	5.69456e-09	-1.69849	-4.18622e-10
125423516	chr11:125423516:G:C	2.09993e-08	-1.8786e-10	-0.393512
125423530	chr11:125423530:G:A	1.65825e-09	-1.62731	-1.30493
125423856	chr11:125423856:G:A	7.85779e-09	-1.8786e-10	-1.3765
125424163	chr11:125424163:T:A	1.25654e-08	-1.8786e-10	-0.907059
125424186	chr11:125424186:T:C	3.14752e-09	-1.66143	-0.629959
125424205	chr11:125424205:G:A	2.39342e-07	-1.8786e-10	2.03989
125424633	chr11:125424633:G:T	6.27727e-09	-1.60107	-4.18622e-10
125424718	chr11:125424718:C:A	1.58576e-09	-1.75826	-1.21868
125425327	chr11:125425327:C:T	9.88842e-09	-1.8786e-10	-1.14664
125425343	chr11:125425343:G:C	2.87767e-09	-1.72928	-0.651746
125425772	chr11:125425772:T:C	5.04586e-09	-1.81943	-4.18622e-10
125425833	chr11:125425833:A:G	5.9876e-09	-1.64831	-4.18622e-10
125425918	chr11:125425918:GAC:G	1.37174e-09	-1.79613	-1.32579
125426461	chr11:125426461:A:T	2.6117e-09	-1.46139	-1.01661
125426484	chr11:125426484:C:T	2.62076e-09	-1.6193	-0.855238
125426505	chr11:125426505:C:G	4.18062e-09	-1.5672	-0.440338
125426783	chr11:125426783:G:A	8.65844e-09	-1.8786e-10	-1.27947
125426973	chr11:125426973:G:A	7.7119e-09	-1.8786e-10	-1.39524
125428029	chr11:125428029:T:A	2.60993e-09	-1.72247	-0.756207
125428271	chr11:125428271:A:C	3.20204e-09	-1.63795	-0.636265
125428413	chr11:125428413:T:C	8.66089e-09	-1.8786e-10	-1.27918
125428917	chr11:125428917:T:C	1.19304e-08	-1.8786e-10	-0.958913
125428975	chr11:125428975:A:G	1.70648e-09	-1.70299	-1.20058
125428994	chr11:125428994:C:G	3.44666e-09	-1.51844	-0.682153
125429434	chr11:125429434:C:T	9.75494e-09	0.0162208	-1.17645
125429842	chr11:125429842:C:T	9.3386e-09	-0.108984	-1.09486
125430577	chr11:125430577:G:A	8.11079e-09	-1.8786e-10	-1.34481
125430772	chr11:125430772:G:C	7.81687e-09	-1.8786e-10	-1.38172
125430870	chr11:125430870:G:A	2.3377e-09	-1.73257	-0.856265
125431230	chr11:125431230:G:A	8.69474e-09	-1.8786e-10	-1.27528
125431909	chr11:125431909:G:T	9.37774e-09	-1.56429	0.364625
125432332	chr11:125432332:A:G	8.17036e-09	-1.8786e-10	-1.33749
125432826	chr11:125432826:G:A	3.51488e-09	-1.63665	-0.544343
125432859	chr11:125432859:T:TACC	1.24916e-08	-1.8786e-10	-0.912948
125433184	chr11:125433184:G:A	7.42048e-09	-1.8786e-10	-1.43376
125433595	chr11:125433595:G:A	2.75922e-09	-1.53667	-0.886383
125433693	chr11:125433693:T:A	3.12225e-08	-1.8786e-10	0.00313793
125433911	chr11:125433911:A:G	2.06684e-08	0.879194	-1.28859
125434113	chr11:125434113:A:G	2.43883e-09	-1.71568	-0.830807
125434888	chr11:125434888:G:A	1.0391e-08	-1.8786e-10	-1.09706
125435119	chr11:125435119:TTTTTG:T	2.84793e-08	-1.8786e-10	-0.0888264
125435666	chr11:125435666:C:G	2.01938e-08	-1.8786e-10	-0.432625
125435689	chr11:125435689:A:G	3.3495e-09	-1.55225	-0.676947
125435748	chr11:125435748:A:G	9.19709e-09	-1.8786e-10	-1.21912
125435861	chr11:125435861:A:C	1.38469e-08	-1.8786e-10	-0.809939
125436376	chr11:125436376:T:C	7.55962e-09	-1.8786e-10	-1.41518
125436387	chr11:125436387:G:A	1.97231e-08	-0.610183	0.153971
125436435	chr11:125436435:T:C	7.58533e-09	-1.8786e-10	-1.41179
125436552	chr11:125436552:C:T	8.14762e-09	-1.8786e-10	-1.34028
125436576	chr11:125436576:T:C	2.09434e-09	-1.72156	-0.977208
125436599	chr11:125436599:C:T	1.80579e-09	-1.72995	-1.11705
125436600	chr11:125436600:G:A	8.14756e-09	-1.8786e-10	-1.34028
125436724	chr11:125436724:G:A	8.15135e-09	-1.8786e-10	-1.33982
125436842	chr11:125436842:AAAAAAAG:A	7.45291e-09	-1.8786e-10	-1.4294
125436847	chr11:125436847:AAG:A	1.3484e-08	-1.8786e-10	-0.836501
125437280	chr11:125437280:T:A	1.77543e-09	-1.73199	-1.13196
125437512	chr11:125437512:T:C	2.88712e-09	-0.996069	-1.38167
125437719	chr11:125437719:G:A	1.67323e-08	-1.8786e-10	-0.620662
125437743	chr11:125437743:T:C	8.14343e-09	-1.8786e-10	-1.34079
125437980	chr11:125437980:A:G	2.73723e-09	-1.05711	-1.37394
125438043	chr11:125438043:ATTTCT:A	1.06071e-08	-1.8786e-10	-1.07648
125438153	chr11:125438153:T:C	8.14511e-09	-1.8786e-10	-1.34058
125438180	chr11:125438180:G:C	1.67263e-09	-1.76379	-1.15982
125438513	chr11:125438513:T:C	8.01298e-09	-1.8786e-10	-1.35694
125439794	chr11:125439794:G:A	7.83499e-09	-1.8786e-10	-1.3794
125440122	chr11:125440122:C:T	3.72433e-08	-1.8786e-10	0.179468
125440309	chr11:125440309:G:T	5.14782e-09	-1.79943	-4.18622e-10
125440565	chr11:125440565:C:A	1.35862e-08	-1.8786e-10	-0.828951
125441423	chr11:125441423:G:A	9.09801e-09	-1.8786e-10	-1.22995
125441596	chr11:125441596:T:A	1.52536e-09	-1.76187	-1.25391
125441778	chr11:125441778:A:G	3.23254e-09	-0.884391	-1.38035
125441944	chr11:125441944:A:G	1.14282e-08	-1.8786e-10	-1.00192
125442074	chr11:125442074:C:T	7.39503e-09	-1.8786e-10	-1.43719
125442250	chr11:125442250:G:A	1.48393e-09	-1.7778	-1.2655
125442615	chr11:125442615:C:T	9.6506e-09	-1.8786e-10	-1.17098
125442914	chr11:125442914:T:G	7.51135e-09	-1.8786e-10	-1.42159
125442926	chr11:125442926:G:A	5.47023e-09	-0.317794	-1.42089
125443057	chr11:125443057:A:G	1.91701e-08	-1.8786e-10	-0.484653
125443381	chr11:125443381:A:G	1.14406e-08	-1.8786e-10	-1.00083
125443703	chr11:125443703:A:G	2.87033e-09	-0.982402	-1.40117
125444220	chr11:125444220:T:C	1.91019e-09	-1.81327	-0.977531
125444363	chr11:125444363:A:G	7.60394e-09	-1.25308	-0.156254
125444814	chr11:125444814:G:A	7.84326e-09	-1.8786e-10	-1.37835
125444832	chr11:125444832:C:T	6.70429e-09	-1.53526	-4.18622e-10
125445059	chr11:125445059:A:C	3.03498e-09	-0.959229	-1.36857
125445110	chr11:125445110:G:A	1.02525e-08	-1.8786e-10	-1.11048
125445171	chr11:125445171:G:A	1.67953e-09	-1.58908	-1.33041
125445254	chr11:125445254:G:A	1.25285e-08	-1.8786e-10	-0.909994
125445692	chr11:125445692:G:A	1.04279e-08	-1.8786e-10	-1.09352
125446177	chr11:125446177:T:A	3.11814e-09	-0.919387	-1.38138
125446628	chr11:125446628:G:A	3.53228e-09	-0.903525	-1.27253
125447153	chr11:125447153:C:A	1.64665e-09	-1.52932	-1.40994
125447178	chr11:125447178:G:T	7.84478e-09	-1.8786e-10	-1.37815
125447999	chr11:125447999:G:A	1.61224e-09	-1.81697	-1.14341
125448345	chr11:125448345:A:G	7.83162e-09	-1.8786e-10	-1.37983
125448849	chr11:125448849:C:A	7.83414e-09	-1.8786e-10	-1.37951
125450090	chr11:125450090:C:T	4.00007e-09	-0.796741	-1.25495
125450121	chr11:125450121:G:A	1.52065e-09	-1.77938	-1.23948
125450235	chr11:125450235:G:A	7.46801e-09	-1.8786e-10	-1.42737
125450639	chr11:125450639:G:A	1.20942e-08	-1.8786e-10	-0.945274
125450697	chr11:125450697:T:C	7.45062e-09	-1.8786e-10	-1.4297
125451429	chr11:125451429:G:T	5.12484e-09	-1.8039	-4.18622e-10
125452358	chr11:125452358:C:G	5.90469e-09	-1.66226	-4.18622e-10
125453646	chr11:125453646:T:C	2.19224e-09	-1.21736	-1.43572
125454069	chr11:125454069:C:T	3.67767e-09	-1.43537	-0.700349
125454123	chr11:125454123:C:T	1.99804e-07	-1.8786e-10	1.85933
125454390	chr11:125454390:T:A	2.35004e-08	-1.8786e-10	-0.280984
125454798	chr11:125454798:G:A	9.96388e-09	-1.8786e-10	-1.13904
125455250	chr11:125455250:G:T	2.26432e-09	-1.81941	-0.801317
125455694	chr11:125455694:G:C	8.64282e-09	-1.8786e-10	-1.28127
125455850	chr11:125455850:G:A	9.04727e-09	-1.8786e-10	-1.23554
125456130	chr11:125456130:C:T	2.48901e-09	-1.81949	-0.706627
125456260	chr11:125456260:C:T	2.78343e-08	-1.8786e-10	-0.111732
125456485	chr11:125456485:C:T	2.40587e-08	-1.8786e-10	-0.257506
125456560	chr11:125456560:C:T	6.58041e-09	-1.55391	-4.18622e-10
125456719	chr11:125456719:A:G	1.92881e-08	-1.35943	0.880914
125456949	chr11:125456949:T:C	7.86851e-09	-1.8786e-10	-1.37513
125457160	chr11:125457160:GCAA:G	1.37333e-09	-1.71104	-1.40972
125458464	chr11:125458464:C:G	1.13453e-08	-1.8786e-10	-1.0092
125458732	chr11:125458732:T:C	8.80347e-09	-1.8786e-10	-1.26286
125459957	chr11:125459957:G:A	7.57442e-09	-1.8786e-10	-1.41323
125460224	chr11:125460224:A:G	9.16601e-09	-1.8786e-10	-1.2225
125460867	chr11:125460867:T:C	7.57685e-09	-1.8786e-10	-1.41291
125460892	chr11:125460892:T:C	2.47907e-09	-1.10294	-1.42718
125461578	chr11:125461578:G:T	1.19854e-08	-1.8786e-10	-0.954314
125461579	chr11:125461579:C:T	1.19939e-08	-1.8786e-10	-0.953602
125461633	chr11:125461633:C:A	1.80499e-09	-1.59138	-1.25607
125461743	chr11:125461743:A:G	2.21712e-09	-1.77107	-0.870721
125461949	chr11:125461949:C:A	5.26028e-09	-1.77782	-4.18622e-10
125462808	chr11:125462808:G:A	6.66499e-09	-1.15298	-0.38815
125463118	chr11:125463118:G:A	7.39791e-09	-1.8786e-10	-1.4368
125463133	chr11:125463133:C:T	1.72769e-08	-1.8786e-10	-0.58863
125463311	chr11:125463311:T:C	8.87465e-09	-1.8786e-10	-1.2548
125463732	chr11:125463732:CAT:C	2.26135e-09	-1.77576	-0.846275
125465936	chr11:125465936:C:T	1.48385e-08	-1.8786e-10	-0.740779
125466079	chr11:125466079:T:C	7.4012e-09	-1.8786e-10	-1.43636
125466237	chr11:125466237:T:C	2.43128e-09	-1.7578	-0.791783
125466274	chr11:125466274:A:G	9.50871e-09	-1.8786e-10	-1.18579
125466361	chr11:125466361:C:T	2.38603e-08	-1.8786e-10	-0.265787
125466697	chr11:125466697:T:A	1.18418e-08	-1.8786e-10	-0.96637
125468631	chr11:125468631:C:T	2.54147e-08	-1.8786e-10	-0.202675
125468987	chr11:125468987:G:A	1.26946e-09	-1.80187	-1.39754
125469075	chr11:125469075:G:A	2.33838e-09	-1.79955	-0.788993
125469216	chr11:125469216:C:G	1.23823e-08	-1.8786e-10	-0.921735
125469539	chr11:125469539:C:T	7.41073e-09	-1.8786e-10	-1.43507
125469566	chr11:125469566:A:T	1.46152e-09	-1.6421	-1.41642
125469777	chr11:125469777:G:A	1.20869e-09	-1.81641	-1.43206
125469852	chr11:125469852:G:A	1.34842e-09	-1.81052	-1.32855
125469874	chr11:125469874:C:T	1.20044e-09	-1.81964	-1.43568
125470227	chr11:125470227:C:A	7.39658e-09	-1.8786e-10	-1.43699
125470250	chr11:125470250:CACTT:C	8.14601e-09	-1.8786e-10	-1.34047
125470275	chr11:125470275:T:G	1.57369e-09	-1.76716	-1.21741
125470341	chr11:125470341:T:G	2.66165e-08	-1.8786e-10	-0.156471
125471052	chr11:125471052:A:T	8.20215e-09	-1.8786e-10	-1.33361
125471087	chr11:125471087:C:T	7.598e-08	-1.8786e-10	0.892467
125471099	chr11:125471099:G:A	7.40945e-09	-1.8786e-10	-1.43525
125471407	chr11:125471407:A:G	1.22894e-09	-1.8034	-1.42845
125471773	chr11:125471773:T:C	1.31431e-08	-0.862109	-4.18622e-10
125472071	chr11:125472071:T:C	7.4469e-09	-1.8786e-10	-1.4302
125472232	chr11:125472232:G:A	6.28488e-09	-1.59986	-4.18622e-10
125472234	chr11:125472234:A:C	1.06389e-08	-1.60084	0.527359
125472424	chr11:125472424:G:T	9.69751e-09	-1.8786e-10	-1.16613
125472584	chr11:125472584:A:T	7.4005e-09	-1.8786e-10	-1.43645
125472639	chr11:125472639:G:A	2.69535e-09	-1.28616	-1.16032
125472664	chr11:125472664:C:T	1.20367e-09	-1.81789	-1.43473
125472998	chr11:125472998:C:T	2.09952e-09	-1.78681	-0.909488
125473532	chr11:125473532:T:C	7.71565e-09	-1.8786e-10	-1.39475
125473590	chr11:125473590:G:A	2.65105e-09	-1.42715	-1.0359
125473652	chr11:125473652:C:G	2.17118e-09	-1.7793	-0.883428
125474639	chr11:125474639:C:T	8.48046e-09	-1.72835	0.428108
125474999	chr11:125474999:C:T	1.19658e-08	-1.8786e-10	-0.955949
125475036	chr11:125475036:G:A	6.38894e-09	-0.155873	-1.42756
125475090	chr11:125475090:T:C	2.16985e-09	-1.28918	-1.37417
125475091	chr11:125475091:G:A	9.29596e-09	-1.8786e-10	-1.20842
125475192	chr11:125475192:T:C	1.60652e-09	-1.5656	-1.39833
125475343	chr11:125475343:T:A	7.70517e-09	-1.8786e-10	-1.39611
125475460	chr11:125475460:G:A	1.86175e-09	-1.77513	-1.04136
125475807	chr11:125475807:T:C	8.65385e-09	-1.28	-4.18622e-10
125475909	chr11:125475909:T:C	7.71148e-09	-1.8786e-10	-1.39529
125476011	chr11:125476011:C:T	7.69957e-09	-1.8786e-10	-1.39684
125476109	chr11:125476109:C:T	1.79361e-09	-1.74911	-1.10466
125476596	chr11:125476596:A:T	5.11562e-09	-1.8057	-4.18622e-10
125477023	chr11:125477023:G:A	3.3257e-09	-1.70091	-0.535413
125477221	chr11:125477221:A:G	8.65385e-09	-1.28	-4.18622e-10
125477372	chr11:125477372:G:T	8.08677e-09	-1.8786e-10	-1.34777
125477610	chr11:125477610:T:C	1.59853e-09	-1.55515	-1.41377
125477681	chr11:125477681:C:T	7.70771e-09	-1.8786e-10	-1.39578
125477773	chr11:125477773:C:T	5.01696e-09	-1.65639	-0.168791
125478011	chr11:125478011:T:C	9.08247e-09	-1.8786e-10	-1.23166
125478951	chr11:125478951:T:C	3.82387e-08	-1.8786e-10	0.205845
125479025	chr11:125479025:A:G	1.35086e-09	-1.81781	-1.31945
125479305	chr11:125479305:G:A	8.95769e-09	-1.8786e-10	-1.24549
125479319	chr11:125479319:T:A	1.21007e-09	-1.812	-1.43532
125479359	chr11:125479359:T:G	8.87369e-09	-1.8786e-10	-1.25491
125479421	chr11:125479421:C:T	5.49116e-08	0.567722	-4.18622e-10
125479590	chr11:125479590:T:A	3.52922e-08	-1.8786e-10	0.125658
125479618	chr11:125479618:G:A	9.26386e-09	-1.8786e-10	-1.21188
125479623	chr11:125479623:G:A	9.26386e-09	-1.8786e-10	-1.21188
125479745	chr11:125479745:C:T	2.54231e-09	-1.51223	-0.992695
125480028	chr11:125480028:C:T	9.45359e-09	-1.8786e-10	-1.19161
125480062	chr11:125480062:C:T	5.20562e-09	-1.78826	-4.18622e-10
125480339	chr11:125480339:CTG:C	9.49071e-09	-1.8786e-10	-1.18769
125480364	chr11:125480364:C:T	4.30243e-09	-1.67018	-0.308641
125480857	chr11:125480857:G:A	8.39453e-09	-1.8786e-10	-1.31042
125481025	chr11:125481025:C:T	1.47571e-08	-1.8786e-10	-0.746276
125481103	chr11:125481103:T:C	8.03184e-09	-1.8786e-10	-1.35459
125481576	chr11:125481576:A:T	4.40728e-09	-1.68048	-0.274268
125481952	chr11:125481952:C:T	7.64235e-09	-1.8786e-10	-1.4043
125482264	chr11:125482264:A:G	9.51224e-09	-1.8786e-10	-1.18542
125482380	chr11:125482380:C:A	9.75718e-09	-1.16	-4.18622e-10
125482428	chr11:125482428:T:G	3.1647e-08	0.0166422	-4.18622e-10
125482449	chr11:125482449:T:C	3.59926e-08	-1.8786e-10	0.145311
125482498	chr11:125482498:C:T	1.64347e-09	-1.81774	-1.12345
125483093	chr11:125483093:C:G	2.3357e-09	-1.17007	-1.41962
125483175	chr11:125483175:T:G	8.54882e-09	-1.29221	-4.18622e-10
125483367	chr11:125483367:A:G	8.39285e-09	0.0092468	-1.31987
125483385	chr11:125483385:C:T	4.37227e-09	-1.6797	-0.283019
125483593	chr11:125483593:C:T	1.6262e-08	-1.30683	0.657659
125483610	chr11:125483610:C:T	3.60606e-08	-1.8786e-10	0.147198
125483811	chr11:125483811:G:A	2.15525e-09	-1.26853	-1.40156
125484003	chr11:125484003:C:G	8.46151e-09	-1.30247	-4.18622e-10
125484219	chr11:125484219:A:G	9.31136e-09	-1.8786e-10	-1.20677
125484333	chr11:125484333:G:C	4.58283e-09	-1.65664	-0.259048
125484594	chr11:125484594:G:T	9.39868e-09	-1.8786e-10	-1.19743
125485142	chr11:125485142:G:A	1.69738e-09	-1.81851	-1.09041
125485519	chr11:125485519:C:T	1.86811e-08	-1.8786e-10	-0.510488
125486945	chr11:125486945:G:A	9.29645e-09	-1.8786e-10	-1.20837
125486975	chr11:125486975:C:T	8.79795e-09	-1.8786e-10	-1.26348
125487021	chr11:125487021:A:G	7.9739e-09	-1.8786e-10	-1.36183
125487163	chr11:125487163:T:C	3.63887e-08	-1.8786e-10	0.156256
125487387	chr11:125487387:A:G	3.96387e-09	-1.67864	-0.382146
125487434	chr11:125487434:A:C	7.55938e-09	-1.8786e-10	-1.41521
125487853	chr11:125487853:C:T	3.02602e-09	-1.58416	-0.746592
125487940	chr11:125487940:G:A	1.12509e-08	-1.8786e-10	-1.01755
125488057	chr11:125488057:A:AG	4.11876e-09	-1.64158	-0.380866
125488171	chr11:125488171:T:C	5.1179e-09	-1.80526	-4.18622e-10
125488328	chr11:125488328:A:C	1.15881e-08	-1.8786e-10	-0.988023
125488457	chr11:125488457:A:G	2.86463e-09	-1.44887	-0.936698
125488591	chr11:125488591:A:T	2.68658e-08	-1.8786e-10	-0.14715
125488694	chr11:125488694:C:A	3.15935e-09	-1.51078	-0.776857
125488721	chr11:125488721:C:T	1.62659e-08	-1.8786e-10	-0.648933
125489782	chr11:125489782:G:A	7.98071e-09	-1.8786e-10	-1.36098
125490063	chr11:125490063:AC:A	2.61081e-09	-1.66252	-0.815817
125490068	chr11:125490068:C:T	9.1001e-09	-1.8786e-10	-1.22972
125490125	chr11:125490125:A:G	9.05968e-09	-1.8786e-10	-1.23417
125490606	chr11:125490606:C:T	9.00207e-09	-1.8786e-10	-1.24055
125490711	chr11:125490711:A:T	1.81805e-09	-1.7451	-1.09514
125490740	chr11:125490740:C:T	2.16091e-09	-1.78107	-0.8864
125490968	chr11:125490968:G:C	9.04118e-09	-1.8786e-10	-1.23621
125491087	chr11:125491087:T:C	7.53825e-09	-1.8786e-10	-1.41801
125491242	chr11:125491242:C:T	1.48254e-09	-1.77502	-1.26923
125491273	chr11:125491273:A:G	9.10435e-09	-1.8786e-10	-1.22925
125491317	chr11:125491317:A:T	7.68255e-09	-1.8786e-10	-1.39905
125491441	chr11:125491441:G:A	1.66511e-08	-1.8786e-10	-0.625527
125491490	chr11:125491490:A:G	9.10435e-09	-1.8786e-10	-1.22925
125491885	chr11:125491885:G:T	9.08961e-09	-1.8786e-10	-1.23087
125492135	chr11:125492135:A:T	9.12189e-09	-1.8786e-10	-1.22733
125492449	chr11:125492449:G:A	7.45346e-09	-1.8786e-10	-1.42932
125492766	chr11:125492766:A:G	9.10254e-09	-1.8786e-10	-1.22945
125493051	chr11:125493051:G:A	9.35997e-09	-1.8786e-10	-1.20156
125493142	chr11:125493142:C:T	9.33119e-09	-1.8786e-10	-1.20464
125493266	chr11:125493266:A:G	8.43156e-09	-1.8786e-10	-1.30602
125493625	chr11:125493625:A:G	6.24089e-09	-1.60366	-0.00322396
125493739	chr11:125493739:G:C	1.02716e-08	-1.8786e-10	-1.10862
125493750	chr11:125493750:G:A	7.41802e-09	-1.8786e-10	-1.43409
125493780	chr11:125493780:C:T	2.30531e-09	-1.68686	-0.915931
125493905	chr11:125493905:C:T	9.21476e-09	-1.8786e-10	-1.2172
125493917	chr11:125493917:C:A	1.69805e-09	-1.75317	-1.15535
125493965	chr11:125493965:A:ACCTATC	9.28718e-09	-1.8786e-10	-1.20937
125493969	chr11:125493969:T:A	9.07303e-09	-1.8786e-10	-1.2327
125493992	chr11:125493992:A:C	9.12998e-09	-1.8786e-10	-1.22644
125494358	chr11:125494358:C:G	7.43354e-09	-1.8786e-10	-1.432
125494945	chr11:125494945:C:T	1.56406e-09	-1.79576	-1.19496
125495389	chr11:125495389:T:C	3.26214e-09	-1.68461	-0.571005
125495522	chr11:125495522:C:A	6.56579e-09	-1.55613	-4.18622e-10
125495851	chr11:125495851:G:A	9.2396e-09	-1.8786e-10	-1.2145
125496082	chr11:125496082:G:T	7.42945e-09	-1.8786e-10	-1.43255
125496104	chr11:125496104:A:G	2.36613e-09	-1.15094	-1.4258
125496558	chr11:125496558:A:G	9.09272e-09	-1.8786e-10	-1.23053
125496602	chr11:125496602:G:A	3.90671e-08	-1.8786e-10	0.227278
125496900	chr11:125496900:T:C	9.00832e-09	-1.8786e-10	-1.23985
125496911	chr11:125496911:C:T	1.05823e-08	-1.07882	-4.18622e-10
125497770	chr11:125497770:A:G	1.99838e-08	-1.8786e-10	-0.443083
125497863	chr11:125497863:G:A	1.33538e-09	-1.73967	-1.40912
125497973	chr11:125497973:C:T	2.19909e-09	-1.69056	-0.959395
125498115	chr11:125498115:C:T	3.81873e-08	-1.8786e-10	0.204502
125498267	chr11:125498267:A:G	5.70589e-09	-1.6965	-4.18622e-10
125498473	chr11:125498473:A:ATG	1.13256e-08	-1.8786e-10	-1.01094
125498793	chr11:125498793:A:C	8.09757e-09	-1.8786e-10	-1.34644
125499163	chr11:125499163:A:G	8.71725e-09	-1.8786e-10	-1.2727
125499508	chr11:125499508:A:C	7.77367e-09	-1.8786e-10	-1.38726
125499636	chr11:125499636:G:A	5.06089e-09	-1.81646	-4.18622e-10
125500291	chr11:125500291:A:T	1.63953e-08	-0.641009	-4.18622e-10
125500295	chr11:125500295:C:T	2.15236e-09	-1.79353	-0.877903
125500345	chr11:125500345:C:T	9.29232e-09	-1.8786e-10	-1.20881
125500366	chr11:125500366:G:A	9.1061e-09	-1.8786e-10	-1.22906
125500616	chr11:125500616:C:CA	9.08725e-09	-1.8786e-10	-1.23113
125500712	chr11:125500712:T:C	4.14908e-08	-1.8786e-10	0.28747
125500864	chr11:125500864:A:G	1.64993e-09	-1.50093	-1.43634
125501186	chr11:125501186:C:T	7.41689e-09	-1.8786e-10	-1.43424
125501221	chr11:125501221:C:A	4.04651e-08	-1.8786e-10	0.262438
125501597	chr11:125501597:G:C	5.35878e-09	-1.75927	-4.18622e-10
125501647	chr11:125501647:A:T	3.21703e-09	-1.66434	-0.605204
125501927	chr11:125501927:C:T	7.56917e-08	-1.8786e-10	0.888666
125501975	chr11:125501975:A:C	7.40163e-09	-1.8786e-10	-1.4363
125502292	chr11:125502292:C:T	8.25192e-09	-1.8786e-10	-1.32756
125502390	chr11:125502390:T:A	7.98659e-09	-1.8786e-10	-1.36024
125502504	chr11:125502504:T:A	1.6502e-09	-1.50019	-1.43691
125502548	chr11:125502548:G:A	1.50071e-08	-1.8786e-10	-0.729481
125502692	chr11:125502692:A:G	9.08433e-09	-1.8786e-10	-1.23145
125502782	chr11:125502782:G:C	9.11182e-09	-1.8786e-10	-1.22843
125503057	chr11:125503057:G:A	9.1874e-09	-1.8786e-10	-1.22017
125503388	chr11:125503388:C:T	1.435e-08	-1.8786e-10	-0.774252
125503563	chr11:125503563:C:T	9.05563e-09	-1.8786e-10	-1.23462
125503679	chr11:125503679:G:C	9.51752e-09	-1.8786e-10	-1.18487
125503739	chr11:125503739:A:G	9.09576e-09	-1.8786e-10	-1.23019
125504475	chr11:125504475:T:C	4.35278e-08	-1.8786e-10	0.335398
125504634	chr11:125504634:A:G	1.2999e-08	-1.8786e-10	-0.873132
125504817	chr11:125504817:T:C	3.90671e-08	-1.8786e-10	0.227278
125504868	chr11:125504868:A:G	3.91633e-08	-1.8786e-10	0.229737
125505307	chr11:125505307:A:C	9.58938e-09	-1.17735	-4.18622e-10
125505824	chr11:125505824:C:T	4.19665e-09	-1.25128	-0.75244
125505851	chr11:125505851:A:G	8.10465e-09	-1.8786e-10	-1.34556
125506268	chr11:125506268:G:A	4.21543e-09	-1.27399	-0.725266
125506385	chr11:125506385:CAGCAAGAACCGTGTGAAGTTT:C	1.0385e-08	-1.8786e-10	-1.09764
125506742	chr11:125506742:G:A	3.18132e-09	-0.865797	-1.41491
125506878	chr11:125506878:T:G	9.32877e-09	-1.8786e-10	-1.2049
125506989	chr11:125506989:C:T	9.72082e-09	-1.8786e-10	-1.16373
125507520	chr11:125507520:C:T	1.92046e-08	-1.8786e-10	-0.482852
125507522	chr11:125507522:C:T	1.0164e-08	-1.8786e-10	-1.11915
125507523	chr11:125507523:A:G	1.0209e-08	-1.8786e-10	-1.11474
125508115	chr11:125508115:T:C	8.27285e-09	-1.8786e-10	-1.32502
125508658	chr11:125508658:T:C	3.5974e-08	-1.8786e-10	0.144793
125508925	chr11:125508925:T:G	7.81761e-09	-1.8786e-10	-1.38162
125508967	chr11:125508967:A:G	9.17336e-09	-1.8786e-10	-1.2217
125509463	chr11:125509463:T:C	2.79681e-08	-1.8786e-10	-0.106937
125509801	chr11:125509801:G:A	3.30889e-08	-1.8786e-10	0.0611961
125510142	chr11:125510142:T:C	9.21174e-09	-1.8786e-10	-1.21752
125510144	chr11:125510144:T:C	3.78477e-09	-1.78417	-0.322846
125510220	chr11:125510220:C:G	9.32812e-09	-1.8786e-10	-1.20497
125510290	chr11:125510290:G:A	9.37572e-09	-1.8786e-10	-1.19988
125510617	chr11:125510617:G:A	1.10118e-08	0.193182	-1.23222
125510979	chr11:125510979:G:A	9.33693e-09	-1.8786e-10	-1.20403
125511153	chr11:125511153:C:T	4.46614e-09	-1.20235	-0.739126
125511409	chr11:125511409:G:A	2.4374e-08	-1.8786e-10	-0.244486
125511590	chr11:125511590:G:A	8.50918e-09	-1.8786e-10	-1.29686
125511943	chr11:125511943:G:A	2.61487e-09	-1.37067	-1.10612
125512051	chr11:125512051:G:A	1.42754e-08	-0.779467	-4.18622e-10
125512177	chr11:125512177:C:T	1.28617e-09	-1.81834	-1.368
125512382	chr11:125512382:T:C	2.81582e-08	-1.8786e-10	-0.100164
125512407	chr11:125512407:C:T	1.9516e-09	-1.34444	-1.42492
125512673	chr11:125512673:A:G	7.40709e-09	-1.8786e-10	-1.43556
125512815	chr11:125512815:A:T	7.39881e-09	-1.8786e-10	-1.43668
125512935	chr11:125512935:T:G	1.95792e-09	-1.34261	-1.42351
125513246	chr11:125513246:T:C	1.67291e-09	-1.73624	-1.1872
125513912	chr11:125513912:G:A	4.52821e-09	-1.76127	-0.166403
125514024	chr11:125514024:T:G	2.84357e-08	-1.8786e-10	-0.0903558
125514350	chr11:125514350:T:C	1.19292e-08	-1.8786e-10	-0.959011
125514351	chr11:125514351:T:G	1.60485e-09	-1.70184	-1.26314
125514595	chr11:125514595:A:G	2.26525e-08	-1.8786e-10	-0.317734
125514892	chr11:125514892:G:A	6.38358e-09	-1.58427	-4.18622e-10
125514925	chr11:125514925:A:G	1.56427e-09	-1.81443	-1.17615
125515009	chr11:125515009:C:T	1.2333e-08	-1.8786e-10	-0.925728
125515076	chr11:125515076:G:A	2.56618e-09	-1.06467	-1.43091
125515149	chr11:125515149:G:A	1.24991e-08	-1.8786e-10	-0.912347
125515387	chr11:125515387:G:A	2.1334e-09	-1.30903	-1.37126
125515508	chr11:125515508:A:C	7.60839e-09	-1.8786e-10	-1.40875
125515570	chr11:125515570:C:G	2.27801e-09	-1.18654	-1.42816
125515804	chr11:125515804:G:T	7.42591e-09	-1.8786e-10	-1.43303
125516002	chr11:125516002:C:A	1.50144e-08	-1.8786e-10	-0.72899
125516527	chr11:125516527:T:G	2.53302e-09	-1.22878	-1.27981
125517380	chr11:125517380:T:G	1.65049e-09	-1.5235	-1.41343
125517903	chr11:125517903:C:T	8.10424e-09	-1.8786e-10	-1.34562
125518479	chr11:125518479:G:A	1.78797e-09	-1.81903	-1.03789
125518537	chr11:125518537:T:C	2.19981e-09	-1.32419	-1.32544
125518652	chr11:125518652:A:G	9.61345e-09	-1.17484	-4.18622e-10
125518900	chr11:125518900:G:T	2.26783e-09	-1.71482	-0.904363
125519152	chr11:125519152:C:T	2.38489e-09	-1.13427	-1.43458
125520023	chr11:125520023:C:T	5.43603e-09	-1.74495	-4.18622e-10
125520033	chr11:125520033:T:C	8.808e-09	-1.8786e-10	-1.26234
125520156	chr11:125520156:CT:C	8.4927e-09	-1.8786e-10	-1.2988
125520229	chr11:125520229:T:C	1.32841e-08	-1.8786e-10	-0.851433
125520435	chr11:125520435:A:T	1.29296e-09	-1.74428	-1.43679
125520537	chr11:125520537:G:T	1.62013e-08	-0.652913	-4.18622e-10
125520811	chr11:125520811:A:T	7.51491e-09	-1.8786e-10	-1.42111
125520977	chr11:125520977:G:A	8.03593e-09	-1.8786e-10	-1.35408
125522362	chr11:125522362:C:T	1.04061e-07	-1.8786e-10	1.20698
125522443	chr11:125522443:G:A	2.58418e-09	-1.0523	-1.43629
125522558	chr11:125522558:G:A	2.58827e-09	-1.69927	-0.787743
125522689	chr11:125522689:A:G	2.1124e-09	-1.30585	-1.38433
125522786	chr11:125522786:C:T	5.92987e-09	-0.481039	-1.17696
125523160	chr11:125523160:C:T	7.39711e-09	-1.8786e-10	-1.43691
125523508	chr11:125523508:G:A	7.80455e-09	-1.8786e-10	-1.3833
125523638	chr11:125523638:T:C	2.4588e-08	-0.235744	-4.18622e-10
125523694	chr11:125523694:T:C	2.11235e-09	-1.32115	-1.36905
125523772	chr11:125523772:C:T	1.0364e-08	-1.09966	-4.18622e-10
125524152	chr11:125524152:G:A	2.28581e-09	-1.22598	-1.3853
125524306	chr11:125524306:C:T	2.67668e-09	-1.01917	-1.43426
125524766	chr11:125524766:C:T	8.53976e-09	-1.8786e-10	-1.29327
125524805	chr11:125524805:G:A	1.4802e-08	-1.8786e-10	-0.74324
125524869	chr11:125524869:A:G	1.5013e-08	-1.8786e-10	-0.729087
125524991	chr11:125524991:G:A	8.77809e-09	-1.8786e-10	-1.26574
125525496	chr11:125525496:T:C	1.506e-08	-1.8786e-10	-0.725962
125525572	chr11:125525572:T:G	9.18573e-09	-1.8786e-10	-1.22035
125525704	chr11:125525704:T:C	9.18636e-09	-1.8786e-10	-1.22028
125525775	chr11:125525775:G:A	8.46967e-09	-1.8786e-10	-1.30151
125526030	chr11:125526030:C:T	1.75153e-09	-1.81886	-1.05866
125526099	chr11:125526099:C:G	8.11419e-09	-1.8786e-10	-1.34439
125527324	chr11:125527324:T:C	1.51873e-08	-1.8786e-10	-0.71754
125527695	chr11:125527695:G:T	2.13607e-09	-1.24362	-1.43541
125527716	chr11:125527716:A:T	2.09114e-09	-1.26306	-1.43724
125528109	chr11:125528109:A:C	1.30557e-09	-1.73431	-1.43705
125528220	chr11:125528220:G:A	1.28123e-09	-1.75292	-1.43727
125528528	chr11:125528528:GC:G	1.69183e-09	-1.81887	-1.09332
125528645	chr11:125528645:G:A	1.24422e-09	-1.7874	-1.43209
125528864	chr11:125528864:A:C	2.42036e-09	-1.12619	-1.4279
125528951	chr11:125528951:G:A	1.67156e-09	-1.61419	-1.31005
125529786	chr11:125529786:C:T	2.21274e-09	-1.20677	-1.437
125530278	chr11:125530278:G:A	8.23678e-09	-1.8786e-10	-1.32939
125530775	chr11:125530775:T:C	8.18277e-09	-1.8786e-10	-1.33597
125531427	chr11:125531427:C:T	1.48835e-08	-1.8786e-10	-0.73775
125531479	chr11:125531479:T:C	2.35362e-09	-1.1515	-1.43054
125531734	chr11:125531734:C:G	7.51815e-09	-1.8786e-10	-1.42068
125532207	chr11:125532207:G:A	7.44119e-09	-1.8786e-10	-1.43097
125532540	chr11:125532540:A:T	2.41094e-09	-1.12794	-1.43004
125532550	chr11:125532550:T:C	2.29715e-09	-1.69931	-0.907026
125533041	chr11:125533041:T:C	2.3163e-09	-1.71436	-0.883676
125533541	chr11:125533541:T:C	2.20627e-09	-1.72976	-0.916937
125533697	chr11:125533697:G:C	2.615e-09	-1.03947	-1.43727
125533786	chr11:125533786:C:T	1.67933e-09	-1.81847	-1.10114
125534331	chr11:125534331:C:T	2.64538e-09	-1.08249	-1.3827
125534450	chr11:125534450:T:G	1.55322e-08	-1.8786e-10	-0.695088
125534614	chr11:125534614:G:T	3.31385e-09	-0.804583	-1.43531
125534653	chr11:125534653:CAGA:C	3.90936e-08	-1.8786e-10	0.227956
125534723	chr11:125534723:T:C	1.35224e-08	-1.8786e-10	-0.833652
125534766	chr11:125534766:T:C	2.13929e-09	-1.24208	-1.43545
125534774	chr11:125534774:C:T	8.11218e-09	-1.8786e-10	-1.34464
125535151	chr11:125535151:C:G	2.39113e-09	-1.70887	-0.857362
125535282	chr11:125535282:C:T	9.23296e-09	-1.8786e-10	-1.21522
125535769	chr11:125535769:T:C	2.09423e-09	-1.31267	-1.38614
125536047	chr11:125536047:C:T	7.58894e-09	-1.8786e-10	-1.41131
125536267	chr11:125536267:T:C	4.52132e-08	-1.8786e-10	0.373388
125537025	chr11:125537025:G:A	1.5497e-08	-1.8786e-10	-0.697353
125537064	chr11:125537064:A:G	7.40479e-09	-1.8786e-10	-1.43588
125537239	chr11:125537239:G:A	2.22555e-09	-1.73585	-0.902148
125537413	chr11:125537413:C:G	7.5951e-09	-1.8786e-10	-1.4105
125542702	chr11:125542702:G:A	2.14901e-09	-1.26323	-1.40977
125543162	chr11:125543162:G:T	1.34418e-08	-1.8786e-10	-0.839633
125543233	chr11:125543233:A:G	1.29598e-09	-1.80695	-1.37178
125543244	chr11:125543244:A:T	8.17887e-09	-1.8786e-10	-1.33645
125543295	chr11:125543295:G:A	8.09791e-09	-1.8786e-10	-1.3464
125543845	chr11:125543845:G:T	4.09174e-08	-1.8786e-10	0.273552
125544098	chr11:125544098:T:C	2.55345e-09	-1.11911	-1.38144
125544204	chr11:125544204:G:A	1.30729e-09	-1.80697	-1.36308
125544691	chr11:125544691:G:A	1.05909e-08	-1.8786e-10	-1.07801
125545455	chr11:125545455:G:C	1.29734e-09	-1.80782	-1.36987
125545724	chr11:125545724:C:A	8.81393e-09	-1.8786e-10	-1.26167
125546267	chr11:125546267:A:G	1.20582e-09	-1.818	-1.43284
125547054	chr11:125547054:G:A	8.37733e-09	-1.8786e-10	-1.31247
125547570	chr11:125547570:G:A	2.19719e-09	-1.21927	-1.43155
125547586	chr11:125547586:A:G	1.64629e-09	-1.5225	-1.41698
125547616	chr11:125547616:G:A	2.37255e-09	-1.15192	-1.42212
125547794	chr11:125547794:G:A	1.97192e-09	-1.33079	-1.42821
125548182	chr11:125548182:A:AGT	8.83104e-09	-1.25973	-4.18622e-10
125548402	chr11:125548402:C:G	2.42966e-09	-1.12445	-1.4258
125548426	chr11:125548426:A:T	2.06398e-09	-1.2769	-1.43646
125549250	chr11:125549250:C:T	1.23235e-09	-1.79181	-1.43726
125549486	chr11:125549486:G:C	1.21796e-09	-1.80854	-1.43228
125550351	chr11:125550351:G:A	5.33348e-09	-1.764	-4.18622e-10
125550417	chr11:125550417:C:T	2.27465e-09	-1.77205	-0.84413
125550584	chr11:125550584:C:T	1.1255e-08	-1.8786e-10	-1.01719
125551255	chr11:125551255:T:C	1.5276e-08	-1.8786e-10	-0.71172
125551774	chr11:125551774:A:G	7.61939e-09	-1.8786e-10	-1.40731
125552457	chr11:125552457:A:C	1.54289e-08	-1.8786e-10	-0.701763
125552546	chr11:125552546:T:C	8.83482e-09	-1.8786e-10	-1.2593
125552918	chr11:125552918:G:A	8.78234e-09	-1.8786e-10	-1.26526
125553215	chr11:125553215:A:C	8.51688e-09	-1.8786e-10	-1.29595
125553414	chr11:125553414:G:C	8.81393e-09	-1.8786e-10	-1.26167
125553797	chr11:125553797:T:C	2.11889e-09	-1.24986	-1.43725
125553844	chr11:125553844:T:C	1.55322e-08	-1.8786e-10	-0.695088
125553851	chr11:125553851:G:A	8.8015e-09	-1.8786e-10	-1.26308
125554521	chr11:125554521:A:G	1.6821e-09	-1.81931	-1.09865
125554702	chr11:125554702:G:A	1.98188e-09	-1.33335	-1.42061
125554790	chr11:125554790:T:G	8.96935e-09	-1.8786e-10	-1.24419
125554938	chr11:125554938:A:G	9.15759e-09	-1.8786e-10	-1.22342
125554943	chr11:125554943:G:A	8.45161e-09	-1.8786e-10	-1.30365
125554965	chr11:125554965:C:T	1.4343e-08	-1.8786e-10	-0.774743
125555066	chr11:125555066:A:G	8.79042e-09	-1.8786e-10	-1.26434
125555581	chr11:125555581:G:A	8.93517e-09	-1.8786e-10	-1.24801
125555688	chr11:125555688:C:T	2.10786e-09	-1.25574	-1.43659
125555710	chr11:125555710:C:T	1.73421e-09	-1.76647	-1.12098
125555845	chr11:125555845:G:C	2.11648e-09	-1.25125	-1.437
125555877	chr11:125555877:C:T	8.30491e-09	-1.8786e-10	-1.32116
125556055	chr11:125556055:T:C	1.78559e-09	-1.80531	-1.05294
125556198	chr11:125556198:C:T	2.40527e-09	-1.1298	-1.43054
125556308	chr11:125556308:C:A	9.21157e-09	-1.8786e-10	-1.21754
125556427	chr11:125556427:G:T	1.43997e-09	-1.77408	-1.2993
125556603	chr11:125556603:T:C	2.14543e-09	-1.2377	-1.43696
125556726	chr11:125556726:C:G	1.17256e-08	-1.8786e-10	-0.976228
125557098	chr11:125557098:T:C	2.44563e-09	-1.11186	-1.43183
125557285	chr11:125557285:A:G	1.51961e-08	-1.8786e-10	-0.716961
125557361	chr11:125557361:G:A	1.73286e-08	-0.585643	-4.18622e-10
125557394	chr11:125557394:C:T	5.18303e-09	-1.79261	-4.18622e-10
125557749	chr11:125557749:G:A	2.3243e-09	-1.16545	-1.42913
125557778	chr11:125557778:C:T	6.81479e-09	-1.51891	-4.18622e-10
125557846	chr11:125557846:G:C	9.28514e-09	-1.8786e-10	-1.20959
125557908	chr11:125557908:A:C	9.23124e-09	-1.8786e-10	-1.21541
125557957	chr11:125557957:C:T	2.06963e-09	-1.32598	-1.38465
125558302	chr11:125558302:A:G	1.10985e-08	-1.8786e-10	-1.03119
125558406	chr11:125558406:C:A	1.91283e-09	-1.75419	-1.03523
125558506	chr11:125558506:C:T	2.88644e-09	-0.940902	-1.43708
125558945	chr11:125558945:C:T	7.68587e-09	-1.8786e-10	-1.39862
125559075	chr11:125559075:A:G	1.45362e-09	-1.75886	-1.30508
125559629	chr11:125559629:G:A	8.81393e-09	-1.8786e-10	-1.26167
125559770	chr11:125559770:G:A	8.41447e-09	-1.8786e-10	-1.30805
125559836	chr11:125559836:CA:C	8.41654e-09	-1.8786e-10	-1.3078
125559949	chr11:125559949:T:C	1.50477e-08	-1.8786e-10	-0.726775
125561247	chr11:125561247:T:G	7.80455e-09	-1.8786e-10	-1.3833
125561248	chr11:125561248:G:A	7.80455e-09	-1.8786e-10	-1.3833
125561867	chr11:125561867:GC:G	2.26846e-09	-1.71774	-0.901166
125562220	chr11:125562220:C:T	8.85091e-09	-1.8786e-10	-1.25748
125562361	chr11:125562361:G:A	2.42582e-08	-1.8786e-10	-0.249247
125562535	chr11:125562535:T:C	2.20836e-09	-1.22106	-1.42469
125562659	chr11:125562659:C:T	1.58184e-08	-1.8786e-10	-0.676828
125563720	chr11:125563720:G:A	7.60538e-09	-1.8786e-10	-1.40915
125564215	chr11:125564215:A:T	8.60312e-09	-1.8786e-10	-1.28588
125564249	chr11:125564249:C:T	8.44007e-09	-1.8786e-10	-1.30501
125564400	chr11:125564400:A:G	5.67864e-09	-1.70129	-4.18622e-10
125564754	chr11:125564754:T:C	8.13825e-09	-1.8786e-10	-1.34143
125564929	chr11:125564929:C:A	2.06514e-09	-1.75118	-0.961625
125564933	chr11:125564933:A:G	1.40727e-08	-1.8786e-10	-0.793764
125565153	chr11:125565153:G:T	2.65196e-09	-1.17527	-1.28744
125565173	chr11:125565173:G:A	2.20006e-09	-1.22142	-1.4281
125565804	chr11:125565804:G:A	1.45378e-08	-1.8786e-10	-0.761248
125565866	chr11:125565866:T:A	1.65907e-09	-1.81968	-1.11207
125566025	chr11:125566025:C:T	8.03116e-09	-1.8786e-10	-1.35467
125566430	chr11:125566430:C:T	1.23284e-08	-1.8786e-10	-0.926097
125566837	chr11:125566837:T:C	7.598e-09	-1.8786e-10	-1.41012
125566880	chr11:125566880:G:T	2.54846e-09	-1.06994	-1.43257
125567510	chr11:125567510:C:T	2.50156e-09	-1.08787	-1.43322
125567529	chr11:125567529:A:G	1.04782e-08	-1.8786e-10	-1.0887
125567643	chr11:125567643:G:A	2.557e-09	-1.06473	-1.43443
125568773	chr11:125568773:G:A	8.76899e-09	-1.8786e-10	-1.26678
125569047	chr11:125569047:G:A	1.41094e-08	-1.8786e-10	-0.791165
125569189	chr11:125569189:G:A	6.6464e-09	-1.54393	-4.18622e-10
125569659	chr11:125569659:C:T	3.24874e-09	-1.10515	-1.15459
125569904	chr11:125569904:A:G	7.85087e-09	-1.8786e-10	-1.37738
125570131	chr11:125570131:G:A	7.39561e-09	-1.8786e-10	-1.43712
125570196	chr11:125570196:G:A	7.39578e-09	-1.8786e-10	-1.43709
125570223	chr11:125570223:T:C	2.48097e-09	-1.0949	-1.43445
125570407	chr11:125570407:A:G	2.07988e-09	-1.43354	-1.27215
125570883	chr11:125570883:C:T	2.40287e-09	-1.1269	-1.43444
125571516	chr11:125571516:T:C	1.85472e-09	-1.40422	-1.41606
125571738	chr11:125571738:C:T	7.5574e-09	-1.8786e-10	-1.41548
125572725	chr11:125572725:A:G	2.63765e-09	-1.0336	-1.43452
125573106	chr11:125573106:A:G	2.32865e-09	-1.554	-1.03871
125573155	chr11:125573155:C:T	1.65671e-09	-1.50943	-1.42374
125573240	chr11:125573240:C:T	2.11421e-09	-1.6221	-1.06722
125573276	chr11:125573276:A:G	8.73996e-09	-1.8786e-10	-1.2701
125573429	chr11:125573429:CT:C	1.46493e-08	-1.8786e-10	-0.753611
125573465	chr11:125573465:CA:C	1.43671e-08	-1.8786e-10	-0.773058
125573533	chr11:125573533:T:C	1.3961e-09	-1.80413	-1.30019
125573577	chr11:125573577:A:C	1.29821e-09	-1.79416	-1.38286
125573666	chr11:125573666:T:C	1.8646e-09	-1.59844	-1.21652
125574195	chr11:125574195:A:G	8.76422e-09	-1.8786e-10	-1.26732
125574708	chr11:125574708:C:T	1.36573e-09	-1.80776	-1.31856
125575166	chr11:125575166:G:A	7.72614e-09	-1.8786e-10	-1.39339
125575498	chr11:125575498:G:A	2.55491e-09	-1.18428	-1.3157
125575684	chr11:125575684:A:G	5.59046e-09	-1.71694	-4.18622e-10
125576174	chr11:125576174:A:G	2.67828e-09	-1.19215	-1.26068
125576458	chr11:125576458:G:A	1.7713e-09	-1.44263	-1.42366
125576627	chr11:125576627:T:G	7.88529e-09	-1.8786e-10	-1.373
125576747	chr11:125576747:A:G	2.71119e-09	-1.4242	-1.01642
125576828	chr11:125576828:T:C	1.45381e-08	-1.8786e-10	-0.76123
125578558	chr11:125578558:C:T	1.89528e-09	-1.66083	-1.13781
125578669	chr11:125578669:A:G	1.68041e-08	-1.8786e-10	-0.616382
125578711	chr11:125578711:C:G	5.41778e-09	-1.74832	-4.18622e-10
125579436	chr11:125579436:T:G	4.34076e-08	-1.8786e-10	0.332631
125579582	chr11:125579582:G:A	1.3139e-08	-1.8786e-10	-0.862414
125579598	chr11:125579598:C:T	2.21394e-09	-1.75708	-0.886144
125579661	chr11:125579661:G:C	7.60616e-09	-1.8786e-10	-1.40904
125579932	chr11:125579932:G:A	7.87999e-09	-1.8786e-10	-1.37368
125580053	chr11:125580053:C:T	7.9704e-09	-1.8786e-10	-1.36227
125580598	chr11:125580598:TG:T	1.67816e-09	-1.70906	-1.21124
125581526	chr11:125581526:A:G	1.38316e-08	-1.8786e-10	-0.811046
125581777	chr11:125581777:C:T	8.97172e-09	-1.8786e-10	-1.24393
125582185	chr11:125582185:C:T	1.93656e-09	-1.77752	-0.999566
125582418	chr11:125582418:A:G	1.38738e-09	-1.80467	-1.30591
125582800	chr11:125582800:CAG:C	1.31245e-08	-1.8786e-10	-0.863525
125582863	chr11:125582863:A:G	8.08688e-09	-1.8786e-10	-1.34776
125583161	chr11:125583161:C:T	7.48918e-09	-1.8786e-10	-1.42454
125583406	chr11:125583406:G:A	5.10125e-09	-1.80852	-4.18622e-10
125583524	chr11:125583524:C:T	4.89668e-08	-1.8786e-10	0.453141
125584757	chr11:125584757:T:A	9.83827e-09	-1.8786e-10	-1.15172
125585211	chr11:125585211:T:C	8.05101e-09	-1.8786e-10	-1.35221
125585927	chr11:125585927:C:T	1.65516e-09	-1.78002	-1.15409
125585969	chr11:125585969:A:G	1.58367e-09	-1.78193	-1.19633
125586084	chr11:125586084:C:A	2.24801e-09	-1.21784	-1.41012
125586382	chr11:125586382:T:C	9.07164e-09	-1.8786e-10	-1.23285
125586910	chr11:125586910:C:T	1.58287e-09	-1.75811	-1.22066
125587080	chr11:125587080:C:A	1.45621e-08	-1.8786e-10	-0.759577
125587110	chr11:125587110:C:T	1.18835e-08	-1.8786e-10	-0.962854
125587501	chr11:125587501:G:C	8.76465e-09	-1.8786e-10	-1.26728
125587794	chr11:125587794:G:A	7.53401e-09	-1.8786e-10	-1.41857
125587999	chr11:125587999:C:T	2.33538e-09	-1.15443	-1.4354
125588156	chr11:125588156:C:T	7.93198e-09	-1.8786e-10	-1.3671
125588207	chr11:125588207:G:A	1.38892e-09	-1.80141	-1.30807
125588711	chr11:125588711:A:G	6.94799e-09	-1.49955	-4.18622e-10
125590525	chr11:125590525:TTTG:T	8.29745e-09	-1.8786e-10	-1.32205
125590585	chr11:125590585:A:G	2.96058e-09	-0.919348	-1.43327
125590779	chr11:125590779:G:C	7.39547e-09	-1.8786e-10	-1.43713
125591075	chr11:125591075:G:A	7.0943e-08	-1.8786e-10	0.823874
125591139	chr11:125591139:A:G	1.50045e-09	-1.76828	-1.26395
125591486	chr11:125591486:A:G	7.67028e-09	-1.8786e-10	-1.40065
125591602	chr11:125591602:C:G	1.47758e-09	-1.61527	-1.43233
125591606	chr11:125591606:CACTT:C	3.88135e-08	-1.8786e-10	0.220766
125591814	chr11:125591814:A:G	1.4184e-09	-1.75208	-1.33639
125591864	chr11:125591864:G:C	1.25128e-08	-1.8786e-10	-0.911254
125591893	chr11:125591893:C:T	1.48617e-09	-1.68224	-1.35956
125592267	chr11:125592267:A:G	9.81433e-09	-1.15416	-4.18622e-10
125592747	chr11:125592747:G:A	4.93228e-09	-1.36462	-0.477585
125593432	chr11:125593432:G:T	9.77873e-09	-1.12441	-0.0333854
125594150	chr11:125594150:G:T	6.62048e-09	-1.18731	-0.36052
125594182	chr11:125594182:T:C	7.56085e-09	-1.8786e-10	-1.41502
125594256	chr11:125594256:C:T	4.86936e-08	-1.8786e-10	0.447546
125594353	chr11:125594353:G:A	7.61638e-09	-1.8786e-10	-1.4077
125594946	chr11:125594946:A:G	1.47721e-09	-1.81791	-1.22994
125595166	chr11:125595166:T:TC	1.3908e-08	-1.8786e-10	-0.805541
125595167	chr11:125595167:T:C	1.00806e-08	-1.12739	-4.18622e-10
125595392	chr11:125595392:C:T	1.5322e-09	-1.57416	-1.43713
125595690	chr11:125595690:C:T	7.47436e-09	-1.8786e-10	-1.42652
125595757	chr11:125595757:C:T	7.4703e-09	-1.8786e-10	-1.42707
125595967	chr11:125595967:T:C	3.61057e-09	-1.56149	-0.592651
125596010	chr11:125596010:G:T	3.34346e-09	-1.33845	-0.892546
125596106	chr11:125596106:A:G	3.68447e-09	-1.53176	-0.602118
125596115	chr11:125596115:T:G	3.65934e-09	-1.52393	-0.616787
125596379	chr11:125596379:C:T	5.27536e-09	-1.77495	-4.18622e-10
125596435	chr11:125596435:A:G	1.23134e-08	-1.8786e-10	-0.927313
125596460	chr11:125596460:G:T	8.29136e-09	-1.8786e-10	-1.32279
125596523	chr11:125596523:G:A	3.65431e-09	-1.52245	-0.619642
125596605	chr11:125596605:T:C	3.65209e-09	-1.5243	-0.618397
125597989	chr11:125597989:A:G	3.59291e-09	-1.57188	-0.587158
125597995	chr11:125597995:C:T	3.56354e-09	-1.54284	-0.62441
125598182	chr11:125598182:T:A	3.83584e-09	-1.53679	-0.556827
125598336	chr11:125598336:T:C	4.0418e-09	-1.44529	-0.596019
125598357	chr11:125598357:T:C	7.50211e-09	-1.8786e-10	-1.42282
125598543	chr11:125598543:C:A	3.69395e-09	-1.21531	-0.915999
125598908	chr11:125598908:T:C	1.2492e-09	-1.78371	-1.43179
125598929	chr11:125598929:A:G	3.93215e-09	-1.45159	-0.617228
125598939	chr11:125598939:C:T	8.18821e-09	-1.8786e-10	-1.33531
125599021	chr11:125599021:G:A	5.23821e-09	-1.78202	-4.18622e-10
125599115	chr11:125599115:A:G	1.0264e-08	-1.8786e-10	-1.10936
125599369	chr11:125599369:T:G	4.07054e-09	-1.43255	-0.601679
125599446	chr11:125599446:G:C	4.07919e-09	-1.42765	-0.604453
125599617	chr11:125599617:C:T	3.60013e-09	-1.46223	-0.694802
125599984	chr11:125599984:C:T	1.48925e-09	-1.62147	-1.41825
125600106	chr11:125600106:A:C	8.508e-09	-1.8786e-10	-1.297
125600531	chr11:125600531:G:T	4.0723e-09	-1.4332	-0.600595
125600629	chr11:125600629:T:C	1.23598e-09	-1.80541	-1.42073
125600641	chr11:125600641:G:A	8.27554e-09	-1.8786e-10	-1.3247
125600697	chr11:125600697:C:G	1.30507e-08	-1.8786e-10	-0.869157
125600751	chr11:125600751:G:A	4.28618e-09	-1.4298	-0.552802
125601055	chr11:125601055:G:A	1.3583e-08	-1.8786e-10	-0.829186
125601358	chr11:125601358:C:T	8.42617e-09	-1.8786e-10	-1.30666
125601578	chr11:125601578:G:A	5.12558e-09	-1.80376	-4.18622e-10
125601658	chr11:125601658:T:C	4.24878e-09	-1.44334	-0.548027
125601693	chr11:125601693:G:T	7.39448e-09	-1.8786e-10	-1.43727
125601710	chr11:125601710:G:A	7.98892e-09	-1.8786e-10	-1.35995
125601875	chr11:125601875:T:C	2.4169e-09	-1.12856	-1.42695
125601920	chr11:125601920:T:TC	1.41649e-08	-1.8786e-10	-0.787233
125602147	chr11:125602147:G:C	4.10831e-09	-1.26863	-0.756357
125602166	chr11:125602166:T:C	4.14573e-09	-1.43301	-0.582913
125602454	chr11:125602454:A:T	8.83021e-09	-1.8786e-10	-1.25982
125602547	chr11:125602547:C:T	4.03383e-09	-1.42948	-0.61381
125602648	chr11:125602648:G:A	3.92354e-09	-1.44303	-0.627979
125602672	chr11:125602672:G:C	7.57879e-09	-1.8786e-10	-1.41265
125602721	chr11:125602721:T:C	3.99072e-09	-1.42607	-0.62796
125603329	chr11:125603329:T:A	1.2689e-08	-1.8786e-10	-0.897266
125603433	chr11:125603433:G:T	3.9002e-09	-1.43975	-0.637222
125603472	chr11:125603472:G:A	7.51433e-09	-1.8786e-10	-1.42119
125603723	chr11:125603723:C:G	7.51138e-09	-1.8786e-10	-1.42158
125603826	chr11:125603826:T:C	2.24247e-09	-1.20895	-1.42147
125603869	chr11:125603869:A:G	3.87348e-09	-1.44445	-0.639399
125604101	chr11:125604101:G:A	4.16288e-09	-1.43257	-0.579225
125604411	chr11:125604411:T:C	7.51481e-09	-1.8786e-10	-1.42113
125604437	chr11:125604437:T:C	5.15052e-09	-1.17407	-0.624839
125604453	chr11:125604453:T:C	4.03761e-09	-1.43597	-0.606381
125604605	chr11:125604605:G:T	4.13467e-09	-1.42834	-0.590254
125604871	chr11:125604871:A:G	7.83773e-09	-1.80714	0.428083
125604883	chr11:125604883:G:A	9.31524e-09	-1.8786e-10	-1.20635
125605352	chr11:125605352:A:G	1.2614e-08	-1.8786e-10	-0.903195
125605414	chr11:125605414:T:C	7.48388e-09	-1.8786e-10	-1.42525
125605545	chr11:125605545:C:G	4.02625e-09	-1.43365	-0.61152
125605548	chr11:125605548:G:A	3.99803e-09	-1.44282	-0.60938
125606216	chr11:125606216:G:A	3.92329e-09	-1.48154	-0.589532
125606648	chr11:125606648:A:C	4.3071e-09	-1.19267	-0.785067
125606674	chr11:125606674:C:T	2.7139e-09	-1.61947	-0.820143
125606751	chr11:125606751:G:A	2.21892e-09	-1.21399	-1.42699
125607126	chr11:125607126:A:T	3.86341e-09	-1.25617	-0.830285
125607172	chr11:125607172:G:A	1.34403e-09	-1.70508	-1.43724
125607415	chr11:125607415:G:A	1.33127e-09	-1.71476	-1.43711
125607992	chr11:125607992:G:A	4.33234e-09	-1.2782	-0.693698
125608314	chr11:125608314:C:T	1.33714e-09	-1.71024	-1.43723
125608344	chr11:125608344:C:T	4.06509e-09	-1.33114	-0.704423
125608345	chr11:125608345:G:A	7.57838e-09	-1.8786e-10	-1.4127
125608449	chr11:125608449:G:C	2.81995e-09	-0.981281	-1.42
125608652	chr11:125608652:C:T	4.35569e-09	-1.25347	-0.713049
125608771	chr11:125608771:C:T	5.07036e-09	-1.81459	-4.18622e-10
125608817	chr11:125608817:A:G	4.2582e-09	-1.25578	-0.733371
125608919	chr11:125608919:G:A	4.22669e-09	-1.33507	-0.661517
125609468	chr11:125609468:G:A	1.35035e-09	-1.70106	-1.43658
125610522	chr11:125610522:C:T	3.57294e-09	-1.24902	-0.915596
125610541	chr11:125610541:G:A	5.48846e-09	-1.25392	-0.481436
125610658	chr11:125610658:G:C	4.2511e-09	-1.23881	-0.75202
125610989	chr11:125610989:A:G	3.52293e-09	-1.23946	-0.939247
125611097	chr11:125611097:T:G	5.77069e-09	-1.68521	-4.18622e-10
125611147	chr11:125611147:C:T	7.62067e-09	-1.8786e-10	-1.40714
125611366	chr11:125611366:T:C	1.09932e-08	-1.8786e-10	-1.04073
125611663	chr11:125611663:C:A	1.49416e-08	-1.8786e-10	-0.733856
125611726	chr11:125611726:G:A	4.39615e-09	-1.26646	-0.690816
125611730	chr11:125611730:C:T	7.45202e-09	-1.8786e-10	-1.42952
125611939	chr11:125611939:G:A	3.55808e-09	-1.23546	-0.933322
125611971	chr11:125611971:G:A	1.30955e-08	-1.8786e-10	-0.865734
125612123	chr11:125612123:G:A	2.86998e-09	-1.38932	-0.994379
125612142	chr11:125612142:C:T	1.26431e-09	-1.77833	-1.42515
125612344	chr11:125612344:A:C	4.13322e-09	-1.28781	-0.73114
125612450	chr11:125612450:G:A	1.27823e-09	-1.76527	-1.42726
125612755	chr11:125612755:G:A	5.01773e-09	-0.990043	-0.834983
125613087	chr11:125613087:T:C	1.09283e-08	-1.04665	-4.18622e-10
125613276	chr11:125613276:G:T	4.18634e-09	-1.32638	-0.679797
125613990	chr11:125613990:G:A	4.2739e-09	-1.32376	-0.66172
125614149	chr11:125614149:A:G	7.46308e-09	-1.8786e-10	-1.42803
125614738	chr11:125614738:A:AT	7.51379e-09	-1.8786e-10	-1.42126
125615048	chr11:125615048:G:A	8.08012e-09	-1.8786e-10	-1.3486
125615241	chr11:125615241:T:G	4.25274e-09	-1.34671	-0.643727
125615473	chr11:125615473:A:G	1.26847e-09	-1.77355	-1.42664
125615799	chr11:125615799:T:C	1.3433e-09	-1.70651	-1.43636
125615815	chr11:125615815:A:G	4.44534e-09	-1.30608	-0.640067
125616448	chr11:125616448:A:G	7.44326e-09	-1.8786e-10	-1.43069
125616953	chr11:125616953:T:C	1.51591e-09	-1.78854	-1.23345
125617143	chr11:125617143:C:T	1.33347e-08	-1.8786e-10	-0.847633
125617300	chr11:125617300:T:C	4.27818e-09	-1.32682	-0.657653
125617660	chr11:125617660:A:T	1.36261e-08	-1.8786e-10	-0.826017
125617673	chr11:125617673:C:A	1.36499e-09	-1.68976	-1.4371
125617771	chr11:125617771:C:T	4.05709e-09	-1.37198	-0.665559
125618111	chr11:125618111:A:AATCT	2.0339e-09	-1.39312	-1.33493
125618222	chr11:125618222:C:T	1.49357e-08	-1.8786e-10	-0.734247
125618509	chr11:125618509:C:T	4.30777e-09	-1.32833	-0.649255
125619112	chr11:125619112:C:T	1.13307e-08	-0.764992	-0.245493
125619726	chr11:125619726:A:G	1.53661e-09	-1.77969	-1.22874
125619893	chr11:125619893:A:C	1.31503e-09	-1.72704	-1.43711
125621389	chr11:125621389:A:G	4.30149e-09	-1.32393	-0.65511
125621680	chr11:125621680:A:G	8.80634e-09	-1.26253	-4.18622e-10
125622004	chr11:125622004:C:T	1.95475e-09	-1.43266	-1.33509
125622401	chr11:125622401:T:A	3.6177e-09	-1.20798	-0.944187
125622803	chr11:125622803:C:T	1.52681e-08	-1.8786e-10	-0.712235
125623002	chr11:125623002:T:C	1.26679e-09	-1.76516	-1.43635
125623297	chr11:125623297:G:A	1.27453e-09	-1.78095	-1.41448
125623767	chr11:125623767:A:G	4.08844e-09	-1.36276	-0.667082
125623984	chr11:125623984:T:C	1.27155e-09	-1.7741	-1.42366
125624060	chr11:125624060:G:A	6.01384e-08	0.502297	0.156348
125624121	chr11:125624121:C:T	3.98709e-09	-1.33807	-0.716871
125624320	chr11:125624320:C:T	3.62961e-09	-1.23751	-0.911372
125624440	chr11:125624440:A:G	1.34509e-08	-1.8786e-10	-0.838956
125625127	chr11:125625127:C:T	1.99986e-09	-1.41027	-1.33466
125625183	chr11:125625183:C:T	2.67345e-09	-1.41193	-1.0427
125625314	chr11:125625314:A:AC	5.07577e-09	-1.21997	-0.593556
125625316	chr11:125625316:T:C	5.16377e-09	-1.21062	-0.58572
125625369	chr11:125625369:C:T	1.29557e-09	-1.7548	-1.42425
125625479	chr11:125625479:G:T	8.29704e-09	-1.8786e-10	-1.3221
125625626	chr11:125625626:G:T	2.84317e-09	-0.997194	-1.39589
125625780	chr11:125625780:A:T	7.40033e-09	-1.8786e-10	-1.43648
125625824	chr11:125625824:G:A	7.57879e-09	-1.8786e-10	-1.41265
125625845	chr11:125625845:A:G	4.21753e-09	-1.32976	-0.668991
125625851	chr11:125625851:C:G	4.07828e-09	-1.32927	-0.703054
125626383	chr11:125626383:A:T	2.92398e-09	-1.28557	-1.07949
125626504	chr11:125626504:G:A	3.9515e-09	-1.34204	-0.721865
125627250	chr11:125627250:G:A	1.2753e-09	-1.80258	-1.39224
125627329	chr11:125627329:A:G	7.46542e-09	-1.8786e-10	-1.42772
125627352	chr11:125627352:T:C	6.01083e-09	-0.430514	-1.21393
125627447	chr11:125627447:A:G	1.31192e-09	-1.73226	-1.43426
125627571	chr11:125627571:G:T	3.93978e-09	-1.06717	-0.999704
125628811	chr11:125628811:A:G	8.63061e-09	-1.8786e-10	-1.28269
125628977	chr11:125628977:G:C	1.02393e-08	-0.792265	-0.319505
125629059	chr11:125629059:C:T	1.02441e-08	-1.8786e-10	-1.1113
125629079	chr11:125629079:C:G	1.89999e-08	-1.8786e-10	-0.493569
125629168	chr11:125629168:A:G	5.09992e-09	-0.956831	-0.851946
125629670	chr11:125629670:G:A	7.40628e-09	-1.8786e-10	-1.43567
125629857	chr11:125629857:A:C	2.91048e-08	-1.8786e-10	-0.0671
125630049	chr11:125630049:A:C	9.537e-09	-1.8786e-10	-1.18282
125630894	chr11:125630894:T:C	9.91196e-09	-1.8786e-10	-1.14426
125631100	chr11:125631100:G:A	1.03444e-08	-1.8786e-10	-1.10156
125631616	chr11:125631616:A:AACACTTTGG	6.7816e-09	-0.809668	-0.714122
125631839	chr11:125631839:G:C	7.42498e-09	-1.8786e-10	-1.43315
125632127	chr11:125632127:C:G	1.49357e-08	-1.8786e-10	-0.734247
125632454	chr11:125632454:C:A	2.21482e-08	-0.340245	-4.18622e-10
125632572	chr11:125632572:C:T	5.43598e-09	-0.774052	-0.97091
125632885	chr11:125632885:C:G	1.01748e-08	-0.780006	-0.33808
125632903	chr11:125632903:A:G	9.9962e-09	-1.8786e-10	-1.1358
125634661	chr11:125634661:A:AG	5.38348e-09	-0.703154	-1.05151
125635200	chr11:125635200:C:G	5.32877e-09	-0.786389	-0.978492
125635729	chr11:125635729:A:T	1.11726e-08	-1.8786e-10	-1.02454
125635983	chr11:125635983:G:A	7.07312e-09	-1.4817	-4.18622e-10
125636405	chr11:125636405:A:C	1.06323e-08	-0.692294	-0.381808
125636704	chr11:125636704:T:C	5.04597e-09	-1.81941	-4.18622e-10
125636919	chr11:125636919:T:C	7.39459e-09	-1.8786e-10	-1.43725
125637324	chr11:125637324:C:CTT	6.79451e-09	-0.353065	-1.16882
125637382	chr11:125637382:T:C	5.34884e-09	-0.878126	-0.882997
125637693	chr11:125637693:TTTTG:T	6.57799e-09	-0.417799	-1.13647
125637781	chr11:125637781:C:T	6.30505e-09	-1.59665	-4.18622e-10
125637942	chr11:125637942:C:T	1.01843e-08	-0.794121	-0.323035
125638519	chr11:125638519:T:C	6.07309e-09	-1.63414	-4.18622e-10
125638711	chr11:125638711:C:G	7.70923e-09	-1.8786e-10	-1.39558
125639816	chr11:125639816:T:C	1.3556e-09	-1.69676	-1.437
125639874	chr11:125639874:T:C	5.7504e-09	-0.689525	-0.999208
125639943	chr11:125639943:A:G	2.3052e-09	-1.54061	-1.06222
125639984	chr11:125639984:C:T	5.70634e-09	-0.70485	-0.991575
125640263	chr11:125640263:C:T	8.25891e-09	-1.8786e-10	-1.32671
125640340	chr11:125640340:GA:G	1.44834e-08	-1.8786e-10	-0.765001
125640362	chr11:125640362:T:A	6.46526e-09	-0.915562	-0.655997
125640467	chr11:125640467:G:A	8.1537e-08	1.12234	-0.159289
125640884	chr11:125640884:C:T	1.05958e-08	-1.8786e-10	-1.07754
125641211	chr11:125641211:A:G	4.07878e-08	1.15396	-0.883577
125641304	chr11:125641304:T:G	5.19493e-09	-1.79032	-4.18622e-10
125641318	chr11:125641318:A:G	6.85377e-09	-0.356573	-1.15663
125641677	chr11:125641677:A:G	5.08767e-09	-0.896625	-0.914557
125642655	chr11:125642655:CAG:C	1.87977e-08	-1.8786e-10	-0.504268
125642755	chr11:125642755:A:G	1.08626e-08	-0.749574	-0.303107
125642855	chr11:125642855:C:T	2.8937e-08	-1.8786e-10	-0.0728828
125642878	chr11:125642878:C:G	7.53098e-09	-1.8786e-10	-1.41898
125643202	chr11:125643202:G:A	5.60229e-09	-0.703386	-1.01144
125643205	chr11:125643205:C:T	8.29892e-09	-1.8786e-10	-1.32188
125643245	chr11:125643245:C:T	8.04068e-09	-1.35349	-4.18622e-10
125644379	chr11:125644379:T:A	5.52979e-09	-0.715422	-1.01243
125644678	chr11:125644678:G:A	1.34668e-09	-1.73013	-1.41024
125644689	chr11:125644689:T:G	7.41584e-09	-1.8786e-10	-1.43438
125645457	chr11:125645457:T:A	7.47061e-09	-0.771924	-0.655102
125645945	chr11:125645945:ACTTT:A	8.01297e-09	-1.8786e-10	-1.35694
125646063	chr11:125646063:G:A	5.97257e-09	-1.65082	-4.18622e-10
125646169	chr11:125646169:C:T	1.05931e-08	-0.784485	-0.293311
125646396	chr11:125646396:C:G	1.32358e-09	-1.72309	-1.43457
125646581	chr11:125646581:G:A	5.47601e-09	-0.701459	-1.03617
125646629	chr11:125646629:A:G	7.41895e-09	-1.8786e-10	-1.43397
125647044	chr11:125647044:G:A	3.002e-09	-0.919764	-1.41896
125648192	chr11:125648192:G:T	7.42021e-09	-1.8786e-10	-1.4338
125648350	chr11:125648350:T:A	1.26296e-09	-1.77009	-1.43446
125648450	chr11:125648450:C:T	2.28118e-09	-1.79282	-0.820485
125648576	chr11:125648576:C:T	1.73764e-08	-1.8786e-10	-0.582888
125648774	chr11:125648774:C:CAT	2.44643e-08	-1.8786e-10	-0.240787
125648953	chr11:125648953:T:A	1.13107e-08	-1.8786e-10	-1.01225
125649045	chr11:125649045:G:A	7.40929e-09	-1.8786e-10	-1.43527
125649061	chr11:125649061:C:T	5.87665e-08	0.635569	-4.18622e-10
125649551	chr11:125649551:C:T	7.65594e-09	-1.8786e-10	-1.40252
125649587	chr11:125649587:C:T	7.44175e-09	-1.8786e-10	-1.4309
125650047	chr11:125650047:C:CT	3.94176e-09	-0.630192	-1.43618
125650070	chr11:125650070:C:T	1.68599e-08	-1.8786e-10	-0.613067
125650247	chr11:125650247:A:G	4.72443e-09	-0.453365	-1.43189
125650626	chr11:125650626:G:A	2.23395e-09	-1.55548	-1.07875
125650705	chr11:125650705:G:T	6.27132e-09	-0.448142	-1.15387
125650750	chr11:125650750:T:C	6.1239e-09	-0.471978	-1.15383
125650830	chr11:125650830:CAG:C	5.61487e-09	-0.681919	-1.03066
125652081	chr11:125652081:G:A	1.52021e-09	-1.58324	-1.43592
125652293	chr11:125652293:T:C	8.27967e-09	-0.731863	-0.592337
125652594	chr11:125652594:T:C	1.16814e-08	-1.8786e-10	-0.980005
125652883	chr11:125652883:A:G	3.75262e-08	-1.8786e-10	0.187036
125653059	chr11:125653059:T:C	7.65306e-09	-0.728248	-0.674649
125653083	chr11:125653083:C:T	1.12759e-08	-1.8786e-10	-1.01533
125653161	chr11:125653161:G:A	8.35075e-09	-1.8786e-10	-1.31565
125653166	chr11:125653166:G:C	3.28202e-09	-0.83469	-1.41485
125653561	chr11:125653561:C:CTG	1.13522e-08	-0.706697	-0.301892
125653772	chr11:125653772:A:G	3.41657e-08	-1.8786e-10	0.0932207
125654340	chr11:125654340:G:A	7.71619e-09	-0.732342	-0.662339
125654483	chr11:125654483:T:A	5.77232e-09	-0.68726	-0.997668
125654820	chr11:125654820:C:T	7.56473e-09	-1.8786e-10	-1.41451
125655113	chr11:125655113:C:T	7.431e-09	-1.8786e-10	-1.43234
125655300	chr11:125655300:A:G	7.82106e-09	-1.38118	-4.18622e-10
125656266	chr11:125656266:G:A	1.35464e-09	-1.69798	-1.43649
125656879	chr11:125656879:C:G	1.05706e-08	-1.8786e-10	-1.07992
125657282	chr11:125657282:T:TG	1.25693e-08	-0.676673	-0.230069
125657307	chr11:125657307:G:A	4.44305e-09	-0.513205	-1.43346
125657894	chr11:125657894:A:T	1.95317e-07	2.21462	-0.378
125658444	chr11:125658444:T:C	7.49079e-09	-1.8786e-10	-1.42433
125658496	chr11:125658496:A:G	2.91116e-09	-0.94008	-1.42937
125658674	chr11:125658674:C:T	1.22897e-09	-1.81962	-1.4122
125659304	chr11:125659304:T:C	1.70122e-08	-1.8786e-10	-0.604074
125659753	chr11:125659753:C:T	1.53818e-08	-1.8786e-10	-0.704817
125660050	chr11:125660050:G:A	7.81948e-09	-1.8786e-10	-1.38138
125660392	chr11:125660392:A:AT	1.54083e-08	-1.8786e-10	-0.703097
125660836	chr11:125660836:C:T	1.53044e-08	-1.8786e-10	-0.709862
125660861	chr11:125660861:C:T	5.7295e-09	-0.363624	-1.32875
125661106	chr11:125661106:T:C	7.80577e-09	-0.724822	-0.658317
125661143	chr11:125661143:C:T	8.04168e-09	-0.702393	-0.650971
125661236	chr11:125661236:A:G	5.82122e-09	-0.670047	-1.00644
125661336	chr11:125661336:G:A	5.43483e-09	-0.515602	-1.22957
125661440	chr11:125661440:T:C	1.084e-08	-0.800633	-0.254127
125661479	chr11:125661479:T:C	9.52229e-09	-1.8786e-10	-1.18437
125661591	chr11:125661591:C:A	5.91894e-09	-0.652929	-1.00692
125661603	chr11:125661603:C:T	7.41485e-09	-1.8786e-10	-1.43452
125661696	chr11:125661696:C:T	1.16301e-08	-1.8786e-10	-0.984406
125661794	chr11:125661794:A:G	9.75509e-09	-1.8786e-10	-1.16021
125662066	chr11:125662066:T:C	8.2586e-09	-1.32675	-4.18622e-10
125662474	chr11:125662474:G:A	1.21967e-09	-1.80381	-1.4356
125662789	chr11:125662789:G:A	3.24262e-08	0.0409648	-4.18622e-10
125663041	chr11:125663041:T:C	5.92716e-09	-1.65846	-4.18622e-10
125663454	chr11:125663454:C:T	1.22885e-08	-0.653794	-0.275547
125663933	chr11:125663933:T:G	5.98014e-09	-0.663672	-0.985886
125664352	chr11:125664352:G:T	8.77636e-08	1.40915	-0.372502
125665209	chr11:125665209:T:C	1.36052e-09	-1.69293	-1.43721
125666618	chr11:125666618:G:A	3.75262e-08	-1.8786e-10	0.187036
125667341	chr11:125667341:C:A	1.77563e-08	0.488295	-1.04956
125667579	chr11:125667579:A:G	9.26179e-09	-1.8786e-10	-1.21211
125667702	chr11:125667702:C:A	1.53307e-08	-1.8786e-10	-0.708147
125667782	chr11:125667782:G:A	5.54443e-09	-0.727654	-0.997555
125667966	chr11:125667966:T:G	2.53406e-08	-1.8786e-10	-0.205595
125668670	chr11:125668670:T:C	5.06004e-09	-0.729302	-1.08733
125668824	chr11:125668824:T:C	7.54282e-09	-1.8786e-10	-1.41741
125669307	chr11:125669307:AT:CT	9.51205e-08	1.45007	-0.332931
125669511	chr11:125669511:T:C	1.05064e-08	-1.8786e-10	-1.08601
125669582	chr11:125669582:G:A	1.83755e-09	-1.5724	-1.25716
125669776	chr11:125669776:G:A	9.51983e-08	1.05963	0.0583293
125669891	chr11:125669891:TTA:T	6.12859e-09	-0.819332	-0.805705
125669997	chr11:125669997:G:A	5.20451e-09	-0.902775	-0.885702
125670693	chr11:125670693:C:T	3.1184e-09	-0.88605	-1.41463
125670791	chr11:125670791:A:G	1.05605e-08	-0.748697	-0.332182
125671340	chr11:125671340:A:G	7.77255e-09	-1.8786e-10	-1.3874
125671592	chr11:125671592:A:T	5.34261e-09	-1.76229	-4.18622e-10
125672006	chr11:125672006:A:G	2.49219e-09	-1.08888	-1.43597
125673173	chr11:125673173:T:TG	1.10626e-08	-0.670911	-0.363523
125673422	chr11:125673422:C:T	8.56528e-09	-0.795442	-0.494844
125673474	chr11:125673474:TAC:T	2.71641e-09	-1.00951	-1.42918
125673599	chr11:125673599:G:A	1.02993e-08	-0.764977	-0.340949
125673833	chr11:125673833:A:G	4.14178e-09	-0.616257	-1.40062
125673835	chr11:125673835:CT:C	7.44567e-09	-1.8786e-10	-1.43037
125674024	chr11:125674024:G:A	1.84127e-08	-1.8786e-10	-0.52496
125675531	chr11:125675531:G:T	8.80439e-09	-1.8786e-10	-1.26275
125675540	chr11:125675540:C:T	5.47019e-09	-0.376656	-1.36203
125675828	chr11:125675828:T:C	2.92608e-09	-1.79389	-0.570454
125675948	chr11:125675948:C:G	1.69614e-08	-1.8786e-10	-0.607062
125676270	chr11:125676270:T:C	1.69951e-08	-1.8786e-10	-0.605078
125676518	chr11:125676518:A:T	1.13819e-08	-0.699775	-0.306205
125676584	chr11:125676584:C:T	1.42428e-09	-1.64707	-1.43727
125677293	chr11:125677293:C:A	7.41502e-09	-1.8786e-10	-1.43449
125677765	chr11:125677765:C:G	1.39698e-07	0.989553	0.511926
125677974	chr11:125677974:C:T	1.15888e-08	-0.68494	-0.30302
125678698	chr11:125678698:A:G	1.14623e-08	-0.810918	-0.188025
125678878	chr11:125678878:A:G	7.43221e-09	-1.8786e-10	-1.43218
125679324	chr11:125679324:C:T	3.01506e-09	-0.897614	-1.43677
125679567	chr11:125679567:A:C	1.1187e-08	-1.8786e-10	-1.02325
125680154	chr11:125680154:G:A	1.44149e-09	-1.79512	-1.2772
125680344	chr11:125680344:T:C	5.23875e-09	-1.71093	-0.0709873
125680520	chr11:125680520:G:A	7.51499e-09	-1.8786e-10	-1.4211
125681195	chr11:125681195:A:G	5.04906e-09	-0.411797	-1.407
125681395	chr11:125681395:C:A	7.64774e-09	-1.8786e-10	-1.40359
125681713	chr11:125681713:G:T	3.50677e-08	1.28422	-1.16494
125681878	chr11:125681878:C:T	7.40301e-09	-1.8786e-10	-1.43612
125681895	chr11:125681895:G:C	3.64418e-07	-1.8786e-10	2.4603
125682061	chr11:125682061:C:T	1.00648e-08	-1.8786e-10	-1.12895
125682214	chr11:125682214:C:T	7.72234e-09	-1.8786e-10	-1.39388
125682524	chr11:125682524:T:A	5.29011e-09	-0.371013	-1.40115
125682600	chr11:125682600:A:G	2.86947e-09	-1.01041	-1.37346
125682688	chr11:125682688:G:C	2.1908e-09	-1.6047	-1.04904
125682789	chr11:125682789:T:TTGGG	1.41484e-08	-1.8786e-10	-0.788403
125683164	chr11:125683164:G:A	5.0461e-09	-1.07417	-0.745215
125683371	chr11:125683371:G:A	7.46169e-09	-1.8786e-10	-1.42822
125684122	chr11:125684122:T:A	1.3694e-08	-1.8786e-10	-0.821044
125684404	chr11:125684404:A:T	5.71993e-09	-0.491341	-1.2027
125684754	chr11:125684754:AGG:A	7.8378e-09	-1.8786e-10	-1.37904
125684756	chr11:125684756:G:A	5.43593e-09	-1.74497	-4.18622e-10
125684760	chr11:125684760:AAG:A	1.1253e-08	-1.8786e-10	-1.01736
125684994	chr11:125684994:C:A	3.03471e-08	-0.0253022	-4.18622e-10
125685411	chr11:125685411:A:G	7.46658e-09	-1.8786e-10	-1.42757
125685498	chr11:125685498:T:C	1.28352e-08	-1.8786e-10	-0.885812
125685531	chr11:125685531:C:T	3.61379e-08	0.878915	-0.729576
125686284	chr11:125686284:C:G	8.89587e-09	-1.8786e-10	-1.25242
125686941	chr11:125686941:C:T	8.15228e-09	-1.8786e-10	-1.3397
125687024	chr11:125687024:C:T	3.3761e-09	-0.922098	-1.29918
125687100	chr11:125687100:A:G	5.78695e-09	-1.6824	-4.18622e-10
125687163	chr11:125687163:C:T	1.03234e-08	0.0487187	-1.15231
125687211	chr11:125687211:T:C	1.02523e-08	-1.8786e-10	-1.1105
125687313	chr11:125687313:T:C	4.2173e-09	-1.81272	-0.18609
125687864	chr11:125687864:G:A	8.14117e-09	-1.8786e-10	-1.34107
125687946	chr11:125687946:A:G	8.15561e-09	-1.8786e-10	-1.3393
125688098	chr11:125688098:C:G	3.53082e-09	-0.890868	-1.28561
125689281	chr11:125689281:AGGG:A	3.23178e-09	-0.975436	-1.28953
125689398	chr11:125689398:G:A	3.27595e-09	-0.976115	-1.27528
125689410	chr11:125689410:T:C	3.23201e-09	-0.978583	-1.28631
125689426	chr11:125689426:A:G	8.1457e-09	-1.8786e-10	-1.34051
125689864	chr11:125689864:G:C	2.35175e-09	-1.43012	-1.15273
125689990	chr11:125689990:C:T	2.38754e-09	-1.18353	-1.38421
125690285	chr11:125690285:G:A	2.4403e-09	-1.15887	-1.38701
125690320	chr11:125690320:TCC:ACC	8.41961e-09	-1.8786e-10	-1.30744
125690344	chr11:125690344:G:A	1.06052e-08	-1.8786e-10	-1.07665
125690616	chr11:125690616:A:G	2.44733e-09	-1.15275	-1.39026
125690682	chr11:125690682:G:A	9.33247e-09	-1.8786e-10	-1.2045
125690904	chr11:125690904:G:A	8.51241e-09	-1.8786e-10	-1.29648
125690977	chr11:125690977:A:G	4.2321e-09	-1.1924	-0.802903
125691673	chr11:125691673:C:T	2.32094e-09	-1.20014	-1.3959
125691764	chr11:125691764:T:C	5.40681e-09	-0.815542	-0.934801
125691815	chr11:125691815:C:T	5.73676e-08	1.63016	-1.01868
125691816	chr11:125691816:A:G	5.25561e-09	-0.970951	-0.807755
125692163	chr11:125692163:A:ACT	1.47847e-09	-1.72424	-1.32276
125692591	chr11:125692591:A:G	1.39577e-09	-1.67284	-1.43171
125692649	chr11:125692649:T:C	8.16255e-09	-1.8786e-10	-1.33845
125692743	chr11:125692743:T:A	9.13968e-09	0.038763	-1.26414
125692820	chr11:125692820:A:G	9.47881e-09	0.0580981	-1.24704
125692958	chr11:125692958:C:T	3.72246e-08	1.00408	-0.82511
125693013	chr11:125693013:C:A	4.0184e-09	-1.221	-0.826119
125693219	chr11:125693219:A:G	8.14936e-09	-1.8786e-10	-1.34006
125693287	chr11:125693287:A:G	2.0093e-08	0.937644	-1.37528
125693401	chr11:125693401:A:C	1.76609e-09	-1.4411	-1.42814
125693478	chr11:125693478:A:G	1.64614e-09	-1.70696	-1.23261
125693664	chr11:125693664:G:A	1.95075e-08	0.912992	-1.3802
125693707	chr11:125693707:G:C	1.45163e-09	-1.63444	-1.43087
125693816	chr11:125693816:G:A	1.40529e-09	-1.66441	-1.43335
125694196	chr11:125694196:T:C	8.26206e-09	-1.8786e-10	-1.32633
125694303	chr11:125694303:G:A	7.55574e-09	-1.8786e-10	-1.41569
125694371	chr11:125694371:T:C	1.60938e-08	-1.8786e-10	-0.659571
125694416	chr11:125694416:A:G	1.70797e-09	-1.46545	-1.43725
125694610	chr11:125694610:C:T	6.88338e-09	-1.50889	-4.18622e-10
125694747	chr11:125694747:T:C	1.26743e-09	-1.81657	-1.38444
125694870	chr11:125694870:G:A	7.64865e-09	-1.8786e-10	-1.40347
125695268	chr11:125695268:A:AAG	5.67592e-08	1.57998	-0.979166
125695308	chr11:125695308:A:G	4.15674e-09	-1.20258	-0.810691
125695324	chr11:125695324:G:A	2.06032e-08	0.953318	-1.36587
125695479	chr11:125695479:T:C	8.96063e-09	0.0404557	-1.28562
125695727	chr11:125695727:G:A	1.03203e-08	-1.8786e-10	-1.10389
125695886	chr11:125695886:A:C	9.27206e-09	0.0597239	-1.27072
125696174	chr11:125696174:T:C	4.16365e-09	-1.16452	-0.84709
125696301	chr11:125696301:A:G	3.93454e-09	-1.1884	-0.879809
125697233	chr11:125697233:T:C	1.62709e-09	-1.52147	-1.42973
125697278	chr11:125697278:A:G	3.97956e-09	-1.17782	-0.879013
125697360	chr11:125697360:A:G	8.08778e-09	-1.8786e-10	-1.34765
125697644	chr11:125697644:C:A	1.63866e-09	-1.51294	-1.43119
125697660	chr11:125697660:C:T	8.72001e-09	7.63685e-05	-1.27246
125698098	chr11:125698098:A:G	2.375e-09	-1.17954	-1.39346
125698243	chr11:125698243:T:C	7.3959e-09	-1.8786e-10	-1.43708
125698344	chr11:125698344:G:T	7.18118e-08	-1.8786e-10	0.836046
125698507	chr11:125698507:T:C	7.01979e-09	-1.48927	-4.18622e-10
125698665	chr11:125698665:T:C	7.778e-09	-0.064541	-1.32216
125698930	chr11:125698930:A:G	8.75473e-09	0.00937216	-1.27778
125698950	chr11:125698950:G:A	9.27453e-09	0.0820544	-1.29278
125699037	chr11:125699037:A:G	4.29763e-09	-1.16691	-0.813025
125699068	chr11:125699068:C:T	1.05367e-08	-1.8786e-10	-1.08313
125699466	chr11:125699466:T:C	8.24285e-09	-0.0509683	-1.27769
125699751	chr11:125699751:G:A	1.40335e-09	-1.76439	-1.33475
125699759	chr11:125699759:TTGAC:T	4.00241e-08	1.28073	-1.02925
125699918	chr11:125699918:A:C	8.42999e-09	-1.8786e-10	-1.30621
125700065	chr11:125700065:CAT:C	4.88904e-08	1.48341	-1.03183
125700283	chr11:125700283:T:C	5.46208e-09	-1.74017	-4.18622e-10
125700332	chr11:125700332:T:A	9.40819e-09	0.079647	-1.27607
125700357	chr11:125700357:TGA:T	9.35577e-09	0.0411956	-1.2432
125700553	chr11:125700553:C:G	1.50342e-09	-1.59304	-1.43722
125700590	chr11:125700590:T:C	1.74037e-09	-1.48096	-1.40295
125700640	chr11:125700640:A:G	2.7782e-08	1.23388	-1.34749
125700683	chr11:125700683:T:C	1.24536e-08	-1.8786e-10	-0.915994
125700812	chr11:125700812:G:A	8.51338e-09	-1.8786e-10	-1.29636
125700860	chr11:125700860:G:A	8.48579e-08	1.90015	-0.897169
125700971	chr11:125700971:T:G	1.17511e-08	-1.8786e-10	-0.974059
125701038	chr11:125701038:C:T	7.44373e-09	-1.8786e-10	-1.43063
125701046	chr11:125701046:A:T	2.09689e-09	-1.76852	-0.929031
125701255	chr11:125701255:G:A	8.44086e-09	-1.8786e-10	-1.30492
125701713	chr11:125701713:T:C	3.07015e-09	-0.937585	-1.37869
125701783	chr11:125701783:G:A	1.71186e-08	-1.8786e-10	-0.597839
125701845	chr11:125701845:A:G	1.16853e-08	-1.8786e-10	-0.979669
125702120	chr11:125702120:G:A	7.49011e-09	-1.8786e-10	-1.42442
125702228	chr11:125702228:G:A	6.47431e-09	-0.146858	-1.4233
125702245	chr11:125702245:G:A	7.80599e-09	-1.8786e-10	-1.38311
125702327	chr11:125702327:T:C	3.19039e-08	1.32193	-1.2972
125702689	chr11:125702689:A:C	3.44322e-08	0.100989	-4.18622e-10
125702804	chr11:125702804:T:C	3.27451e-08	1.35872	-1.30797
125702871	chr11:125702871:A:G	4.8702e-08	0.447718	-4.18622e-10
125703104	chr11:125703104:A:T	2.5143e-08	-1.8786e-10	-0.213424
125703811	chr11:125703811:C:T	7.59898e-09	-1.8786e-10	-1.40999
125703889	chr11:125703889:C:T	2.87741e-08	0.965864	-1.04439
125704173	chr11:125704173:T:A	1.94172e-09	-1.35587	-1.41855
125704357	chr11:125704357:A:C	2.64349e-08	1.18949	-1.35281
125704375	chr11:125704375:C:T	2.6168e-08	1.17514	-1.34861
125704470	chr11:125704470:AC:A	2.72125e-08	1.21315	-1.34747
125704490	chr11:125704490:C:G	2.4856e-08	1.12319	-1.34809
125704689	chr11:125704689:A:G	1.04681e-08	-1.8786e-10	-1.08967
125704690	chr11:125704690:T:C	1.04667e-08	-1.8786e-10	-1.0898
125704700	chr11:125704700:T:C	1.0388e-08	-1.8786e-10	-1.09735
125704705	chr11:125704705:T:C	8.65407e-09	-1.8786e-10	-1.27997
125704844	chr11:125704844:C:A	2.54553e-09	-1.15484	-1.34883
125705050	chr11:125705050:G:A	3.02585e-08	0.895098	-0.923323
125705057	chr11:125705057:A:G	2.41851e-08	1.08402	-1.33628
125705415	chr11:125705415:G:A	7.6434e-09	-1.8786e-10	-1.40416
125705519	chr11:125705519:C:T	2.79183e-09	-0.993122	-1.41818
125705578	chr11:125705578:C:T	9.44816e-09	-1.19218	-4.18622e-10
125705799	chr11:125705799:A:G	2.49323e-08	1.12084	-1.34267
125705898	chr11:125705898:TA:T	7.5326e-09	-1.8786e-10	-1.41876
125706255	chr11:125706255:G:T	1.18687e-08	-0.964101	-4.18622e-10
125707306	chr11:125707306:A:G	2.90805e-08	1.25694	-1.32488
125707410	chr11:125707410:C:G	4.49919e-08	0.368479	-4.18622e-10
125707431	chr11:125707431:G:A	3.94377e-09	-0.918615	-1.14725
125707438	chr11:125707438:G:A	1.36969e-08	0.455922	-1.27675
125707664	chr11:125707664:G:A	1.72718e-09	-1.47966	-1.41186
125707722	chr11:125707722:C:T	1.77276e-09	-1.45176	-1.4137
125707811	chr11:125707811:C:T	5.05388e-09	-1.81785	-4.18622e-10
125707952	chr11:125707952:A:G	3.64253e-08	1.57306	-1.4158
125707970	chr11:125707970:G:A	3.22977e-08	1.03627	-0.999274
125708014	chr11:125708014:T:C	9.80054e-09	-1.8786e-10	-1.15556
125708047	chr11:125708047:G:A	1.77232e-09	-1.46852	-1.3972
125708331	chr11:125708331:T:C	2.08153e-09	-1.47365	-1.23125
125708657	chr11:125708657:A:C	3.01873e-08	-1.8786e-10	-0.0305805
125708744	chr11:125708744:T:G	9.23009e-09	-1.21553	-4.18622e-10
125708864	chr11:125708864:A:G	9.34939e-09	-1.8786e-10	-1.20269
125708929	chr11:125708929:T:C	5.56448e-09	-1.7216	-4.18622e-10
125708978	chr11:125708978:G:A	3.44987e-08	1.52322	-1.4203
125709161	chr11:125709161:G:A	1.30201e-09	-1.75318	-1.42092
125709472	chr11:125709472:A:G	3.06627e-08	1.33622	-1.35118
125709539	chr11:125709539:A:G	2.52843e-09	-1.58918	-0.921227
125709719	chr11:125709719:A:G	1.7401e-09	-1.47127	-1.41279
125710598	chr11:125710598:A:G	7.48902e-09	-1.8786e-10	-1.42456
125711052	chr11:125711052:C:T	3.04676e-08	1.31692	-1.33826
125711541	chr11:125711541:C:T	2.98501e-08	1.24559	-1.28741
125711709	chr11:125711709:G:A	7.39532e-09	-1.8786e-10	-1.43715
125711771	chr11:125711771:T:A	9.22888e-09	-1.8786e-10	-1.21566
125711905	chr11:125711905:T:C	2.28198e-08	1.06506	-1.37544
125712255	chr11:125712255:G:C	7.59324e-09	-1.8786e-10	-1.41074
125712423	chr11:125712423:AG:A	3.521e-08	1.09628	-0.972954
125712746	chr11:125712746:T:C	2.83705e-08	1.26065	-1.3533
125712752	chr11:125712752:T:C	3.09369e-08	1.06924	-1.0753
125713113	chr11:125713113:G:A	2.81757e-08	1.23366	-1.3332
125713281	chr11:125713281:T:C	1.66295e-09	-1.55872	-1.3707
125713464	chr11:125713464:G:C	7.85517e-09	-0.817743	-0.559088
125713480	chr11:125713480:A:T	2.65646e-08	0.920538	-1.07896
125713901	chr11:125713901:GC:G	3.5603e-08	1.56227	-1.42784
125714125	chr11:125714125:C:G	9.43326e-09	-1.8786e-10	-1.19376
125714592	chr11:125714592:C:T	2.99202e-08	1.31801	-1.35748
125714658	chr11:125714658:T:A	1.723e-09	-1.48338	-1.41056
125714758	chr11:125714758:T:A	2.94321e-08	1.28296	-1.33887
125714959	chr11:125714959:G:T	7.79722e-09	-1.8786e-10	-1.38424
125715105	chr11:125715105:G:A	2.65997e-08	1.20974	-1.36684
125715145	chr11:125715145:T:C	3.21713e-08	1.3645	-1.33143
125715196	chr11:125715196:G:A	2.24745e-09	-1.36164	-1.26657
125715803	chr11:125715803:C:A	1.69523e-09	-1.4997	-1.41049
125715999	chr11:125715999:A:G	2.0936e-09	-1.44694	-1.25217
125716105	chr11:125716105:A:G	7.63179e-09	-1.8786e-10	-1.40568
125716167	chr11:125716167:A:T	1.83476e-09	-1.42115	-1.40994
125716447	chr11:125716447:A:C	2.96004e-09	-0.940139	-1.41266
125716575	chr11:125716575:C:T	7.14361e-09	-1.47178	-4.18622e-10
125716577	chr11:125716577:G:A	6.02573e-09	-1.64196	-4.18622e-10
125717296	chr11:125717296:T:C	9.16208e-09	-0.740068	-0.482862
125717298	chr11:125717298:T:C	2.99048e-08	1.28889	-1.32887
125717580	chr11:125717580:C:T	7.88585e-09	-0.763967	-0.608965
125717631	chr11:125717631:C:T	1.86117e-08	0.48376	-0.997973
125717646	chr11:125717646:C:T	7.61646e-09	-0.792052	-0.615639
125717904	chr11:125717904:A:G	2.82781e-08	1.23663	-1.33254
125717916	chr11:125717916:T:C	5.29256e-08	0.530885	-4.18622e-10
125717975	chr11:125717975:A:T	2.76509e-08	-1.57349	1.45514
125718520	chr11:125718520:A:G	9.1284e-09	-0.00635557	-1.22026
125718564	chr11:125718564:G:A	3.93557e-09	-0.928532	-1.13942
125718640	chr11:125718640:A:C	1.26947e-09	-1.77521	-1.42419
125718820	chr11:125718820:G:A	1.74691e-09	-1.46834	-1.41181
125718899	chr11:125718899:T:C	3.12658e-08	1.32716	-1.32264
125719046	chr11:125719046:T:C	7.5479e-09	-1.8786e-10	-1.41673
125719095	chr11:125719095:C:T	1.77457e-08	-1.8786e-10	-0.561858
125719708	chr11:125719708:G:A	9.24784e-09	-1.8786e-10	-1.21361
125719862	chr11:125719862:C:T	3.02297e-08	-1.56755	1.53837
125720449	chr11:125720449:C:T	7.42864e-09	-1.8786e-10	-1.43266
125720498	chr11:125720498:G:T	4.57858e-09	-1.69132	-0.225295
125720645	chr11:125720645:G:A	9.43279e-09	-1.8786e-10	-1.19381
125720891	chr11:125720891:T:A	7.69043e-09	-1.8786e-10	-1.39803
125720950	chr11:125720950:C:G	3.00445e-08	1.3445	-1.37983
125720989	chr11:125720989:C:T	1.99582e-09	-1.43847	-1.30848
125720996	chr11:125720996:C:T	4.79663e-09	-1.57588	-0.294204
125721047	chr11:125721047:G:A	7.396e-09	-1.8786e-10	-1.43706
125721107	chr11:125721107:TC:T	2.90868e-09	-1.52462	-0.845687
125721176	chr11:125721176:A:G	2.8602e-09	-0.985009	-1.4021
125721290	chr11:125721290:C:T	9.23791e-09	-1.8786e-10	-1.21469
125721453	chr11:125721453:A:G	9.08e-09	-1.8786e-10	-1.23193
125722228	chr11:125722228:A:C	1.78973e-08	0.610707	-1.16406
125722351	chr11:125722351:G:A	1.91132e-08	0.657469	-1.14509
125722518	chr11:125722518:A:T	3.18205e-08	0.690284	-0.668176
125722533	chr11:125722533:A:G	1.87423e-08	0.628745	-1.13596
125722948	chr11:125722948:G:T	1.87082e-08	0.643991	-1.15303
125723003	chr11:125723003:T:G	9.13538e-09	-1.8786e-10	-1.22585
125723008	chr11:125723008:G:GCTT	9.13788e-09	-1.8786e-10	-1.22557
125723013	chr11:125723013:A:C	1.656e-08	-1.8786e-10	-0.631012
125723014	chr11:125723014:C:T	3.20816e-07	3.73097	-1.39811
125723439	chr11:125723439:C:T	1.31126e-09	-1.76631	-1.4007
125723954	chr11:125723954:C:A	2.00317e-08	0.684442	-1.12513
125724055	chr11:125724055:A:G	1.55348e-08	0.363516	-1.05844
125724363	chr11:125724363:T:C	8.2308e-09	-1.07285	-0.257274
125724376	chr11:125724376:G:A	1.51735e-08	-1.8786e-10	-0.718454
125724902	chr11:125724902:CT:C	2.63206e-09	-1.04747	-1.42277
125725058	chr11:125725058:T:C	1.01918e-08	-1.8786e-10	-1.11642
125725206	chr11:125725206:A:C	1.97584e-08	0.675954	-1.13038
125725629	chr11:125725629:A:G	1.61441e-07	3.04647	-1.40034
125725854	chr11:125725854:T:C	1.97876e-08	0.670568	-1.12352
125725945	chr11:125725945:C:T	4.97947e-09	-0.990753	-0.841927
125726116	chr11:125726116:C:T	1.70262e-08	0.394408	-0.997657
125726334	chr11:125726334:C:T	7.43156e-09	-1.8786e-10	-1.43227
125726421	chr11:125726421:A:G	4.72326e-08	0.417083	-4.18622e-10
125726616	chr11:125726616:A:T	7.74406e-09	-1.8786e-10	-1.39108
125727034	chr11:125727034:A:G	2.08026e-08	0.761441	-1.16437
125727165	chr11:125727165:G:T	2.91266e-09	-0.937191	-1.43174
125727289	chr11:125727289:C:G	8.38026e-09	-0.825884	-0.486239
125727503	chr11:125727503:G:A	2.97331e-08	-1.8786e-10	-0.0457405
125727676	chr11:125727676:T:C	9.93816e-09	-1.8786e-10	-1.14162
125727902	chr11:125727902:T:C	1.89949e-08	0.641909	-1.13574
125728136	chr11:125728136:A:G	2.03308e-08	0.718186	-1.14405
125728169	chr11:125728169:A:C	2.04301e-08	0.691304	-1.11229
125728299	chr11:125728299:G:A	2.04371e-08	0.71178	-1.13243
125728644	chr11:125728644:C:G	7.40403e-09	-1.8786e-10	-1.43598
125729590	chr11:125729590:G:C	8.71656e-09	-1.8786e-10	-1.27278
125730187	chr11:125730187:G:A	7.40461e-09	-1.8786e-10	-1.4359
125730699	chr11:125730699:G:A	2.67426e-09	-1.0745	-1.37983
125730900	chr11:125730900:C:T	3.299e-09	-0.932427	-1.31196
125731209	chr11:125731209:C:T	1.56326e-07	2.89582	-1.28188
125731616	chr11:125731616:A:T	5.90714e-09	-0.30908	-1.35276
125731853	chr11:125731853:C:T	7.57882e-09	-0.80387	-0.608775
125731870	chr11:125731870:C:T	7.47173e-09	-1.8786e-10	-1.42688
125732042	chr11:125732042:C:T	6.75883e-09	-1.52715	-4.18622e-10
125732084	chr11:125732084:T:C	2.73381e-08	0.79367	-0.923389
125733451	chr11:125733451:C:T	1.18406e-08	0.134554	-1.10103
125733640	chr11:125733640:A:C	3.2632e-09	-0.846629	-1.40867
125733766	chr11:125733766:A:C	1.83438e-08	-0.52871	-4.18622e-10
125734881	chr11:125734881:T:C	1.91312e-08	-1.8786e-10	-0.486682
125734900	chr11:125734900:G:A	7.16196e-09	-1.26958	-0.199642
125734960	chr11:125734960:C:A	1.08779e-08	0.0943137	-1.14559
125735213	chr11:125735213:A:C	1.60032e-08	-1.8786e-10	-0.665216
125735317	chr11:125735317:C:T	5.09361e-08	1.5432	-1.05063
125735537	chr11:125735537:A:G	9.9002e-09	-1.8786e-10	-1.14545
125736792	chr11:125736792:A:C	7.4206e-09	-1.8786e-10	-1.43374
125737022	chr11:125737022:T:C	9.32303e-09	-1.8786e-10	-1.20551
125737026	chr11:125737026:G:A	8.51844e-09	-1.8786e-10	-1.29577
125737295	chr11:125737295:G:A	9.50741e-09	-0.096364	-1.08957
125737303	chr11:125737303:G:A	9.38767e-09	-0.0835498	-1.11506
125737354	chr11:125737354:G:A	1.99003e-09	-1.8168	-0.933055
125737489	chr11:125737489:T:C	1.0303e-08	0.0104515	-1.11602
125737523	chr11:125737523:C:T	2.51752e-08	-1.8786e-10	-0.212143
125738062	chr11:125738062:G:A	7.58088e-09	-0.829427	-0.582946
125738202	chr11:125738202:G:A	6.12143e-09	-0.274312	-1.35189
125738578	chr11:125738578:A:G	1.01456e-08	-0.00494072	-1.11602
125738603	chr11:125738603:C:T	9.94431e-09	-0.0249781	-1.11602
125738674	chr11:125738674:G:C	1.01827e-08	-0.00128858	-1.11602
125738705	chr11:125738705:C:T	1.47334e-08	0.265487	-1.01338
125738798	chr11:125738798:T:C	6.53181e-09	-0.210253	-1.35107
125738939	chr11:125738939:A:T	1.89118e-09	-1.76939	-1.03141
125739069	chr11:125739069:C:G	1.15021e-08	0.132659	-1.12813
125739303	chr11:125739303:T:C	5.48262e-08	1.6195	-1.05333
125739314	chr11:125739314:G:A	9.46618e-09	-0.0742533	-1.11602
125739514	chr11:125739514:T:A	5.95434e-08	1.62904	-0.980339
125740041	chr11:125740041:C:T	6.20788e-09	-0.259078	-1.35311
125740163	chr11:125740163:G:A	5.87482e-09	-0.307328	-1.36
125740427	chr11:125740427:A:G	9.67509e-09	0.0682294	-1.23668
125740443	chr11:125740443:G:T	3.36524e-09	-0.80915	-1.41535
125740495	chr11:125740495:T:C	9.21916e-09	-1.8786e-10	-1.21672
125740496	chr11:125740496:G:A	8.96865e-09	-1.8786e-10	-1.24427
125740527	chr11:125740527:C:G	9.93958e-09	-0.0254539	-1.11602
125740571	chr11:125740571:T:G	1.44642e-08	-1.8786e-10	-0.766328
125740595	chr11:125740595:T:C	1.0162e-08	-0.00161032	-1.11774
125740694	chr11:125740694:T:A	9.92268e-09	-1.56445	0.421269
125740733	chr11:125740733:A:C	7.80464e-09	-0.820283	-0.563001
125740880	chr11:125740880:C:T	1.07368e-08	0.0578512	-1.12218
125741143	chr11:125741143:CA:C	9.52177e-09	-0.0619014	-1.12252
125741575	chr11:125741575:C:T	1.71442e-09	-1.48168	-1.41724
125741654	chr11:125741654:G:A	9.70686e-09	-1.16517	-4.18622e-10
125741745	chr11:125741745:C:T	6.55952e-09	-0.213341	-1.34374
125741978	chr11:125741978:C:T	9.60862e-09	0.0574991	-1.23284
125742519	chr11:125742519:C:T	9.97009e-09	-0.0142147	-1.1242
125742585	chr11:125742585:C:T	9.65491e-09	-0.0603643	-1.11017
125742662	chr11:125742662:G:A	1.12677e-08	0.013723	-1.02979
125742674	chr11:125742674:G:C	1.54665e-08	-1.8786e-10	-0.699327
125742691	chr11:125742691:T:C	7.91561e-09	-0.0296241	-1.33954
125742870	chr11:125742870:T:C	1.40184e-07	2.90872	-1.40376
125743698	chr11:125743698:G:GA	9.67164e-09	-0.0818399	-1.08697
125743803	chr11:125743803:C:G	1.038e-08	0.0288801	-1.127
125743832	chr11:125743832:A:G	9.26608e-09	0.0316543	-1.2433
125744188	chr11:125744188:G:A	7.41497e-09	-0.0508611	-1.38364
125744278	chr11:125744278:A:G	5.8661e-08	1.74465	-1.11088
125744457	chr11:125744457:T:C	6.71676e-08	1.84876	-1.07957
125744465	chr11:125744465:C:T	6.79064e-09	-0.146442	-1.37602
125745072	chr11:125745072:C:T	5.93791e-08	1.82051	-1.17457
125745079	chr11:125745079:G:A	9.91876e-09	-1.8786e-10	-1.14357
125745899	chr11:125745899:C:T	8.02511e-09	-0.518577	-0.83685
125746018	chr11:125746018:T:C	1.25682e-08	-1.8786e-10	-0.906833
125746121	chr11:125746121:C:T	5.41654e-09	-0.398273	-1.35027
125746484	chr11:125746484:A:G	1.03127e-08	-1.55744	0.452807
125746588	chr11:125746588:G:T	1.31001e-08	0.276758	-1.14214
125746607	chr11:125746607:T:A	5.7019e-08	1.67027	-1.06488
125746647	chr11:125746647:T:C	6.92942e-09	-1.50223	-4.18622e-10
125746729	chr11:125746729:G:A	1.16588e-08	-1.8786e-10	-0.98194
125746820	chr11:125746820:G:A	8.514e-09	-1.8786e-10	-1.29629
125747298	chr11:125747298:G:A	1.60882e-08	0.450577	-1.11049
125747422	chr11:125747422:A:G	3.34077e-09	-1.07867	-1.15313
125747481	chr11:125747481:CT:C	7.98678e-09	-0.127162	-1.23305
125747617	chr11:125747617:G:C	6.84992e-09	-1.51377	-4.18622e-10
125747874	chr11:125747874:C:T	2.58978e-09	-1.12918	-1.35725
125747971	chr11:125747971:G:A	9.5949e-09	-1.8786e-10	-1.17677
125747986	chr11:125747986:T:C	2.85517e-09	-1.08899	-1.29988
125748013	chr11:125748013:G:A	3.85063e-09	-0.652742	-1.43702
125748201	chr11:125748201:G:A	1.27624e-09	-1.79343	-1.40065
125748475	chr11:125748475:C:T	2.7498e-09	-1.42781	-0.99866
125748499	chr11:125748499:T:C	1.27647e-09	-1.79773	-1.39617
125748835	chr11:125748835:CT:C	4.45666e-09	-1.35489	-0.588717
125748918	chr11:125748918:G:A	4.47219e-08	-1.53771	1.90017
125749225	chr11:125749225:C:T	1.21427e-09	-1.8066	-1.43726
125749332	chr11:125749332:G:A	5.62865e-08	1.76005	-1.16759
125749380	chr11:125749380:CAGG:C	2.81582e-09	-1.41586	-0.986885
125749683	chr11:125749683:G:T	7.13848e-09	-1.38356	-0.0889396
125749799	chr11:125749799:G:T	4.00627e-08	0.252443	-4.18622e-10
125750040	chr11:125750040:A:C	5.93399e-08	1.86156	-1.21628
125751325	chr11:125751325:T:C	6.10901e-08	1.90446	-1.23011
125751614	chr11:125751614:T:G	7.4092e-09	-1.8786e-10	-1.43528
125751716	chr11:125751716:T:G	5.74973e-09	-1.68885	-4.18622e-10
125751752	chr11:125751752:CT:C	5.47422e-08	1.78346	-1.21882
125752019	chr11:125752019:A:C	5.58494e-08	1.79386	-1.20921
125752096	chr11:125752096:T:C	5.60988e-08	1.8419	-1.25279
125752110	chr11:125752110:G:A	9.55837e-09	-1.8786e-10	-1.18059
125752471	chr11:125752471:C:T	5.36036e-09	-0.379957	-1.37902
125752892	chr11:125752892:A:T	2.84196e-09	-0.964011	-1.4295
125753243	chr11:125753243:G:A	1.07557e-08	0.215128	-1.2777
125753248	chr11:125753248:G:A	1.67492e-08	-1.8786e-10	-0.619649
125753375	chr11:125753375:G:A	1.3453e-08	0.398802	-1.23761
125753437	chr11:125753437:A:C	3.25885e-09	-0.990292	-1.26634
125753475	chr11:125753475:C:T	1.22862e-08	-1.8786e-10	-0.929529
125753948	chr11:125753948:T:G	8.8083e-09	0.101316	-1.36362
125754116	chr11:125754116:C:T	7.66996e-09	-1.8786e-10	-1.40069
125754354	chr11:125754354:G:T	7.40693e-09	-1.8786e-10	-1.43559
125754414	chr11:125754414:T:A	8.525e-09	0.0674497	-1.36245
125754495	chr11:125754495:T:A	9.94245e-09	0.192906	-1.3341
125754502	chr11:125754502:A:G	1.01321e-08	0.223474	-1.34576
125754730	chr11:125754730:C:T	1.33451e-08	0.545911	-1.39276
125754731	chr11:125754731:A:G	1.29993e-08	0.51966	-1.39276
125754803	chr11:125754803:G:A	6.35409e-09	-1.5889	-4.18622e-10
125754810	chr11:125754810:G:T	1.11676e-08	0.327197	-1.35218
125755009	chr11:125755009:C:T	8.58286e-09	0.0429047	-1.33114
125755280	chr11:125755280:T:C	1.65431e-09	-1.81312	-1.1215
125755506	chr11:125755506:C:T	1.69795e-09	-1.8067	-1.10188
125755656	chr11:125755656:C:T	7.60935e-09	-1.8786e-10	-1.40862
125755745	chr11:125755745:T:G	7.84859e-09	-1.8786e-10	-1.37767
125756001	chr11:125756001:G:A	6.41775e-09	-0.886421	-0.692514
125756085	chr11:125756085:G:A	9.81139e-09	-1.8786e-10	-1.15446
125756202	chr11:125756202:C:A	1.38657e-09	-1.81042	-1.30076
125756271	chr11:125756271:C:A	1.68261e-09	-1.80447	-1.11319
125756401	chr11:125756401:C:T	1.11448e-08	-1.8786e-10	-1.02703
125756879	chr11:125756879:C:T	1.20973e-08	-1.18114	0.236123
125757013	chr11:125757013:A:G	1.55287e-08	-0.18189	-0.513419
125757315	chr11:125757315:A:T	1.44369e-08	-1.8786e-10	-0.768214
125757604	chr11:125757604:G:A	1.04182e-08	-1.8786e-10	-1.09444
125758022	chr11:125758022:G:A	1.97237e-09	-1.66818	-1.09058
125758734	chr11:125758734:AATTCAGGACTAAGAAACTCACTCAAAACCACACAACTAC:A	2.24406e-08	0.731507	-1.05864
125758966	chr11:125758966:A:G	1.37249e-09	-1.81874	-1.30264
125759205	chr11:125759205:C:T	7.55549e-09	-1.8786e-10	-1.41573
125759625	chr11:125759625:C:G	1.52304e-08	0.271262	-0.985968
125760505	chr11:125760505:C:T	1.20138e-08	-0.452056	-0.499891
125760643	chr11:125760643:G:A	1.32395e-08	-0.350834	-0.50396
125760798	chr11:125760798:A:ACAT	1.58713e-08	-1.8786e-10	-0.673488
125760896	chr11:125760896:A:G	9.55264e-09	-1.8786e-10	-1.18119
125761028	chr11:125761028:G:C	1.56726e-08	0.28781	-0.973899
125761065	chr11:125761065:C:T	9.08117e-09	-1.8786e-10	-1.2318
125761089	chr11:125761089:C:T	1.46618e-08	0.167536	-0.920296
125761339	chr11:125761339:C:A	1.01501e-08	-1.8786e-10	-1.12052
125761476	chr11:125761476:C:A	1.55271e-08	0.276227	-0.971642
125761478	chr11:125761478:C:T	9.12938e-08	-1.8786e-10	1.07608
125761593	chr11:125761593:A:G	1.19702e-08	-1.8786e-10	-0.955579
125761643	chr11:125761643:A:G	1.05744e-08	-1.8786e-10	-1.07957
125761698	chr11:125761698:T:C	5.51212e-08	0.571532	-4.18622e-10
125761699	chr11:125761699:G:A	1.51355e-08	0.261263	-0.982225
125761742	chr11:125761742:G:T	1.68774e-09	-1.80373	-1.11088
125761875	chr11:125761875:G:A	1.43092e-08	0.199131	-0.976232
125762309	chr11:125762309:G:A	9.43946e-09	-1.8786e-10	-1.1931
125762635	chr11:125762635:C:T	7.39535e-09	-1.8786e-10	-1.43715
125762655	chr11:125762655:C:T	8.47448e-09	-1.8786e-10	-1.30094
125762925	chr11:125762925:C:T	1.29546e-08	0.123071	-0.999621
125763048	chr11:125763048:C:T	5.2421e-09	-1.78128	-4.18622e-10
125763150	chr11:125763150:GTCTC:G	1.61532e-08	-1.8786e-10	-0.655883
125763252	chr11:125763252:C:T	1.48099e-08	0.30795	-1.05066
125763333	chr11:125763333:A:G	1.55144e-08	0.352681	-1.04891
125763906	chr11:125763906:A:C	8.24383e-09	-1.8786e-10	-1.32854
125763928	chr11:125763928:C:T	9.4146e-09	-1.19574	-4.18622e-10
125764153	chr11:125764153:A:C	9.4306e-09	-1.8786e-10	-1.19404
125764246	chr11:125764246:A:T	6.53572e-08	-1.8786e-10	0.741865
125764557	chr11:125764557:A:G	1.45421e-08	-1.8786e-10	-0.760955
125765123	chr11:125765123:T:C	1.26201e-08	0.171791	-1.0745
125765189	chr11:125765189:A:G	1.2365e-08	0.0860542	-1.00919
125765267	chr11:125765267:C:T	1.66514e-08	-1.8786e-10	-0.625507
125765434	chr11:125765434:C:T	7.39454e-09	-1.8786e-10	-1.43726
125765447	chr11:125765447:C:T	1.39247e-08	0.275677	-1.08002
125765456	chr11:125765456:T:G	1.35493e-08	0.248599	-1.08027
125765516	chr11:125765516:G:C	1.22558e-08	0.0963019	-1.02831
125765583	chr11:125765583:A:G	1.32079e-08	0.154225	-1.01142
125765936	chr11:125765936:T:C	5.22883e-09	-1.1834	-0.600419
125765952	chr11:125765952:G:A	5.27231e-09	-1.77553	-4.18622e-10
125765998	chr11:125765998:T:C	8.02844e-09	-1.8786e-10	-1.35501
125766396	chr11:125766396:G:T	1.24661e-08	0.112721	-1.02771
125766674	chr11:125766674:T:C	9.46269e-09	-1.8786e-10	-1.19065
125766819	chr11:125766819:G:A	1.23763e-08	0.171531	-1.09375
125766820	chr11:125766820:C:A	1.27175e-08	0.198726	-1.09375
125767195	chr11:125767195:G:T	1.35908e-08	-1.8786e-10	-0.828609
125767493	chr11:125767493:C:T	1.59679e-08	0.389657	-1.05708
125767610	chr11:125767610:G:A	1.50782e-08	0.294023	-1.01878
125767847	chr11:125767847:G:C	8.19013e-09	-1.8786e-10	-1.33507
125768210	chr11:125768210:G:A	2.55542e-09	-1.17485	-1.32494
125768359	chr11:125768359:A:C	9.5714e-09	-1.8786e-10	-1.17922
125768464	chr11:125768464:A:C	2.47306e-09	-1.72958	-0.802969
125768753	chr11:125768753:A:C	6.69498e-09	-1.12688	-0.409761
125768985	chr11:125768985:TAGAA:T	5.24891e-09	-1.77998	-4.18622e-10
125769024	chr11:125769024:G:A	1.34597e-08	0.2969	-1.1352
125769149	chr11:125769149:G:A	7.71762e-09	-1.8786e-10	-1.3945
125769177	chr11:125769177:C:T	1.28088e-08	0.251604	-1.13948
125769422	chr11:125769422:G:T	1.61007e-08	-1.8786e-10	-0.659138
125769437	chr11:125769437:A:G	1.39277e-09	-1.69506	-1.41164
125769576	chr11:125769576:G:T	8.34304e-09	-1.8786e-10	-1.31657
125770546	chr11:125770546:G:A	8.97344e-09	-0.299904	-0.943829
125770866	chr11:125770866:C:A	9.54727e-09	-1.8786e-10	-1.18175
125770963	chr11:125770963:G:C	1.72684e-09	-1.53611	-1.3556
125770980	chr11:125770980:T:C	1.18369e-08	-1.8786e-10	-0.966782
125770981	chr11:125770981:C:T	1.55987e-09	-1.67571	-1.31769
125771018	chr11:125771018:A:G	1.44368e-08	-0.284621	-0.483603
125771129	chr11:125771129:C:T	6.40274e-09	-1.58128	-4.18622e-10
125771473	chr11:125771473:A:G	1.54763e-09	-1.69282	-1.30845
125771681	chr11:125771681:G:T	1.11034e-08	-1.03075	-4.18622e-10
125771709	chr11:125771709:G:A	1.34908e-08	0.278171	-1.11417
125771766	chr11:125771766:G:C	7.94352e-09	-0.418968	-0.946678
125771814	chr11:125771814:C:T	2.08045e-09	-1.27127	-1.43415
125771840	chr11:125771840:A:C	2.1676e-09	-1.22764	-1.43674
125771942	chr11:125771942:A:C	1.9301e-08	-1.8786e-10	-0.477847
125772248	chr11:125772248:A:G	1.19869e-08	-1.8786e-10	-0.954187
125772327	chr11:125772327:T:C	9.57385e-09	-0.520784	-0.658183
125772594	chr11:125772594:T:G	4.75862e-09	-0.844631	-1.03341
125772595	chr11:125772595:T:G	4.65983e-09	-0.833839	-1.06519
125772844	chr11:125772844:G:A	1.26073e-09	-1.77156	-1.43475
125773144	chr11:125773144:A:G	1.21314e-08	-0.942208	-4.18622e-10
125773761	chr11:125773761:G:C	1.53828e-09	-1.68273	-1.32461
125774441	chr11:125774441:A:G	3.54432e-09	-1.27396	-0.898697
125774826	chr11:125774826:A:G	1.09195e-07	-1.49571	2.75084
125774902	chr11:125774902:T:A	7.39898e-09	-1.8786e-10	-1.43666
125775079	chr11:125775079:A:G	7.43027e-09	-1.8786e-10	-1.43244
125775334	chr11:125775334:T:C	3.02188e-09	-1.26148	-1.07065
125776328	chr11:125776328:A:G	2.12941e-09	-1.7422	-0.939952
125776391	chr11:125776391:A:G	1.24652e-09	-1.78131	-1.43633
125776607	chr11:125776607:G:T	2.82477e-09	-1.14259	-1.25698
125776807	chr11:125776807:G:T	1.58074e-08	-1.8786e-10	-0.677521
125777226	chr11:125777226:A:G	2.58895e-08	1.22458	-1.40874
125777391	chr11:125777391:C:T	2.59895e-09	-1.04875	-1.43415
125777703	chr11:125777703:G:T	9.51511e-09	-1.8786e-10	-1.18512
125777715	chr11:125777715:C:T	8.41072e-09	-1.8786e-10	-1.3085
125777817	chr11:125777817:T:C	2.773e-08	1.30459	-1.42008
125778035	chr11:125778035:G:T	1.02419e-08	-1.8786e-10	-1.11151
125778250	chr11:125778250:A:G	2.5742e-09	-1.07599	-1.41648
125778321	chr11:125778321:C:T	7.51408e-08	2.3129	-1.43154
125778608	chr11:125778608:G:A	2.77138e-08	1.26056	-1.37663
125779146	chr11:125779146:G:A	1.85191e-08	-1.8786e-10	-0.519199
125779306	chr11:125779306:A:G	7.42067e-09	-1.8786e-10	-1.43373
125779368	chr11:125779368:T:C	7.48507e-09	-1.8786e-10	-1.42509
125779524	chr11:125779524:A:G	7.41358e-09	-1.8786e-10	-1.43469
125780198	chr11:125780198:G:A	9.20909e-09	-1.8786e-10	-1.21781
125780581	chr11:125780581:A:G	7.52299e-08	0.882547	-4.18622e-10
125780906	chr11:125780906:T:A	2.85996e-08	1.29718	-1.38179
125781217	chr11:125781217:T:A	2.58013e-09	-1.0768	-1.41336
125781386	chr11:125781386:GT:G	1.03158e-08	-1.8786e-10	-1.10433
125781549	chr11:125781549:C:T	1.90225e-08	-1.8786e-10	-0.492381
125782049	chr11:125782049:A:G	3.03249e-08	1.35059	-1.37662
125782173	chr11:125782173:A:C	2.77417e-08	1.15111	-1.26617
125782230	chr11:125782230:CACA:C	7.46818e-09	-1.8786e-10	-1.42735
125782262	chr11:125782262:G:A	1.65592e-08	0.752297	-1.38336
125782486	chr11:125782486:T:C	7.42052e-09	-1.8786e-10	-1.43375
125782644	chr11:125782644:T:A	2.36785e-09	-1.80976	-0.766262
125782941	chr11:125782941:T:C	2.30669e-09	-1.20592	-1.39627
125783095	chr11:125783095:C:T	1.90734e-08	0.89216	-1.38187
125783552	chr11:125783552:G:A	1.65744e-08	0.759673	-1.38982
125784019	chr11:125784019:T:A	3.48508e-09	-0.916951	-1.27256
125784289	chr11:125784289:A:T	2.65171e-08	1.23762	-1.39784
125784296	chr11:125784296:T:C	2.95856e-08	1.34444	-1.39515
125784297	chr11:125784297:A:G	2.36779e-08	1.1164	-1.38986
125784383	chr11:125784383:C:T	3.13798e-08	-1.8786e-10	0.00816066
125784394	chr11:125784394:C:T	8.815e-09	-1.8786e-10	-1.26155
125784577	chr11:125784577:T:C	1.06958e-08	-1.8786e-10	-1.06815
125785119	chr11:125785119:A:G	2.86942e-08	1.18336	-1.26467
125786014	chr11:125786014:G:T	6.32741e-09	-1.59311	-4.18622e-10
125786662	chr11:125786662:T:C	2.57565e-09	-1.07729	-1.41461
125786849	chr11:125786849:G:A	1.29555e-08	-1.8786e-10	-0.876484
125786918	chr11:125786918:C:T	2.71287e-09	-1.02823	-1.41177
125787421	chr11:125787421:T:C	8.84158e-09	-1.8786e-10	-1.25854
125787813	chr11:125787813:C:A	7.12207e-09	-1.16229	-0.312511
125788398	chr11:125788398:A:G	2.24334e-08	1.05968	-1.38713
125788835	chr11:125788835:C:T	8.36418e-09	-1.8786e-10	-1.31404
125788910	chr11:125788910:T:A	1.01797e-08	-1.8786e-10	-1.11761
125789282	chr11:125789282:C:T	2.6136e-09	-1.06772	-1.40955
125789383	chr11:125789383:C:T	1.92785e-08	-1.8786e-10	-0.47901
125789528	chr11:125789528:A:C	7.07732e-09	-1.24187	-0.239242
125789964	chr11:125789964:A:G	2.42964e-09	-1.80844	-0.741815
125790163	chr11:125790163:G:A	1.64143e-09	-1.68482	-1.25762
125790458	chr11:125790458:G:C	1.65923e-08	-1.8786e-10	-0.629064
125790827	chr11:125790827:G:A	1.2226e-08	-1.8786e-10	-0.934441
125791107	chr11:125791107:T:C	3.79111e-08	1.6345	-1.43726
125791159	chr11:125791159:T:C	6.06001e-09	-1.41589	-0.2204
125791197	chr11:125791197:C:T	6.91342e-09	-1.81357	0.309036
125791221	chr11:125791221:CTCCTATCGAGATGTACAT:C	5.12649e-09	-1.80358	-4.18622e-10
125791727	chr11:125791727:T:C	3.79838e-08	1.2602	-1.06104
125791767	chr11:125791767:T:C	1.06094e-08	-1.8786e-10	-1.07626
125793064	chr11:125793064:T:A	1.01856e-08	-1.8786e-10	-1.11702
125793289	chr11:125793289:T:C	2.10589e-08	0.98436	-1.37504
125793405	chr11:125793405:G:A	2.71459e-09	-1.00736	-1.432
125793424	chr11:125793424:G:A	2.01253e-08	-1.8786e-10	-0.436026
125793710	chr11:125793710:C:G	9.4802e-09	-1.2355	0.0467059
125793961	chr11:125793961:G:T	1.00958e-08	0.0396163	-1.1655
125794010	chr11:125794010:T:C	7.40348e-09	-1.8786e-10	-1.43605
125794397	chr11:125794397:G:A	2.70511e-09	-1.01071	-1.43215
125794528	chr11:125794528:TAC:T	7.58426e-09	-1.8786e-10	-1.41193
125794648	chr11:125794648:C:T	2.5379e-09	-1.07333	-1.43334
125794843	chr11:125794843:G:A	2.10956e-08	1.00049	-1.38943
125794947	chr11:125794947:G:C	1.39758e-08	-1.8786e-10	-0.800679
125795108	chr11:125795108:C:T	3.46061e-08	1.54312	-1.43709
125795326	chr11:125795326:T:C	2.64986e-09	-1.0342	-1.42929
125795425	chr11:125795425:C:T	2.74681e-07	-1.47353	3.65114
125795699	chr11:125795699:G:A	7.49637e-09	-1.8786e-10	-1.42358
125795789	chr11:125795789:T:C	8.27334e-09	-1.8786e-10	-1.32496
125796232	chr11:125796232:A:T	1.48837e-08	0.122648	-0.860383
125796488	chr11:125796488:C:T	1.08148e-08	-1.8786e-10	-1.05708
125796754	chr11:125796754:TA:T	3.56875e-09	-1.14869	-1.0171
125796863	chr11:125796863:T:C	1.67231e-09	-1.81891	-1.10489
125797341	chr11:125797341:G:GC	1.66573e-08	-1.8786e-10	-0.625152
125797401	chr11:125797401:G:A	4.306e-08	1.44685	-1.12225
125797487	chr11:125797487:G:A	3.59247e-08	1.57965	-1.43623
125797649	chr11:125797649:T:A	3.55524e-08	1.56931	-1.4363
125797679	chr11:125797679:G:A	3.77597e-08	1.62928	-1.43604
125797727	chr11:125797727:G:A	1.01318e-08	-1.8786e-10	-1.12233
125797822	chr11:125797822:C:T	6.04786e-08	-1.8786e-10	0.664286
125797878	chr11:125797878:C:T	1.01621e-08	-1.8786e-10	-1.11934
125797944	chr11:125797944:A:C	9.70952e-08	1.13769	-4.18622e-10
125798012	chr11:125798012:A:G	1.66081e-08	-1.8786e-10	-0.628114
125798551	chr11:125798551:TCA:T	6.26642e-08	-1.8786e-10	0.699788
125798896	chr11:125798896:C:T	1.75372e-09	-1.51898	-1.35728
125798967	chr11:125798967:T:C	7.53177e-09	-1.41887	-4.18622e-10
125799006	chr11:125799006:T:G	8.25326e-09	-1.32739	-4.18622e-10
125799184	chr11:125799184:T:A	9.17416e-09	-1.2497	0.0280895
125799564	chr11:125799564:A:C	3.72614e-08	1.61705	-1.4371
125799665	chr11:125799665:T:C	7.43237e-09	-1.8786e-10	-1.43216
125800006	chr11:125800006:T:C	7.68424e-09	-1.8786e-10	-1.39883
125800112	chr11:125800112:A:T	9.51732e-09	-1.22578	0.0408868
125800119	chr11:125800119:G:A	9.50669e-09	-1.22045	0.0344472
125800235	chr11:125800235:T:C	9.79609e-09	-1.22447	0.0684505
125800453	chr11:125800453:C:T	2.07708e-08	0.959499	-1.36395
125800549	chr11:125800549:A:G	2.6126e-09	-1.04904	-1.42861
125801112	chr11:125801112:T:C	1.17807e-08	-1.8786e-10	-0.971543
125801730	chr11:125801730:T:C	1.0715e-08	-1.8786e-10	-1.06636
125801794	chr11:125801794:C:T	1.86035e-08	0.839497	-1.35415
125802224	chr11:125802224:C:T	7.72201e-09	-1.8786e-10	-1.39393
125802410	chr11:125802410:G:A	8.5076e-09	-1.17524	-0.121799
125803271	chr11:125803271:G:A	2.79692e-09	-0.97793	-1.43155
125803385	chr11:125803385:G:A	1.01616e-08	-1.8786e-10	-1.11938
125804303	chr11:125804303:C:T	1.18794e-08	-1.8786e-10	-0.963199
125804339	chr11:125804339:A:G	9.37987e-09	-0.0363485	-1.16309
125804743	chr11:125804743:G:A	1.06982e-08	0.0755407	-1.14347
125805428	chr11:125805428:T:G	1.91206e-08	-1.8786e-10	-0.487235
125805490	chr11:125805490:T:G	1.46988e-09	-1.73164	-1.32118
125805534	chr11:125805534:C:G	3.21952e-08	1.47056	-1.43675
125806998	chr11:125806998:A:G	7.43459e-09	-1.8786e-10	-1.43186
125807197	chr11:125807197:AG:A	1.14564e-08	0.431646	-1.4311
125807339	chr11:125807339:A:T	9.52376e-09	-1.20895	0.0247319
125807761	chr11:125807761:T:C	7.5762e-09	-1.41299	-4.18622e-10
125807855	chr11:125807855:G:A	4.52015e-08	1.48865	-1.11552
125808276	chr11:125808276:A:T	1.51753e-09	-1.72119	-1.29973
125808318	chr11:125808318:G:C	9.30277e-09	-1.25853	0.0508367
125808350	chr11:125808350:A:C	8.8285e-09	-1.8786e-10	-1.26002
125808647	chr11:125808647:G:C	3.22355e-09	-0.954431	-1.31309
125808768	chr11:125808768:G:A	4.31743e-08	1.42772	-1.10047
125809170	chr11:125809170:T:A	8.70032e-09	-1.8786e-10	-1.27464
125809313	chr11:125809313:G:A	3.37574e-08	1.51571	-1.43452
125809692	chr11:125809692:G:A	7.40194e-09	-1.8786e-10	-1.43626
125810209	chr11:125810209:C:T	8.92692e-09	-1.8786e-10	-1.24893
125810767	chr11:125810767:A:T	8.37629e-09	-1.8786e-10	-1.3126
125810798	chr11:125810798:T:C	3.67795e-09	-0.957099	-1.17855
125811024	chr11:125811024:T:C	3.51671e-09	-1.18322	-0.997255
125811323	chr11:125811323:G:T	3.4832e-08	1.54976	-1.43722
125811377	chr11:125811377:T:C	3.6578e-08	1.59846	-1.43701
125811806	chr11:125811806:C:G	1.97982e-08	-1.8786e-10	-0.452413
125811894	chr11:125811894:G:C	7.59331e-09	-1.8786e-10	-1.41073
125811986	chr11:125811986:C:T	2.70069e-08	1.22204	-1.36395
125812305	chr11:125812305:G:T	9.25024e-09	-1.8786e-10	-1.21335
125812482	chr11:125812482:A:T	2.15014e-08	1.01434	-1.38423
125812825	chr11:125812825:T:C	2.23568e-08	1.03308	-1.36395
125813193	chr11:125813193:C:T	4.07481e-08	1.70574	-1.43634
125813601	chr11:125813601:T:G	9.04526e-09	-1.8786e-10	-1.23576
125814114	chr11:125814114:T:C	3.36838e-08	1.51612	-1.4371
125814190	chr11:125814190:A:C	7.52985e-09	-1.8786e-10	-1.41913
125814225	chr11:125814225:A:G	4.54851e-08	1.47528	-1.09589
125814355	chr11:125814355:T:A	2.05383e-08	-1.8786e-10	-0.415712
125814600	chr11:125814600:A:G	9.60051e-09	-1.26866	0.0924728
125814838	chr11:125814838:C:T	9.99588e-09	0.0333553	-1.16918
125816083	chr11:125816083:T:C	3.23152e-08	1.47367	-1.43613
125816191	chr11:125816191:G:A	8.78533e-09	-1.8786e-10	-1.26492
125816368	chr11:125816368:G:A	1.67284e-09	-1.57557	-1.34791
125816417	chr11:125816417:T:C	2.50419e-09	-1.12383	-1.39621
125816930	chr11:125816930:A:C	7.86366e-09	-1.8786e-10	-1.37575
125817250	chr11:125817250:A:G	3.88719e-08	1.65874	-1.43647
125817253	chr11:125817253:C:T	4.8746e-09	-0.91888	-0.935084
125817652	chr11:125817652:T:C	3.87376e-08	1.65597	-1.43716
125817821	chr11:125817821:G:A	7.79143e-09	-1.8786e-10	-1.38498
125818032	chr11:125818032:C:T	8.04523e-09	-1.8786e-10	-1.35292
125818442	chr11:125818442:G:A	1.9108e-08	-1.8786e-10	-0.487894
125818485	chr11:125818485:G:A	1.6589e-08	-1.8786e-10	-0.629263
125818765	chr11:125818765:T:C	3.62098e-08	1.58716	-1.43584
125818791	chr11:125818791:T:G	3.804e-08	1.63757	-1.43693
125818899	chr11:125818899:C:A	3.30055e-08	1.49563	-1.43696
125818940	chr11:125818940:T:C	9.45196e-09	0.00207297	-1.19385
125819012	chr11:125819012:C:T	3.64487e-08	0.157903	-4.18622e-10
125819077	chr11:125819077:G:A	5.13488e-09	-1.80195	-4.18622e-10
125819344	chr11:125819344:C:T	8.65911e-08	1.02319	-4.18622e-10
125819860	chr11:125819860:C:A	3.28242e-08	1.48932	-1.43616
125819907	chr11:125819907:T:C	5.44786e-09	-1.51742	-0.225355
125820193	chr11:125820193:C:A	8.79816e-09	-1.8786e-10	-1.26346
125821843	chr11:125821843:G:A	2.51111e-09	-1.12921	-1.38807
125821860	chr11:125821860:T:C	8.36418e-09	-1.8786e-10	-1.31404
125822001	chr11:125822001:T:C	2.79117e-08	-0.108955	-4.18622e-10
125822408	chr11:125822408:CCATT:C	3.58208e-08	1.57734	-1.43682
125822529	chr11:125822529:C:A	1.40423e-08	0.0887336	-0.88466
125822720	chr11:125822720:T:C	5.37173e-08	1.98155	-1.43582
125823044	chr11:125823044:C:A	3.33615e-08	1.5036	-1.4342
125823931	chr11:125823931:C:T	8.8398e-09	-1.8786e-10	-1.25874
125824476	chr11:125824476:G:T	1.96715e-08	-1.8786e-10	-0.458831
125824663	chr11:125824663:A:G	3.59118e-08	1.57858	-1.43552
125824748	chr11:125824748:C:A	8.8377e-09	0.0291461	-1.28812
125824936	chr11:125824936:G:T	3.9004e-08	1.66293	-1.43727
125824983	chr11:125824983:C:T	8.63725e-08	1.02067	-4.18622e-10
125825069	chr11:125825069:G:A	9.17719e-09	-1.8786e-10	-1.22128
125825163	chr11:125825163:C:T	1.01797e-08	-1.8786e-10	-1.11761
125825179	chr11:125825179:A:G	3.48994e-08	1.5512	-1.43673
125825245	chr11:125825245:C:T	3.41695e-08	1.5306	-1.43727
125825575	chr11:125825575:C:T	3.58933e-08	1.57963	-1.43708
125825679	chr11:125825679:T:C	9.14995e-09	-1.22425	-4.18622e-10
125825837	chr11:125825837:C:T	5.37376e-09	-1.75647	-4.18622e-10
125826174	chr11:125826174:C:T	6.22134e-08	-1.8786e-10	0.692567
125826809	chr11:125826809:A:T	9.1939e-09	-1.8786e-10	-1.21946
125827367	chr11:125827367:GTTA:G	1.62241e-08	-1.8786e-10	-0.651504
125827491	chr11:125827491:A:G	8.86581e-09	-1.8786e-10	-1.2558
125827547	chr11:125827547:C:A	5.49911e-09	-0.940148	-0.793268
125828437	chr11:125828437:C:A	3.59227e-08	1.58025	-1.43689
125828545	chr11:125828545:A:G	5.42394e-09	-1.74718	-4.18622e-10
125828759	chr11:125828759:T:A	3.08066e-09	-1.80941	-0.503444
125829768	chr11:125829768:GA:G	1.05483e-08	-1.8786e-10	-1.08204
125829785	chr11:125829785:C:G	7.40096e-09	-1.8786e-10	-1.43639
125830535	chr11:125830535:C:A	3.62656e-08	1.58982	-1.43695
125831257	chr11:125831257:A:C	3.87532e-08	1.65603	-1.43682
125831449	chr11:125831449:C:T	7.04234e-09	-0.0808987	-1.40516
125831827	chr11:125831827:T:C	1.95847e-08	-1.8786e-10	-0.463254
125831924	chr11:125831924:G:T	5.10824e-08	-1.8786e-10	0.495437
125832310	chr11:125832310:C:A	6.06028e-09	-1.63625	-4.18622e-10
125832763	chr11:125832763:A:T	7.82716e-09	-1.3804	-4.18622e-10
125833266	chr11:125833266:T:C	7.60986e-09	-1.8786e-10	-1.40856
125833402	chr11:125833402:C:T	7.4134e-09	-1.8786e-10	-1.43471
125833718	chr11:125833718:T:C	5.12943e-09	-1.80301	-4.18622e-10
125833734	chr11:125833734:T:C	3.69896e-08	1.60972	-1.43708
125834154	chr11:125834154:T:A	6.4471e-09	-1.57437	-4.18622e-10
125834587	chr11:125834587:C:G	1.33628e-08	0.0496619	-0.895186
125835205	chr11:125835205:C:G	2.69789e-09	-1.013	-1.43253
125835304	chr11:125835304:C:T	3.51411e-08	1.5581	-1.43673
125835307	chr11:125835307:A:AGGTGCG	1.06859e-08	-1.8786e-10	-1.06908
125835778	chr11:125835778:A:T	3.54736e-09	-1.15483	-1.01697
125835949	chr11:125835949:T:C	8.8827e-09	-1.8786e-10	-1.2539
125836029	chr11:125836029:G:A	1.32968e-08	0.0562435	-0.90672
125836107	chr11:125836107:G:A	3.43802e-08	1.53365	-1.43417
125836546	chr11:125836546:C:T	5.06165e-09	-1.81631	-4.18622e-10
125836597	chr11:125836597:C:T	3.47011e-08	1.545	-1.43623
125836647	chr11:125836647:C:T	1.53351e-08	-1.8786e-10	-0.707858
125836684	chr11:125836684:T:TTAAC	3.68456e-08	1.6045	-1.43576
125837078	chr11:125837078:A:T	5.06383e-09	-1.81588	-4.18622e-10
125837167	chr11:125837167:C:T	9.33245e-09	-1.8786e-10	-1.2045
125837309	chr11:125837309:A:T	4.77051e-09	-0.924686	-0.950862
125837421	chr11:125837421:C:T	1.95226e-08	-1.8786e-10	-0.466429
125837748	chr11:125837748:T:C	7.39555e-09	-1.8786e-10	-1.43712
125837777	chr11:125837777:C:T	2.73061e-09	-1.00141	-1.43207
125838303	chr11:125838303:C:T	3.83847e-08	1.64586	-1.4362
125838890	chr11:125838890:T:C	1.51003e-08	0.0498199	-0.773105
125838942	chr11:125838942:T:C	1.80065e-08	-0.164734	-0.382536
125839115	chr11:125839115:C:T	3.91573e-08	1.66485	-1.43526
125839332	chr11:125839332:A:G	3.45399e-08	1.54039	-1.43627
125839529	chr11:125839529:T:C	3.67605e-08	1.60276	-1.43634
125839671	chr11:125839671:C:T	2.94903e-09	-0.969264	-1.38726
125839834	chr11:125839834:G:C	2.46359e-08	1.12968	-1.36348
125840209	chr11:125840209:T:C	1.08064e-08	-1.8786e-10	-1.05786
125840214	chr11:125840214:C:T	7.42659e-09	-1.8786e-10	-1.43294
125840724	chr11:125840724:A:G	2.88672e-08	1.35449	-1.42979
125840787	chr11:125840787:T:C	2.45352e-09	-1.13954	-1.40094
125841837	chr11:125841837:G:A	8.48922e-09	-1.8786e-10	-1.2992
125842115	chr11:125842115:T:C	4.70247e-09	-0.937463	-0.952451
125842138	chr11:125842138:CACA:C	2.71243e-08	-1.8786e-10	-0.137572
125842189	chr11:125842189:T:C	1.97165e-08	-1.8786e-10	-0.456547
125842490	chr11:125842490:G:T	3.59229e-08	1.57916	-1.43579
125843032	chr11:125843032:T:G	3.95073e-08	1.6757	-1.43722
125843198	chr11:125843198:C:T	3.53946e-08	1.5652	-1.43664
125843346	chr11:125843346:A:G	2.08851e-08	0.980715	-1.37968
125843616	chr11:125843616:A:G	7.53076e-09	-1.8786e-10	-1.41901
125843767	chr11:125843767:C:A	3.58488e-08	1.57786	-1.43655
125844140	chr11:125844140:A:G	8.50195e-09	-1.26459	-0.0331194
125844163	chr11:125844163:C:G	2.04421e-08	0.938901	-1.35931
125844164	chr11:125844164:CAAG:C	1.70143e-09	-1.53794	-1.36859
125844179	chr11:125844179:A:G	5.81072e-09	-1.6783	-4.18622e-10
125844193	chr11:125844193:A:G	2.0545e-08	0.948565	-1.36395
125844589	chr11:125844589:G:C	7.42072e-09	-1.8786e-10	-1.43373
125844981	chr11:125844981:T:C	8.68219e-09	-1.8786e-10	-1.27673
125845166	chr11:125845166:C:T	1.79594e-08	-1.8786e-10	-0.549888
125845599	chr11:125845599:C:G	7.42052e-09	-1.8786e-10	-1.43375
125846119	chr11:125846119:C:T	1.97302e-08	-1.8786e-10	-0.455853
125846132	chr11:125846132:G:A	3.96971e-08	1.68035	-1.43707
125846163	chr11:125846163:A:G	3.81179e-08	1.63983	-1.43715
125846182	chr11:125846182:C:T	1.20087e-08	-0.699001	-0.253369
125846450	chr11:125846450:G:C	8.27292e-09	-1.8786e-10	-1.32502
125846731	chr11:125846731:A:G	1.67847e-08	-1.8786e-10	-0.617532
125847087	chr11:125847087:A:T	1.06141e-08	-1.8786e-10	-1.07582
125847108	chr11:125847108:GGATCCCTCCCACAACA:G	1.263e-08	0.00875879	-0.910687
125847350	chr11:125847350:C:T	2.09271e-08	-1.8786e-10	-0.396958
125847426	chr11:125847426:G:C	4.65112e-09	-0.959792	-0.941102
125847783	chr11:125847783:C:A	4.491e-08	1.47873	-1.11208
125848263	chr11:125848263:A:G	3.58769e-09	-1.12259	-1.03791
125849077	chr11:125849077:G:C	1.6589e-08	-1.8786e-10	-0.629263
125849182	chr11:125849182:A:G	3.93064e-08	1.66978	-1.4364
125850351	chr11:125850351:T:A	1.42956e-08	0.147629	-0.925677
125850600	chr11:125850600:T:C	8.99431e-09	-0.0387744	-1.20264
125850617	chr11:125850617:A:G	9.16185e-09	-1.23587	0.0129139
125850629	chr11:125850629:G:A	3.38277e-08	1.52042	-1.43715
125850869	chr11:125850869:CA:C	1.38078e-08	-0.812769	-4.18622e-10
125850985	chr11:125850985:G:C	8.69345e-09	-0.0613375	-1.21409
125851406	chr11:125851406:G:A	4.61294e-08	1.75998	-1.36653
125851422	chr11:125851422:C:T	1.20361e-08	-1.8786e-10	-0.950092
125851447	chr11:125851447:TA:T	4.12342e-08	-1.26541	1.54668
125852007	chr11:125852007:T:A	8.19069e-09	-1.8786e-10	-1.335
125852076	chr11:125852076:C:T	4.73514e-09	-0.925281	-0.957709
125852407	chr11:125852407:G:A	3.53786e-08	1.56518	-1.43708
125852468	chr11:125852468:G:A	9.44906e-08	-1.56754	2.67804
125852696	chr11:125852696:T:G	3.74295e-08	1.62139	-1.43693
125852829	chr11:125852829:T:C	3.66306e-08	1.59917	-1.43629
125852947	chr11:125852947:G:A	1.0698e-08	-1.06795	-4.18622e-10
125853210	chr11:125853210:T:C	7.40422e-09	-1.8786e-10	-1.43595
125853613	chr11:125853613:C:A	6.07504e-09	-1.63381	-4.18622e-10
125853684	chr11:125853684:A:T	1.6948e-08	0.756097	-1.36395
125853735	chr11:125853735:G:C	9.6917e-09	0.0167265	-1.18346
125853830	chr11:125853830:G:A	1.09254e-08	-1.8786e-10	-1.04691
125854108	chr11:125854108:A:G	2.94855e-08	1.37968	-1.43378
125855179	chr11:125855179:G:A	4.33804e-09	-1.37626	-0.594314
125855198	chr11:125855198:T:C	8.4169e-09	-1.30776	-4.18622e-10
125855313	chr11:125855313:T:C	3.2904e-08	1.49233	-1.43674
125855370	chr11:125855370:G:A	3.59691e-08	1.58025	-1.43559
125855499	chr11:125855499:G:A	3.57853e-08	-1.8786e-10	0.139535
125855780	chr11:125855780:C:T	7.63316e-09	-1.8786e-10	-1.4055
125856458	chr11:125856458:G:A	4.60605e-09	-0.955774	-0.954857
125856530	chr11:125856530:G:A	5.12221e-09	-1.80442	-4.18622e-10
125856741	chr11:125856741:T:C	3.67221e-08	1.60066	-1.43528
125857541	chr11:125857541:A:C	9.7473e-09	-1.8786e-10	-1.16101
125857577	chr11:125857577:C:T	5.15963e-09	-1.5276	-0.269538
125857591	chr11:125857591:C:G	3.30774e-08	1.49629	-1.43544
125857694	chr11:125857694:C:T	3.63946e-09	-1.14378	-1.00239
125857902	chr11:125857902:C:T	2.48424e-09	-1.12967	-1.39837
125857964	chr11:125857964:CT:C	3.153e-08	1.09501	-1.08207
125857997	chr11:125857997:C:T	3.6605e-09	-1.11868	-1.02172
125858025	chr11:125858025:G:A	1.0215e-08	-1.8786e-10	-1.11415
125858130	chr11:125858130:A:G	1.51151e-09	-1.78071	-1.24418
125858147	chr11:125858147:A:G	1.96235e-08	0.906171	-1.36745
125858167	chr11:125858167:C:A	1.81681e-08	-1.8786e-10	-0.538337
125858456	chr11:125858456:C:T	8.31328e-09	-1.8786e-10	-1.32015
125858590	chr11:125858590:C:A	2.09917e-08	-1.8786e-10	-0.393875
125858686	chr11:125858686:C:T	3.25826e-08	1.48077	-1.435
125858724	chr11:125858724:A:G	1.02879e-08	-1.8786e-10	-1.10704
125858937	chr11:125858937:T:C	1.65403e-08	-1.8786e-10	-0.632204
125859133	chr11:125859133:A:G	8.90299e-09	-1.8786e-10	-1.25161
125859187	chr11:125859187:T:C	8.58561e-09	-0.0640062	-1.22391
125859236	chr11:125859236:C:G	3.2838e-09	-1.22455	-1.02445
125859385	chr11:125859385:T:G	1.07472e-08	-1.8786e-10	-1.06336
125860286	chr11:125860286:A:G	1.03711e-08	-1.8786e-10	-1.09898
125860454	chr11:125860454:A:G	3.38107e-08	1.51848	-1.43571
125860517	chr11:125860517:T:C	8.32419e-09	-1.8786e-10	-1.31884
125860590	chr11:125860590:T:A	1.00781e-08	-1.8786e-10	-1.12764
125860852	chr11:125860852:C:T	8.4444e-09	-0.123704	-1.1808
125860875	chr11:125860875:C:A	3.11051e-08	-0.000629224	-4.18622e-10
125860953	chr11:125860953:C:A	2.30301e-08	1.11431	-1.41551
125861051	chr11:125861051:C:G	1.69175e-09	-1.52144	-1.3908
125861553	chr11:125861553:G:A	3.32132e-08	1.49969	-1.43475
125861559	chr11:125861559:T:C	3.36892e-08	1.51482	-1.43564
125861730	chr11:125861730:GAATAA:G	3.39018e-08	1.52141	-1.43594
125861750	chr11:125861750:C:T	3.66219e-09	-0.909841	-1.2301
125861769	chr11:125861769:A:G	8.78312e-09	-1.21444	-0.0507345
125861922	chr11:125861922:T:C	2.78341e-08	1.32405	-1.43579
125862048	chr11:125862048:C:T	2.78893e-09	-1.81157	-0.600778
125862863	chr11:125862863:C:T	7.1097e-09	-0.880304	-0.596238
125862950	chr11:125862950:T:G	2.03632e-08	0.908648	-1.33292
125863048	chr11:125863048:C:T	1.6931e-09	-1.69013	-1.22131
125865008	chr11:125865008:C:G	1.04608e-08	-1.8786e-10	-1.09037
125865204	chr11:125865204:C:A	2.1369e-08	0.886965	-1.26302
125865240	chr11:125865240:C:T	9.02609e-09	-1.8786e-10	-1.23788
125865268	chr11:125865268:G:A	1.51012e-08	-1.8786e-10	-0.723228
125865316	chr11:125865316:A:G	1.72045e-08	0.666218	-1.25905
125865613	chr11:125865613:T:C	8.35293e-08	0.987195	-4.18622e-10
125865661	chr11:125865661:A:G	8.81596e-09	-1.8786e-10	-1.26144
125865672	chr11:125865672:C:T	7.81758e-09	-1.8786e-10	-1.38163
125865866	chr11:125865866:A:C	1.04472e-08	-1.8786e-10	-1.09167
125865873	chr11:125865873:C:T	3.86621e-09	-1.4303	-0.655432
125866047	chr11:125866047:A:G	1.4576e-09	-1.77471	-1.2865
125866381	chr11:125866381:C:T	8.43439e-08	0.9969	-4.18622e-10
125866423	chr11:125866423:G:T	1.97805e-08	-1.8786e-10	-0.453306
125866613	chr11:125866613:T:G	4.84855e-09	-1.25612	-0.603207
125866616	chr11:125866616:T:G	8.95269e-09	-0.241208	-1.00484
125866686	chr11:125866686:C:T	1.42934e-08	-1.8786e-10	-0.778205
125866803	chr11:125866803:A:G	2.14692e-08	0.851079	-1.22246
125866822	chr11:125866822:C:T	1.75603e-08	0.682199	-1.25456
125866856	chr11:125866856:T:C	1.72682e-08	0.702879	-1.29202
125866884	chr11:125866884:A:T	7.23103e-08	0.842965	-4.18622e-10
125866902	chr11:125866902:A:G	9.70677e-09	-0.039269	-1.12591
125867011	chr11:125867011:T:C	2.51458e-08	-0.213313	-4.18622e-10
125867261	chr11:125867261:C:A	2.03664e-08	-1.8786e-10	-0.424115
125867345	chr11:125867345:T:C	5.85841e-08	-1.8786e-10	0.632461
125867566	chr11:125867566:C:T	8.98847e-09	-1.8786e-10	-1.24206
125867840	chr11:125867840:C:T	9.98772e-09	-1.8786e-10	-1.13665
125867881	chr11:125867881:G:A	3.5558e-09	-1.14982	-1.0196
125868128	chr11:125868128:G:A	1.41317e-08	-1.8786e-10	-0.78958
125868496	chr11:125868496:A:C	2.01555e-08	-1.8786e-10	-0.434527
125868723	chr11:125868723:T:G	2.11302e-08	0.865549	-1.25285
125869004	chr11:125869004:G:A	1.30612e-09	-1.73417	-1.43678
125869491	chr11:125869491:C:T	1.81641e-08	0.86688	-1.40544
125869502	chr11:125869502:C:T	1.8295e-08	0.872729	-1.4041
125870096	chr11:125870096:G:C	1.39984e-08	0.177737	-0.976797
125870118	chr11:125870118:G:A	2.66608e-08	-1.8786e-10	-0.154808
125870186	chr11:125870186:T:C	4.16125e-08	0.290398	-4.18622e-10
125870358	chr11:125870358:A:G	1.4686e-08	-0.751108	-4.18622e-10
125870368	chr11:125870368:A:C	4.99477e-09	-0.874496	-0.955114
125870570	chr11:125870570:G:T	2.43603e-09	-1.15645	-1.39118
125870921	chr11:125870921:T:C	1.89854e-09	-1.47622	-1.3207
125870965	chr11:125870965:T:C	1.66216e-08	-1.8786e-10	-0.627302
125871028	chr11:125871028:C:T	3.36096e-08	1.51256	-1.43575
125871174	chr11:125871174:C:G	1.03963e-08	-1.8786e-10	-1.09655
125871724	chr11:125871724:A:G	1.2465e-08	-1.8786e-10	-0.915078
125871842	chr11:125871842:T:C	8.80112e-08	1.03946	-4.18622e-10
125872152	chr11:125872152:C:A	3.64466e-08	1.59438	-1.43653
125872328	chr11:125872328:G:A	9.4185e-09	-1.8786e-10	-1.19533
125872451	chr11:125872451:C:T	2.07504e-08	-1.8786e-10	-0.405435
125872816	chr11:125872816:C:T	7.41847e-09	-1.8786e-10	-1.43403
125873344	chr11:125873344:C:G	9.21353e-09	-0.18378	-1.03355
125873693	chr11:125873693:A:G	3.47098e-08	1.54526	-1.43624
125873717	chr11:125873717:A:C	1.73459e-08	-1.8786e-10	-0.584645
125873830	chr11:125873830:C:T	9.35189e-09	-1.8786e-10	-1.20242
125874188	chr11:125874188:G:A	1.06767e-08	-1.8786e-10	-1.06994
125874399	chr11:125874399:A:G	3.34948e-08	1.50982	-1.43643
125875037	chr11:125875037:A:C	1.0691e-08	-1.8786e-10	-1.0686
125875058	chr11:125875058:G:A	1.62677e-08	-1.8786e-10	-0.648818
125875103	chr11:125875103:C:T	3.68433e-08	1.60508	-1.43641
125875206	chr11:125875206:A:G	3.95214e-08	0.238839	-4.18622e-10
125875446	chr11:125875446:C:T	1.04651e-08	-1.8786e-10	-1.08996
125875466	chr11:125875466:AAT:A	8.11944e-09	-1.8786e-10	-1.34374
125875519	chr11:125875519:G:T	3.44899e-08	1.53927	-1.4366
125875652	chr11:125875652:A:G	1.58526e-08	0.0201412	-0.694808
125876402	chr11:125876402:G:A	8.20594e-09	-1.8786e-10	-1.33314
125876448	chr11:125876448:A:C	1.85512e-09	-1.48594	-1.33411
125876671	chr11:125876671:C:T	2.51633e-09	-1.1393	-1.3759
125876870	chr11:125876870:C:T	8.51871e-08	1.00685	-4.18622e-10
125877539	chr11:125877539:G:A	1.63243e-08	0.763546	-1.40889
125877574	chr11:125877574:A:C	1.54524e-08	-0.0358113	-0.664424
125877642	chr11:125877642:T:G	1.85273e-08	0.845194	-1.36395
125877722	chr11:125877722:G:A	5.49508e-09	-1.36369	-0.370463
125878055	chr11:125878055:G:A	7.46729e-09	-1.8786e-10	-1.42747
125878826	chr11:125878826:C:T	9.60232e-09	-1.8786e-10	-1.176
125878982	chr11:125878982:T:C	1.68815e-08	-1.8786e-10	-0.611783
125879003	chr11:125879003:G:T	5.36514e-09	-1.49061	-0.267471
125879004	chr11:125879004:A:G	1.27911e-09	-1.76933	-1.42251
125879094	chr11:125879094:T:C	2.03803e-08	0.78529	-1.20872
125879749	chr11:125879749:T:C	2.28688e-08	1.05572	-1.36395
125879866	chr11:125879866:G:T	1.70813e-08	-1.8786e-10	-0.600019
125880287	chr11:125880287:G:A	5.24564e-09	-0.832434	-0.948172
125880319	chr11:125880319:CCT:C	1.08222e-08	-1.8786e-10	-1.0564
125880451	chr11:125880451:T:C	7.51947e-09	-1.8786e-10	-1.42051
125880951	chr11:125880951:G:A	3.97261e-07	-1.47778	4.02437
125881000	chr11:125881000:C:T	3.42447e-09	-1.17506	-1.032
125881964	chr11:125881964:C:T	2.73844e-09	-0.994571	-1.43604
125882266	chr11:125882266:A:G	1.39703e-09	-1.81934	-1.28431
125882734	chr11:125882734:G:A	1.17277e-08	-1.8786e-10	-0.976051
125883150	chr11:125883150:C:T	3.78444e-08	0.19548	-4.18622e-10
125883239	chr11:125883239:A:G	8.20479e-09	-1.8786e-10	-1.33328
125883330	chr11:125883330:G:T	1.43304e-08	-0.101103	-0.674517
125883406	chr11:125883406:T:C	1.06562e-08	-1.8786e-10	-1.07186
125883465	chr11:125883465:T:C	1.74341e-09	-1.69043	-1.19173
125883862	chr11:125883862:G:A	1.07528e-08	-1.8786e-10	-1.06283
125884385	chr11:125884385:G:A	6.06707e-09	-1.10597	-0.529162
125884415	chr11:125884415:C:G	9.05881e-09	-1.8786e-10	-1.23426
125885337	chr11:125885337:G:A	2.00957e-08	-1.8786e-10	-0.437497
125885375	chr11:125885375:T:C	9.64895e-09	-0.122175	-1.04898
125885623	chr11:125885623:T:C	2.58984e-09	-1.0991	-1.38731
125885753	chr11:125885753:C:G	8.48248e-08	1.00259	-4.18622e-10
125886033	chr11:125886033:TAATAGA:T	9.34795e-09	-1.8786e-10	-1.20285
125886479	chr11:125886479:A:G	1.18692e-08	0.299363	-1.26341
125886499	chr11:125886499:C:G	1.22534e-08	0.379301	-1.3115
125886663	chr11:125886663:A:G	1.40786e-08	0.382262	-1.17561
125887118	chr11:125887118:G:A	9.80184e-09	-1.8786e-10	-1.15543
125888022	chr11:125888022:C:T	2.72396e-09	-1.66897	-0.76694
125888391	chr11:125888391:G:A	1.67784e-09	-1.58076	-1.33973
125888857	chr11:125888857:G:A	3.39371e-09	-0.893012	-1.32307
125888940	chr11:125888940:G:A	3.38093e-09	-0.881679	-1.33817
125889707	chr11:125889707:C:T	3.20325e-09	-1.65642	-0.617412
125889752	chr11:125889752:T:C	2.43898e-09	-1.11065	-1.43577
125890303	chr11:125890303:TA:T	4.45178e-09	-0.518778	-1.42592
125890402	chr11:125890402:A:T	4.67995e-09	-0.584549	-1.31017
125890522	chr11:125890522:C:T	5.07758e-09	-1.81317	-4.18622e-10
125890563	chr11:125890563:G:A	4.86256e-09	-0.53834	-1.3181
125890771	chr11:125890771:G:C	1.03162e-08	-1.8786e-10	-1.10429
125891100	chr11:125891100:C:T	2.87006e-09	-0.986087	-1.39758
125891563	chr11:125891563:G:T	1.58249e-08	-0.410097	-0.266321
125891964	chr11:125891964:C:T	1.31219e-08	-1.8786e-10	-0.863717
125892490	chr11:125892490:T:C	2.62874e-09	-1.04082	-1.43068
125892719	chr11:125892719:A:G	1.25903e-08	-1.8786e-10	-0.905075
125892904	chr11:125892904:T:C	7.48655e-09	-1.8786e-10	-1.42489
125892965	chr11:125892965:C:T	7.52386e-09	-1.8786e-10	-1.41992
125893096	chr11:125893096:T:C	1.38757e-08	-1.8786e-10	-0.807863
125893287	chr11:125893287:A:ATT	7.41376e-09	-1.8786e-10	-1.43466
125893289	chr11:125893289:A:AT	7.41376e-09	-1.8786e-10	-1.43466
125893671	chr11:125893671:TC:T	7.34811e-09	-1.76583	0.322269
125893686	chr11:125893686:T:C	2.50303e-09	-1.11675	-1.40375
125893851	chr11:125893851:C:G	6.77027e-09	-1.57932	0.0538633
125894142	chr11:125894142:A:G	8.9734e-09	-1.8786e-10	-1.24374
125895165	chr11:125895165:A:C	8.12342e-09	-1.8786e-10	-1.34325
125896149	chr11:125896149:C:A	1.53503e-08	0.717056	-1.42393
125896278	chr11:125896278:A:C	4.56409e-09	-0.486781	-1.433
125896312	chr11:125896312:C:T	4.78795e-09	-0.530834	-1.34107
125896444	chr11:125896444:A:G	4.95051e-09	-0.505349	-1.33316
125896646	chr11:125896646:C:G	2.84142e-09	-0.990513	-1.40319
125897924	chr11:125897924:T:A	9.34972e-09	-1.8786e-10	-1.20266
125898452	chr11:125898452:G:A	1.90606e-08	-0.242709	-0.247672
125899031	chr11:125899031:G:A	4.14874e-09	-0.578484	-1.43671
125899641	chr11:125899641:G:T	9.17806e-09	-1.8786e-10	-1.22119
125900348	chr11:125900348:C:G	7.73313e-09	-1.8786e-10	-1.39249
125900375	chr11:125900375:G:A	5.56398e-09	-1.72169	-4.18622e-10
125900530	chr11:125900530:A:C	1.36943e-08	-1.64214	0.821118
125900710	chr11:125900710:G:C	3.58816e-09	-1.66574	-0.49462
125900723	chr11:125900723:G:A	3.52249e-09	-1.65628	-0.522558
125900776	chr11:125900776:T:C	3.99614e-09	-0.63842	-1.41425
125900829	chr11:125900829:C:T	3.59843e-09	-1.66283	-0.494673
125901003	chr11:125901003:C:T	2.64125e-08	-1.8786e-10	-0.164164
125901130	chr11:125901130:TA:T	1.12437e-07	-1.64188	2.92628
125901141	chr11:125901141:C:T	9.23127e-09	-1.04625	-0.169159
125901237	chr11:125901237:T:C	1.07812e-07	-1.63595	2.87833
125901445	chr11:125901445:T:C	5.05081e-09	-1.81845	-4.18622e-10
125901524	chr11:125901524:T:C	3.98968e-09	-0.617302	-1.43699
125901696	chr11:125901696:T:A	1.87948e-09	-1.5608	-1.24621
125902081	chr11:125902081:T:C	3.5337e-09	-1.68417	-0.491491
125902149	chr11:125902149:A:G	4.29995e-09	-0.601635	-1.37776
125902687	chr11:125902687:A:G	8.66905e-09	-1.8786e-10	-1.27824
125902982	chr11:125902982:A:G	5.12795e-09	-1.8033	-4.18622e-10
125903104	chr11:125903104:T:C	3.34861e-09	-1.73105	-0.498405
125903377	chr11:125903377:G:A	3.77191e-09	-0.673533	-1.43689
125903665	chr11:125903665:G:C	3.00793e-09	-1.69954	-0.637212
125903873	chr11:125903873:T:C	1.24483e-08	-0.91642	-4.18622e-10
125903973	chr11:125903973:T:TA	8.80276e-09	-1.8786e-10	-1.26294
125904191	chr11:125904191:G:T	3.96775e-08	-1.69596	1.93875
125905411	chr11:125905411:A:G	1.89084e-08	-1.8786e-10	-0.498397
125905663	chr11:125905663:T:C	1.37181e-08	-1.8786e-10	-0.819288
125906071	chr11:125906071:T:C	1.20473e-08	-1.8786e-10	-0.949164
125906343	chr11:125906343:A:G	1.21553e-08	-1.8786e-10	-0.940235
125906580	chr11:125906580:A:G	1.41529e-09	-1.65751	-1.43316
125906657	chr11:125906657:C:T	1.44168e-09	-1.7386	-1.33359
125906787	chr11:125906787:C:T	1.13077e-08	-1.8786e-10	-1.01252
125906909	chr11:125906909:G:C	7.41971e-09	-1.8786e-10	-1.43386
125907161	chr11:125907161:G:A	1.71117e-09	-1.81698	-1.08385
125907355	chr11:125907355:T:G	9.69378e-09	-1.35911	0.19259
125907515	chr11:125907515:G:A	7.39652e-09	-1.8786e-10	-1.43699
125908055	chr11:125908055:G:T	7.65275e-09	-1.8786e-10	-1.40294
125908324	chr11:125908324:T:C	7.41625e-09	-1.8786e-10	-1.43433
125908410	chr11:125908410:C:T	1.05661e-08	-1.8786e-10	-1.08035
125908556	chr11:125908556:T:A	2.11458e-09	-1.39071	-1.29843
125908558	chr11:125908558:G:T	2.09526e-09	-1.39707	-1.30125
125909201	chr11:125909201:G:A	1.54519e-08	-1.8786e-10	-0.700269
125909456	chr11:125909456:A:T	9.4659e-09	-1.8786e-10	-1.19031
125909775	chr11:125909775:A:G	2.48881e-08	-1.4934	1.26979
125909843	chr11:125909843:T:G	3.07837e-09	-1.5696	-0.743999
125910021	chr11:125910021:G:A	2.09027e-08	-1.56248	1.16435
125910083	chr11:125910083:CA:C	8.10602e-09	-1.8786e-10	-1.3454
125910299	chr11:125910299:C:T	3.20264e-09	-1.65247	-0.621554
125910358	chr11:125910358:C:T	7.83217e-09	-1.8786e-10	-1.37976
125910642	chr11:125910642:G:T	5.74011e-09	-1.69052	-4.18622e-10
125910770	chr11:125910770:G:T	1.10886e-08	-1.8786e-10	-1.03209
125910791	chr11:125910791:T:C	1.45993e-09	-1.80816	-1.25145
125911079	chr11:125911079:T:C	7.85222e-09	-1.8786e-10	-1.37721
125911949	chr11:125911949:A:T	7.97942e-09	-1.8786e-10	-1.36114
125912819	chr11:125912819:A:G	7.88896e-09	-1.8786e-10	-1.37254
125912980	chr11:125912980:A:T	1.68922e-07	-1.10559	2.79703
125913212	chr11:125913212:C:T	4.0844e-09	-1.4227	-0.608125
125913501	chr11:125913501:G:A	4.00602e-09	-1.51773	-0.532474
125913642	chr11:125913642:G:A	6.38688e-08	0.718829	-4.18622e-10
125913876	chr11:125913876:A:G	8.67186e-09	-1.8786e-10	-1.27792
125913958	chr11:125913958:T:C	7.6314e-09	-1.8786e-10	-1.40573
125914266	chr11:125914266:C:T	1.11581e-08	-1.8786e-10	-1.02583
125914584	chr11:125914584:C:T	1.83589e-08	-1.8786e-10	-0.52789
125914870	chr11:125914870:G:A	1.87027e-08	-1.8786e-10	-0.509336
125914891	chr11:125914891:T:C	2.01547e-09	-1.52975	-1.20739
125915000	chr11:125915000:G:T	3.61316e-08	0.149166	-4.18622e-10
125915102	chr11:125915102:C:T	3.3145e-09	-1.78797	-0.451722
125915612	chr11:125915612:A:G	2.4364e-08	-1.8786e-10	-0.244898
125915783	chr11:125915783:C:T	7.696e-09	-1.8786e-10	-1.3973
125915870	chr11:125915870:T:C	1.76559e-09	-1.50554	-1.36398
125915904	chr11:125915904:A:G	3.68778e-09	-1.59576	-0.537219
125915942	chr11:125915942:A:G	2.22968e-09	-1.55353	-1.08262
125916268	chr11:125916268:C:T	7.11826e-09	-1.47534	-4.18622e-10
125916406	chr11:125916406:T:G	7.81747e-09	-1.8786e-10	-1.38164
125916632	chr11:125916632:T:A	8.45076e-09	-1.8786e-10	-1.30375
125917017	chr11:125917017:T:G	1.76356e-08	-1.8786e-10	-0.568085
125917566	chr11:125917566:G:A	1.55895e-07	-0.958091	2.56927
125917584	chr11:125917584:A:C	1.93754e-09	-1.61833	-1.15825
125917675	chr11:125917675:C:T	1.79545e-09	-1.51181	-1.34094
125917733	chr11:125917733:C:G	8.00463e-09	-1.8786e-10	-1.35798
125917782	chr11:125917782:A:G	6.74399e-08	0.773234	-4.18622e-10
125918057	chr11:125918057:T:G	9.25957e-09	-1.8786e-10	-1.21234
125918087	chr11:125918087:G:A	1.9047e-09	-1.48342	-1.31026
125918109	chr11:125918109:G:A	2.08123e-08	-1.8786e-10	-0.402457
125918299	chr11:125918299:A:G	1.1232e-08	-1.8786e-10	-1.01924
125918360	chr11:125918360:C:A	2.66862e-09	-1.49939	-0.957048
125918783	chr11:125918783:T:C	2.11206e-09	-1.51512	-1.17522
125918865	chr11:125918865:G:A	9.20249e-09	-1.8786e-10	-1.21853
125919043	chr11:125919043:T:C	8.04079e-09	-1.8786e-10	-1.35348
125919090	chr11:125919090:G:A	3.20322e-09	-1.52527	-0.748575
125919409	chr11:125919409:G:A	1.69868e-08	-1.8786e-10	-0.605565
125919425	chr11:125919425:A:G	8.16669e-09	-1.8786e-10	-1.33794
125919639	chr11:125919639:AT:A	2.19116e-07	-0.970609	2.92221
125919752	chr11:125919752:C:T	7.75649e-09	-1.8786e-10	-1.38947
125920208	chr11:125920208:G:A	1.10051e-08	-1.8786e-10	-1.03964
125920689	chr11:125920689:A:G	1.48027e-09	-1.80935	-1.23642
125920827	chr11:125920827:T:C	2.56156e-09	-1.54291	-0.95448
125920986	chr11:125920986:T:C	5.68726e-09	-1.69977	-4.18622e-10
125921122	chr11:125921122:C:T	5.5306e-09	-1.48947	-0.238231
125921621	chr11:125921621:C:T	2.53911e-09	-1.30044	-1.20575
125922122	chr11:125922122:C:T	7.60698e-09	-1.8786e-10	-1.40894
125922521	chr11:125922521:T:C	3.32343e-09	-0.967115	-1.26989
125923161	chr11:125923161:T:G	4.7596e-09	-1.67475	-0.203083
125923185	chr11:125923185:G:A	1.81884e-08	-1.8786e-10	-0.537218
125923702	chr11:125923702:ACT:A	9.4238e-09	-1.8786e-10	-1.19476
125923794	chr11:125923794:G:A	3.66632e-09	-1.81965	-0.319168
125923892	chr11:125923892:C:T	5.7597e-09	-0.885994	-0.801123
125923994	chr11:125923994:A:G	1.04485e-08	-1.78788	0.696335
125924017	chr11:125924017:T:C	4.11512e-08	-1.70113	1.98038
125924076	chr11:125924076:C:T	7.80972e-09	-1.38263	-4.18622e-10
125924129	chr11:125924129:G:C	9.38422e-09	-1.8786e-10	-1.19897
125924147	chr11:125924147:A:G	3.38446e-09	-1.14227	-1.07654
125924210	chr11:125924210:T:C	7.40265e-09	-1.8786e-10	-1.43617
125924233	chr11:125924233:T:C	3.78361e-09	-1.00632	-1.101
125924853	chr11:125924853:C:T	3.65613e-08	0.160988	-4.18622e-10
125925091	chr11:125925091:A:G	2.61778e-09	-1.36665	-1.10902
125925238	chr11:125925238:C:T	7.50966e-09	-1.8786e-10	-1.42181
125925483	chr11:125925483:AT:A	5.43406e-08	-1.8786e-10	0.557269
125925556	chr11:125925556:G:A	2.58139e-09	-1.6826	-0.807077
125925730	chr11:125925730:A:G	4.97252e-09	-1.72655	-0.107525
125925807	chr11:125925807:G:A	1.40716e-09	-1.76963	-1.3268
125925964	chr11:125925964:T:C	1.40616e-09	-1.80924	-1.28791
125926192	chr11:125926192:A:G	7.40045e-09	-1.8786e-10	-1.43646
125926463	chr11:125926463:A:C	7.64616e-09	-1.8786e-10	-1.4038
125926616	chr11:125926616:C:T	7.78605e-09	-1.8786e-10	-1.38567
125927188	chr11:125927188:G:A	2.86987e-08	-1.8786e-10	-0.0811499
125927238	chr11:125927238:G:T	3.07095e-09	-1.8069	-0.509112
125927495	chr11:125927495:T:A	5.12279e-09	-1.8043	-4.18622e-10
125928072	chr11:125928072:C:T	3.14366e-09	-1.64589	-0.646721
125928237	chr11:125928237:A:G	7.676e-09	-1.8786e-10	-1.3999
125928290	chr11:125928290:A:C	1.19983e-09	-1.8191	-1.43672
125928553	chr11:125928553:C:T	7.63345e-09	-1.8786e-10	-1.40546
125928662	chr11:125928662:C:T	4.96474e-08	-1.8786e-10	0.466944
125928886	chr11:125928886:T:C	9.49971e-09	-1.8786e-10	-1.18674
125929024	chr11:125929024:A:T	2.67213e-09	-1.81101	-0.644113
125929509	chr11:125929509:C:T	1.27047e-09	-1.8179	-1.38071
125929672	chr11:125929672:C:T	2.46809e-09	-1.6844	-0.850158
125930077	chr11:125930077:T:C	1.48729e-08	-0.738462	-4.18622e-10
125930167	chr11:125930167:G:A	8.33047e-09	-1.8786e-10	-1.31808
125930363	chr11:125930363:C:G	8.96889e-09	-1.8786e-10	-1.24424
125930573	chr11:125930573:T:C	7.57626e-09	-1.8786e-10	-1.41298
125930724	chr11:125930724:G:T	1.30008e-09	-1.81824	-1.35734
125930888	chr11:125930888:T:A	1.30521e-08	-1.8786e-10	-0.869057
125931067	chr11:125931067:T:G	1.75766e-09	-1.7341	-1.13992
125931388	chr11:125931388:CA:C	7.58355e-09	-1.8786e-10	-1.41202
125932034	chr11:125932034:T:A	2.43086e-09	-1.78337	-0.766384
125932170	chr11:125932170:A:T	7.59863e-09	-1.8786e-10	-1.41003
125932407	chr11:125932407:C:T	2.85576e-09	-1.81777	-0.570892
125932607	chr11:125932607:T:A	1.40719e-08	-0.79382	-4.18622e-10
125932753	chr11:125932753:G:T	7.43468e-09	-1.8786e-10	-1.43185
125933391	chr11:125933391:GT:G	2.39629e-09	-1.7831	-0.780984
125933739	chr11:125933739:G:T	9.78722e-07	-1.69358	5.14183
125934281	chr11:125934281:C:T	3.3031e-08	-1.8786e-10	0.0594442
125934332	chr11:125934332:T:C	1.54337e-09	-1.72373	-1.28031
125935136	chr11:125935136:A:T	1.41302e-09	-1.6851	-1.40718
125935514	chr11:125935514:G:A	7.71466e-09	-1.39488	-4.18622e-10
125935526	chr11:125935526:G:A	8.10904e-09	-1.8786e-10	-1.34502
125935735	chr11:125935735:A:G	9.41126e-07	-1.69161	5.10068
125935967	chr11:125935967:C:T	7.52398e-09	-1.8786e-10	-1.41991
125936055	chr11:125936055:G:A	3.91705e-09	-1.66422	-0.408444
125936202	chr11:125936202:T:A	7.54861e-09	-1.8786e-10	-1.41664
125936206	chr11:125936206:C:G	2.49772e-09	-1.73109	-0.791535
125936292	chr11:125936292:T:G	2.44887e-07	-1.28064	3.34344
125937003	chr11:125937003:C:T	2.83266e-08	-1.8786e-10	-0.0942001
125937004	chr11:125937004:G:A	3.13078e-09	-1.78797	-0.508753
125937269	chr11:125937269:A:G	1.22125e-09	-1.80164	-1.43649
125937491	chr11:125937491:T:C	9.24307e-09	-0.42299	-0.791138
125937508	chr11:125937508:C:T	5.13045e-09	-1.80281	-4.18622e-10
125937556	chr11:125937556:G:A	3.65062e-09	-1.66375	-0.479361
125937570	chr11:125937570:G:A	1.4745e-09	-1.81852	-1.23116
125937962	chr11:125937962:C:T	3.37322e-09	-1.09834	-1.1238
125938459	chr11:125938459:A:G	3.13209e-08	-1.8786e-10	0.00628428
125938562	chr11:125938562:C:A	1.65717e-09	-1.49564	-1.43725
125938627	chr11:125938627:G:T	2.66554e-08	-1.8786e-10	-0.155011
125938767	chr11:125938767:C:G	8.10595e-09	-1.8786e-10	-1.3454
125938826	chr11:125938826:C:T	3.5227e-08	-1.8786e-10	0.12381
125939239	chr11:125939239:C:G	8.33979e-09	-1.8786e-10	-1.31696
125939732	chr11:125939732:T:C	2.34214e-09	-1.31936	-1.26758
125939768	chr11:125939768:T:C	2.45677e-08	-1.8786e-10	-0.236569
125940272	chr11:125940272:T:C	1.24721e-09	-1.78167	-1.43543
125940615	chr11:125940615:C:A	1.16717e-08	-1.8786e-10	-0.980837
125940676	chr11:125940676:T:C	3.55915e-07	-1.17857	3.61526
125940826	chr11:125940826:G:A	4.62433e-09	-1.81968	-0.0869947
125941784	chr11:125941784:A:G	5.57165e-09	-1.81222	0.0919067
125942103	chr11:125942103:G:A	1.88998e-08	-1.8786e-10	-0.49885
125942105	chr11:125942105:T:A	8.10591e-09	-1.8786e-10	-1.34541
125942158	chr11:125942158:C:T	7.39575e-09	-1.8786e-10	-1.4371
125942176	chr11:125942176:G:A	3.83965e-09	-1.79806	-0.294561
125942252	chr11:125942252:AGGATAAACGTTAGCTGAG:A	1.25844e-09	-1.80948	-1.39865
125942394	chr11:125942394:G:A	3.23391e-09	-1.048	-1.21631
125942421	chr11:125942421:C:T	2.12028e-09	-1.2675	-1.41895
125942455	chr11:125942455:T:C	9.30328e-09	-0.879494	-0.328141
125942980	chr11:125942980:G:A	3.44628e-09	-1.75696	-0.443748
125943335	chr11:125943335:G:T	1.71546e-08	-1.8786e-10	-0.595736
125943391	chr11:125943391:A:C	2.88223e-09	-1.18319	-1.19624
125943617	chr11:125943617:A:G	7.5488e-09	-1.8786e-10	-1.41661
125943632	chr11:125943632:G:A	2.88439e-09	-1.79669	-0.581993
125943799	chr11:125943799:G:A	1.94138e-08	-1.8786e-10	-0.472021
125944088	chr11:125944088:C:T	2.49787e-09	-1.81095	-0.711613
125944303	chr11:125944303:A:G	3.19408e-09	-0.931065	-1.34564
125944310	chr11:125944310:C:T	8.95809e-09	-1.8786e-10	-1.24545
125944909	chr11:125944909:GT:G	2.67963e-09	-1.55413	-0.898194
125944924	chr11:125944924:C:G	8.75667e-09	-1.8786e-10	-1.26819
125945048	chr11:125945048:G:A	8.742e-09	-1.8786e-10	-1.26986
125945192	chr11:125945192:C:T	7.97812e-09	-1.8786e-10	-1.3613
125945464	chr11:125945464:G:A	3.19962e-09	-1.81072	-0.46425
125945485	chr11:125945485:C:T	4.10812e-09	-1.81534	-0.209692
125945536	chr11:125945536:A:G	5.10618e-09	-1.81927	0.0117193
125945579	chr11:125945579:TC:T	1.31107e-08	-1.17294	0.308363
125945974	chr11:125945974:A:G	2.54206e-09	-1.78655	-0.718478
125946016	chr11:125946016:G:T	1.11176e-08	-1.29264	0.263166
125946737	chr11:125946737:C:T	7.48774e-09	-1.8786e-10	-1.42474
125947504	chr11:125947504:A:G	2.14046e-09	-1.68778	-0.989204
125947699	chr11:125947699:G:A	6.56923e-09	-1.55561	-4.18622e-10
125947733	chr11:125947733:G:A	4.69484e-09	-1.80918	-0.0823633
125947990	chr11:125947990:C:T	3.35114e-09	-1.81508	-0.413626
125948342	chr11:125948342:G:A	1.96785e-09	-1.32385	-1.43721
125948402	chr11:125948402:C:T	2.68181e-09	-1.2723	-1.17921
125948510	chr11:125948510:G:A	1.95736e-09	-1.34727	-1.41914
125948513	chr11:125948513:G:A	1.80169e-09	-1.56998	-1.2793
125948788	chr11:125948788:A:G	2.09695e-09	-1.32569	-1.37183
125948804	chr11:125948804:A:G	2.62916e-09	-1.46906	-1.00228
125948859	chr11:125948859:C:G	7.32582e-09	-1.81335	0.36675
125949008	chr11:125949008:G:A	8.12242e-09	-1.8786e-10	-1.34337
125949083	chr11:125949083:G:A	1.81044e-09	-1.46136	-1.38307
125949163	chr11:125949163:C:T	2.3047e-09	-1.36557	-1.23748
125949330	chr11:125949330:G:C	7.74224e-09	-1.8786e-10	-1.39131
125949349	chr11:125949349:T:C	1.11593e-08	-1.8786e-10	-1.02573
125949382	chr11:125949382:G:A	6.53277e-09	-1.56117	-4.18622e-10
125949544	chr11:125949544:C:A	7.78422e-09	-1.8786e-10	-1.3859
125949573	chr11:125949573:C:T	7.52345e-09	-1.41998	-4.18622e-10
125949677	chr11:125949677:C:T	8.13415e-09	-1.8786e-10	-1.34193
125949924	chr11:125949924:C:T	3.8088e-09	-1.77848	-0.322206
125950236	chr11:125950236:G:A	1.75463e-09	-1.76364	-1.11211
125950339	chr11:125950339:C:T	2.2764e-09	-1.22669	-1.38872
125950951	chr11:125950951:C:T	1.28134e-09	-1.81854	-1.37155
125951318	chr11:125951318:C:T	2.23735e-09	-1.64132	-0.991387
125951567	chr11:125951567:G:A	3.42972e-09	-1.80211	-0.403417
125951805	chr11:125951805:C:T	7.4208e-09	-1.8786e-10	-1.43372
125951868	chr11:125951868:C:T	1.25472e-08	-1.75725	0.848751
125951989	chr11:125951989:CAAG:C	6.77275e-09	-1.5251	-4.18622e-10
125952134	chr11:125952134:C:A	9.7649e-09	-1.8786e-10	-1.15921
125952530	chr11:125952530:T:C	2.24633e-09	-1.52752	-1.10118
125952812	chr11:125952812:C:T	2.80606e-09	-1.81152	-0.5947
125952868	chr11:125952868:C:T	1.33854e-08	-1.8786e-10	-0.84384
125952904	chr11:125952904:A:G	2.96214e-09	-1.80691	-0.545184
125952924	chr11:125952924:T:C	5.60795e-09	-1.45628	-0.257532
125953191	chr11:125953191:C:T	2.77006e-09	-1.81817	-0.600957
125953458	chr11:125953458:C:T	3.8664e-09	-0.736339	-1.34934
125953513	chr11:125953513:G:C	1.52869e-09	-1.79884	-1.21475
125953596	chr11:125953596:C:T	9.18472e-09	-1.8786e-10	-1.22046
125953802	chr11:125953802:G:A	7.5481e-09	-1.8786e-10	-1.41671
125953833	chr11:125953833:A:G	1.30486e-08	-1.8786e-10	-0.869324
125953857	chr11:125953857:G:A	1.87997e-09	-1.64421	-1.16254
125954326	chr11:125954326:C:T	1.41416e-08	-0.788882	-4.18622e-10
125954555	chr11:125954555:C:T	3.45931e-09	-1.80718	-0.389748
125954719	chr11:125954719:T:C	7.59733e-09	-1.8786e-10	-1.41021
125954963	chr11:125954963:C:T	9.49463e-09	-0.181302	-1.00597
125955000	chr11:125955000:T:C	7.6681e-09	-0.237115	-1.16382
125955280	chr11:125955280:T:C	1.53777e-09	-1.57315	-1.43452
125955329	chr11:125955329:G:T	1.48387e-09	-1.73589	-1.30746
125955517	chr11:125955517:A:C	1.96708e-09	-1.81522	-0.94623
125955567	chr11:125955567:C:T	4.64042e-09	-0.629083	-1.27411
125955807	chr11:125955807:C:T	8.30183e-09	-1.8786e-10	-1.32153
125955813	chr11:125955813:A:G	2.61026e-09	-1.55043	-0.92812
125956477	chr11:125956477:C:T	1.6191e-09	-1.55328	-1.40285
125956807	chr11:125956807:G:A	1.53475e-09	-1.59114	-1.4185
125956862	chr11:125956862:C:T	7.42155e-09	-1.8786e-10	-1.43361
125957058	chr11:125957058:A:C	1.33859e-09	-1.71259	-1.4338
125957165	chr11:125957165:C:T	8.73406e-09	-1.8786e-10	-1.27077
125957177	chr11:125957177:G:A	3.23089e-09	-0.879435	-1.38581
125957314	chr11:125957314:G:C	5.83213e-09	-1.67462	-4.18622e-10
125957452	chr11:125957452:A:G	2.90298e-09	-0.9476	-1.42466
125957856	chr11:125957856:TGAAA:T	8.22477e-09	-1.8786e-10	-1.33085
125957866	chr11:125957866:A:T	5.37701e-09	-0.573568	-1.1823
125957950	chr11:125957950:A:G	8.73947e-09	-1.8786e-10	-1.27015
125958112	chr11:125958112:T:C	1.59898e-09	-1.53188	-1.43676
125958193	chr11:125958193:G:C	1.07313e-08	-1.8786e-10	-1.06484
125958202	chr11:125958202:A:G	1.79476e-09	-1.57026	-1.28287
125958208	chr11:125958208:C:T	1.26003e-08	-1.8786e-10	-0.904284
125958225	chr11:125958225:G:A	7.5895e-09	-1.8786e-10	-1.41124
125958845	chr11:125958845:C:T	7.57592e-09	-1.8786e-10	-1.41303
125959271	chr11:125959271:C:T	8.20374e-09	-1.8786e-10	-1.33341
125959505	chr11:125959505:G:A	8.81652e-09	-1.8786e-10	-1.26137
125959610	chr11:125959610:A:C	2.27951e-09	-1.77387	-0.840178
125959881	chr11:125959881:A:G	7.47523e-09	-1.8786e-10	-1.42641
125960664	chr11:125960664:A:G	2.83527e-09	-1.63202	-0.763851
125960802	chr11:125960802:T:C	2.26056e-09	-1.81822	-0.804166
125961075	chr11:125961075:A:T	2.64456e-09	-1.07764	-1.38785
125961255	chr11:125961255:G:A	7.59859e-09	-1.8786e-10	-1.41004
125961512	chr11:125961512:T:C	1.60772e-09	-1.78607	-1.17711
125961767	chr11:125961767:G:A	7.4686e-09	-1.8786e-10	-1.4273
125961796	chr11:125961796:G:A	8.3933e-09	-1.8786e-10	-1.31057
125961829	chr11:125961829:C:T	7.91611e-09	-1.8786e-10	-1.3691
125962764	chr11:125962764:C:T	2.63387e-09	-1.03251	-1.43703
125962819	chr11:125962819:C:T	2.38619e-09	-1.81385	-0.754458
125963059	chr11:125963059:C:T	3.08367e-09	-0.878016	-1.43387
125963568	chr11:125963568:T:A	8.12107e-09	-1.8786e-10	-1.34354
125963913	chr11:125963913:A:G	8.14811e-09	-1.8786e-10	-1.34022
125964069	chr11:125964069:T:C	9.74872e-09	-1.8786e-10	-1.16087
125964178	chr11:125964178:G:A	4.1523e-09	-1.75441	-0.259924
125964732	chr11:125964732:T:C	8.36165e-09	-1.8786e-10	-1.31435
125965156	chr11:125965156:C:A	5.60633e-09	-1.81781	0.103705
125965197	chr11:125965197:C:T	7.92751e-09	-1.8786e-10	-1.36766
125965765	chr11:125965765:A:C	7.48232e-09	-1.8786e-10	-1.42546
125965996	chr11:125965996:G:A	8.41529e-09	-1.8786e-10	-1.30795
125966435	chr11:125966435:G:A	1.61908e-09	-1.64352	-1.31262
125966479	chr11:125966479:G:A	1.18476e-08	-1.8786e-10	-0.96588
125966533	chr11:125966533:G:A	3.09784e-09	-0.931563	-1.37573
125966644	chr11:125966644:C:T	1.17881e-08	-1.8786e-10	-0.970912
125967159	chr11:125967159:A:G	2.25822e-09	-1.81941	-0.804018
125967274	chr11:125967274:T:C	2.39295e-08	0.452102	-0.714994
125967330	chr11:125967330:A:C	1.1232e-08	-1.8786e-10	-1.01923
125967365	chr11:125967365:ACT:A	8.40238e-09	-1.8786e-10	-1.30949
125967435	chr11:125967435:T:TCTA	1.66744e-08	-0.624125	-4.18622e-10
125967443	chr11:125967443:C:T	6.67329e-09	-1.53989	-4.18622e-10
125967776	chr11:125967776:A:G	1.12466e-08	-1.8786e-10	-1.01794
125968295	chr11:125968295:C:CT	7.69929e-09	-1.8786e-10	-1.39687
125969085	chr11:125969085:G:A	1.73369e-08	-1.8786e-10	-0.585165
125969182	chr11:125969182:G:C	8.96434e-09	-1.8786e-10	-1.24475
125969398	chr11:125969398:A:G	1.1747e-08	-1.8786e-10	-0.974408
125969404	chr11:125969404:A:C	7.39464e-09	-1.8786e-10	-1.43725
125969523	chr11:125969523:A:T	1.64222e-09	-1.8144	-1.12756
125969837	chr11:125969837:ACT:A	7.62516e-09	-1.8786e-10	-1.40655
125969869	chr11:125969869:G:A	1.7429e-09	-1.71734	-1.16511
125969982	chr11:125969982:A:G	2.31598e-08	-0.344434	0.0488492
125970002	chr11:125970002:T:C	2.4918e-09	-1.79882	-0.726178
125970031	chr11:125970031:T:C	1.24125e-09	-1.80821	-1.41367
125970175	chr11:125970175:T:TG	1.13721e-08	-1.8786e-10	-1.00684
125970923	chr11:125970923:A:G	1.66668e-09	-1.74773	-1.17944
125971104	chr11:125971104:C:T	4.1722e-09	-1.00842	-1.00114
125971183	chr11:125971183:A:T	7.84467e-09	-1.8786e-10	-1.37817
125971256	chr11:125971256:A:G	1.9695e-09	-1.70653	-1.0537
125971258	chr11:125971258:T:C	1.9869e-09	-1.70979	-1.04163
125971662	chr11:125971662:A:G	4.32136e-08	-1.8786e-10	0.328152
125971736	chr11:125971736:A:C	8.48495e-09	-1.8786e-10	-1.29971
125971934	chr11:125971934:T:C	7.42548e-09	-1.8786e-10	-1.43308
125972301	chr11:125972301:G:A	2.27202e-09	-1.8145	-0.802828
125972457	chr11:125972457:A:G	5.3318e-09	-1.53957	-0.224739
125972494	chr11:125972494:C:T	2.50009e-09	-1.79845	-0.72323
125972846	chr11:125972846:A:G	1.73186e-09	-1.68423	-1.20457
125973120	chr11:125973120:A:G	7.68879e-09	-1.8786e-10	-1.39824
125973136	chr11:125973136:G:C	2.79833e-09	-1.79113	-0.61785
125973245	chr11:125973245:A:G	4.25305e-09	-1.58901	-0.401352
125973348	chr11:125973348:T:C	8.26557e-09	-1.8786e-10	-1.3259
125973414	chr11:125973414:C:G	1.20839e-08	-1.4902	0.544068
125973456	chr11:125973456:G:A	1.82666e-09	-1.40952	-1.426
125973934	chr11:125973934:T:C	1.13205e-08	-1.60844	0.597054
125974154	chr11:125974154:C:T	7.67798e-09	-1.8786e-10	-1.39965
125974321	chr11:125974321:G:C	1.4887e-08	-1.39203	0.654511
125974629	chr11:125974629:C:T	1.28682e-09	-1.81241	-1.37341
125974818	chr11:125974818:T:C	9.10184e-09	-1.51173	0.282204
125974824	chr11:125974824:G:A	1.061e-08	-1.81901	0.742802
125974886	chr11:125974886:T:G	1.05153e-08	-1.50789	0.422714
125974908	chr11:125974908:G:A	7.40598e-09	-1.8786e-10	-1.43571
125974951	chr11:125974951:T:TC	1.29916e-08	-1.48632	0.612612
125975071	chr11:125975071:G:C	1.70942e-09	-1.55154	-1.35031
125975254	chr11:125975254:C:T	9.90306e-09	-1.50202	0.356858
125975374	chr11:125975374:T:G	8.75465e-09	-1.8786e-10	-1.26842
125975481	chr11:125975481:C:T	2.05086e-09	-1.65527	-1.06448
125975482	chr11:125975482:A:G	2.07406e-09	-1.66304	-1.04545
125975564	chr11:125975564:A:G	8.46097e-09	0.0773187	-1.37986
125975754	chr11:125975754:A:C	2.81096e-09	-1.34888	-1.0556
125975781	chr11:125975781:C:T	2.46871e-08	-1.8786e-10	-0.231721
125976057	chr11:125976057:A:G	1.02576e-08	-1.50261	0.392624
125976103	chr11:125976103:C:T	2.18253e-08	-1.8786e-10	-0.354931
125976503	chr11:125976503:A:G	1.08966e-08	-1.8786e-10	-1.04955
125976716	chr11:125976716:CA:C	9.43689e-09	-1.8786e-10	-1.19338
125976755	chr11:125976755:G:A	1.12646e-08	-1.8786e-10	-1.01634
125977013	chr11:125977013:A:C	2.93909e-08	-1.79805	1.74073
125977136	chr11:125977136:A:T	1.08882e-08	-1.8786e-10	-1.05033
125977150	chr11:125977150:T:C	9.55033e-09	-1.8786e-10	-1.18143
125977177	chr11:125977177:G:C	8.42768e-09	-1.8786e-10	-1.30648
125978094	chr11:125978094:G:T	1.03867e-08	-1.8786e-10	-1.09747
125978141	chr11:125978141:G:A	1.08627e-08	-1.8786e-10	-1.05267
125978366	chr11:125978366:C:T	8.87686e-09	-1.49746	0.242904
125978587	chr11:125978587:T:C	3.35475e-09	-1.78794	-0.439683
125978611	chr11:125978611:C:T	1.081e-08	-1.8786e-10	-1.05753
125978626	chr11:125978626:T:A	1.71733e-09	-1.75332	-1.14391
125978696	chr11:125978696:C:T	8.23375e-09	-1.8786e-10	-1.32976
125978862	chr11:125978862:T:G	1.85528e-09	-1.52992	-1.29005
125978982	chr11:125978982:G:A	1.75162e-09	-1.56872	-1.30874
125979009	chr11:125979009:G:A	4.53967e-09	-1.74591	-0.179241
125979023	chr11:125979023:A:T	8.86313e-09	-1.8786e-10	-1.2561
125979032	chr11:125979032:T:G	1.09791e-08	-1.04201	-4.18622e-10
125979163	chr11:125979163:A:G	1.48044e-09	-1.72488	-1.32079
125979481	chr11:125979481:T:C	1.22772e-09	-1.80467	-1.42818
125979561	chr11:125979561:C:T	7.40345e-09	-1.8786e-10	-1.43606
125979626	chr11:125979626:T:C	7.7154e-09	-1.8786e-10	-1.39478
125980208	chr11:125980208:C:G	2.17475e-08	-1.8786e-10	-0.358503
125980870	chr11:125980870:A:C	8.43712e-09	-1.8786e-10	-1.30536
125980986	chr11:125980986:C:G	3.21547e-09	-1.79569	-0.474336
125981022	chr11:125981022:G:A	8.88135e-09	-1.8786e-10	-1.25405
125981160	chr11:125981160:A:G	3.35025e-09	-1.65588	-0.573092
125981453	chr11:125981453:C:CTTT	8.65329e-09	-1.8786e-10	-1.28006
125981516	chr11:125981516:A:G	3.63277e-09	-1.65415	-0.493861
125981744	chr11:125981744:A:C	1.83728e-08	-0.527131	-4.18622e-10
125982144	chr11:125982144:CTTTGTATTTT:C	1.69617e-09	-1.74152	-1.16811
125982308	chr11:125982308:T:C	3.57801e-09	-1.79399	-0.36921
125982378	chr11:125982378:C:T	1.97006e-08	-1.81238	1.35503
125982385	chr11:125982385:G:C	8.41881e-09	-1.8786e-10	-1.30753
125982488	chr11:125982488:A:G	2.04393e-09	-1.30316	-1.41997
125982638	chr11:125982638:C:T	8.18906e-09	-1.8786e-10	-1.3352
125983323	chr11:125983323:C:T	1.33689e-09	-1.76808	-1.37958
125983421	chr11:125983421:T:C	1.86587e-09	-1.37845	-1.43583
125983628	chr11:125983628:A:T	8.33849e-09	-1.8786e-10	-1.31712
125983802	chr11:125983802:A:G	8.32592e-09	-1.8786e-10	-1.31863
125984497	chr11:125984497:G:A	2.28209e-09	-1.69955	-0.913358
125984622	chr11:125984622:G:A	8.66383e-09	-1.8786e-10	-1.27885
125985237	chr11:125985237:T:A	8.86207e-09	-1.8786e-10	-1.25622
125985320	chr11:125985320:T:C	1.70088e-09	-1.62096	-1.2859
125985437	chr11:125985437:C:T	2.31545e-08	-1.8786e-10	-0.295813
125985571	chr11:125985571:C:T	2.60304e-09	-1.70248	-0.778841
125985650	chr11:125985650:C:T	1.72177e-09	-1.60259	-1.29206
125985810	chr11:125985810:C:G	2.06245e-09	-1.66981	-1.04429
125985849	chr11:125985849:T:C	2.01964e-09	-1.70587	-1.02921
125985850	chr11:125985850:G:A	2.07546e-09	-1.69563	-1.01219
125985869	chr11:125985869:A:G	6.77216e-09	-1.29644	-0.228746
125985892	chr11:125985892:C:A	1.91692e-09	-1.66128	-1.12601
125986216	chr11:125986216:A:G	8.77199e-09	-1.8786e-10	-1.26644
125986704	chr11:125986704:G:A	1.10506e-08	-1.8786e-10	-1.03551
125986930	chr11:125986930:C:T	2.10087e-09	-1.54998	-1.14567
125987475	chr11:125987475:G:C	3.0123e-09	-1.55208	-0.783219
125987600	chr11:125987600:C:A	7.68982e-09	-1.8786e-10	-1.39811
125987850	chr11:125987850:A:G	1.63148e-09	-1.73339	-1.21512
125988090	chr11:125988090:G:A	4.59428e-08	0.588	-0.198606
125988124	chr11:125988124:C:T	1.13733e-08	-1.8786e-10	-1.00673
125988402	chr11:125988402:G:A	1.91457e-09	-1.57703	-1.21148
125988528	chr11:125988528:T:C	8.38131e-09	-1.8786e-10	-1.312
125988659	chr11:125988659:G:T	1.80878e-09	-1.58361	-1.26174
125988804	chr11:125988804:A:T	2.18106e-08	-1.8786e-10	-0.355605
125988950	chr11:125988950:T:C	1.72571e-09	-1.65602	-1.23635
125989888	chr11:125989888:T:C	2.60959e-08	0.796321	-0.972547
125989895	chr11:125989895:A:C	8.69637e-09	-1.8786e-10	-1.2751
125990077	chr11:125990077:GGAAA:G	8.21035e-09	-1.8786e-10	-1.33261
125990266	chr11:125990266:G:T	2.34321e-09	-1.40704	-1.17944
125990270	chr11:125990270:G:A	1.11288e-08	-1.8786e-10	-1.02847
125990848	chr11:125990848:CTTGT:C	8.57724e-09	-1.8786e-10	-1.28889
125990966	chr11:125990966:T:A	8.05152e-09	-1.8786e-10	-1.35214
125991022	chr11:125991022:C:T	1.49254e-09	-1.60428	-1.43324
125991211	chr11:125991211:A:C	1.47834e-09	-1.70936	-1.33772
125991324	chr11:125991324:C:A	1.58034e-09	-1.66722	-1.31314
125992038	chr11:125992038:G:C	7.75788e-09	-1.8786e-10	-1.38929
125992287	chr11:125992287:G:A	8.73197e-09	-1.8786e-10	-1.27101
125992297	chr11:125992297:G:A	1.76472e-09	-1.62725	-1.24276
125992760	chr11:125992760:T:C	1.37721e-08	-1.8786e-10	-0.815359
125992811	chr11:125992811:T:G	9.38801e-09	-1.19857	-4.18622e-10
125992943	chr11:125992943:C:T	2.06594e-09	-1.57617	-1.13625
125993126	chr11:125993126:C:T	2.40986e-09	-1.49161	-1.06682
125993157	chr11:125993157:T:C	7.50659e-09	-1.8786e-10	-1.42222
125993390	chr11:125993390:T:C	6.76076e-09	-0.126341	-1.40053
125993540	chr11:125993540:T:C	3.45725e-09	-1.7902	-0.407326
125993890	chr11:125993890:G:A	1.97025e-09	-1.52617	-1.23367
125994099	chr11:125994099:C:A	1.80724e-09	-1.50767	-1.33854
125994311	chr11:125994311:T:C	1.53694e-09	-1.58001	-1.4282
125994642	chr11:125994642:C:T	2.16602e-09	-1.45743	-1.20768
125995023	chr11:125995023:T:C	1.00626e-08	-1.8786e-10	-1.12918
125995104	chr11:125995104:G:A	6.19978e-08	-1.8786e-10	0.689097
125995118	chr11:125995118:A:G	1.55258e-09	-1.66006	-1.33802
125995129	chr11:125995129:G:C	1.52739e-08	-1.8786e-10	-0.71186
125995261	chr11:125995261:T:C	1.20964e-08	-1.8786e-10	-0.945093
125995312	chr11:125995312:A:G	5.87079e-08	-1.8786e-10	0.634572
125995371	chr11:125995371:T:C	2.18029e-09	-1.61875	-1.03979
125995519	chr11:125995519:C:T	1.21691e-08	-1.8786e-10	-0.939099
125995524	chr11:125995524:G:A	7.96128e-09	-1.8786e-10	-1.36341
125995630	chr11:125995630:T:C	1.27128e-08	-1.8786e-10	-0.895391
125996059	chr11:125996059:C:T	2.02467e-09	-1.6084	-1.12419
125996085	chr11:125996085:C:T	1.09816e-08	-1.8786e-10	-1.04178
125996594	chr11:125996594:G:A	1.19068e-08	0.0927004	-1.05359
125996756	chr11:125996756:T:C	7.46626e-09	-1.8786e-10	-1.42761
125996890	chr11:125996890:T:A	8.19011e-09	-1.8786e-10	-1.33507
125996901	chr11:125996901:C:T	1.45579e-09	-1.72847	-1.33399
125996931	chr11:125996931:T:C	1.45303e-09	-1.71995	-1.3444
125996949	chr11:125996949:G:A	5.21694e-08	-1.8786e-10	0.516493
125997144	chr11:125997144:TATATAA:T	1.43013e-09	-1.7297	-1.35053
125997760	chr11:125997760:C:T	1.37955e-09	-1.6792	-1.43705
125997767	chr11:125997767:A:G	1.05171e-08	-1.8786e-10	-1.085
125997826	chr11:125997826:T:C	9.0854e-09	-1.8786e-10	-1.23133
125997916	chr11:125997916:A:G	2.79662e-09	-1.08848	-1.32111
125998001	chr11:125998001:G:A	1.2144e-08	0.125817	-1.06698
125998030	chr11:125998030:G:A	7.9333e-09	-1.74235	0.375419
125998071	chr11:125998071:G:A	1.78687e-09	-1.53169	-1.32585
125998122	chr11:125998122:G:A	7.39524e-09	-1.8786e-10	-1.43717
125998358	chr11:125998358:C:T	1.91241e-09	-1.75223	-1.03741
125998366	chr11:125998366:A:G	1.21225e-09	-1.80859	-1.43694
125998489	chr11:125998489:A:G	3.44862e-09	-1.38165	-0.818375
125998738	chr11:125998738:T:C	3.55335e-09	-0.879962	-1.29015
125998820	chr11:125998820:T:C	2.63484e-09	-1.65938	-0.809802
125999483	chr11:125999483:G:C	6.67446e-09	-1.71319	0.17348
125999583	chr11:125999583:A:C	8.2315e-09	-1.71284	0.382808
125999644	chr11:125999644:T:C	3.70186e-09	-0.694506	-1.43466
126000014	chr11:126000014:A:G	4.35952e-09	-0.669062	-1.29658
126000062	chr11:126000062:C:T	2.75493e-09	-1.25608	-1.16853
126000071	chr11:126000071:T:C	2.88772e-09	-1.19397	-1.18357
126000087	chr11:126000087:C:T	1.2046e-09	-1.81911	-1.43275
126000100	chr11:126000100:C:T	1.05601e-08	-1.8786e-10	-1.08092
126000321	chr11:126000321:C:T	8.09651e-09	-1.8786e-10	-1.34657
126000379	chr11:126000379:A:T	2.91245e-09	-1.2196	-1.14941
126000397	chr11:126000397:T:TG	1.36733e-09	-1.70007	-1.42507
126000502	chr11:126000502:A:G	5.48845e-09	-1.73536	-4.18622e-10
126000617	chr11:126000617:T:TTTTG	3.83147e-09	-0.661468	-1.43329
126000626	chr11:126000626:A:G	9.65181e-09	-1.8786e-10	-1.17086
126000925	chr11:126000925:A:G	1.96215e-09	-1.74228	-1.02168
126001008	chr11:126001008:A:G	8.62995e-09	-1.28276	-4.18622e-10
126001279	chr11:126001279:T:C	4.20675e-09	-0.566373	-1.43494
126001406	chr11:126001406:A:G	2.27367e-08	-1.79826	1.48424
126001485	chr11:126001485:T:C	7.70871e-09	-1.8786e-10	-1.39565
126001593	chr11:126001593:T:C	5.02367e-09	-1.77156	-0.0522795
126001659	chr11:126001659:C:A	2.29267e-09	-1.17387	-1.43441
126001820	chr11:126001820:G:A	2.38876e-09	-1.13415	-1.43308
126001840	chr11:126001840:C:T	3.73838e-09	-0.682103	-1.43725
126002060	chr11:126002060:A:G	3.24045e-09	-1.12438	-1.13791
126002065	chr11:126002065:G:C	1.95678e-09	-1.74745	-1.01926
126002067	chr11:126002067:TA:T	2.0331e-09	-1.73044	-0.998004
126002153	chr11:126002153:T:C	6.9507e-08	-1.8786e-10	0.803425
126002209	chr11:126002209:G:C	3.78311e-09	-0.671698	-1.43576
126002243	chr11:126002243:C:A	9.3998e-09	-1.8786e-10	-1.19731
126002487	chr11:126002487:G:A	9.25088e-09	-1.8786e-10	-1.21328
126002634	chr11:126002634:C:T	4.00881e-09	-0.612676	-1.43683
126002734	chr11:126002734:C:G	7.13453e-09	-1.47306	-4.18622e-10
126002976	chr11:126002976:G:A	5.15366e-09	-0.933938	-0.864358
126003207	chr11:126003207:G:A	3.88517e-09	-0.681881	-1.39896
126003329	chr11:126003329:G:A	7.66971e-09	-1.8786e-10	-1.40072
126003420	chr11:126003420:A:G	6.6198e-09	-1.77806	0.230122
126003448	chr11:126003448:G:A	1.89322e-09	-1.43041	-1.36931
126003727	chr11:126003727:G:A	3.05245e-09	-1.81146	-0.510602
126003822	chr11:126003822:A:AAAAAATAAATTAT	5.05159e-09	-1.8183	-4.18622e-10
126004433	chr11:126004433:C:A	7.8096e-09	-1.8786e-10	-1.38265
126004481	chr11:126004481:AATATT:A	1.91614e-09	-1.76225	-1.02544
126004518	chr11:126004518:TTATG:T	7.51473e-09	-1.8786e-10	-1.42114
126004612	chr11:126004612:A:C	7.39551e-09	-1.8786e-10	-1.43713
126005152	chr11:126005152:A:G	1.35047e-09	-1.74099	-1.39656
126005215	chr11:126005215:C:T	5.65075e-09	-1.23042	-0.4758
126005225	chr11:126005225:C:T	7.39519e-09	-1.8786e-10	-1.43717
126005229	chr11:126005229:G:A	8.00664e-09	-1.8786e-10	-1.35773
126005304	chr11:126005304:AAAAAAAAAAAAAAACAAACAAACAAAC:A	5.28799e-09	-1.77256	-4.18622e-10
126005403	chr11:126005403:T:C	7.9713e-09	-1.8786e-10	-1.36215
126005410	chr11:126005410:C:T	5.07708e-09	-1.81327	-4.18622e-10
126005503	chr11:126005503:C:T	1.2684e-08	-1.8786e-10	-0.897663
126005619	chr11:126005619:G:A	3.72499e-09	-1.0238	-1.09914
126005745	chr11:126005745:C:T	7.42773e-09	-1.8786e-10	-1.43278
126005939	chr11:126005939:C:T	1.11144e-08	-1.02976	-4.18622e-10
126006007	chr11:126006007:C:T	7.45844e-09	-1.8786e-10	-1.42866
126006450	chr11:126006450:T:A	8.00371e-09	-1.3581	-4.18622e-10
126006990	chr11:126006990:T:C	1.26008e-09	-1.79213	-1.41469
126007180	chr11:126007180:G:T	6.23656e-09	-0.935342	-0.672232
126007277	chr11:126007277:G:A	1.21254e-08	-1.8786e-10	-0.942704
126007981	chr11:126007981:C:T	1.56437e-09	-1.71147	-1.27905
126008749	chr11:126008749:T:C	1.28696e-09	-1.80526	-1.38046
126008755	chr11:126008755:T:C	7.46368e-09	-1.8786e-10	-1.42795
126008988	chr11:126008988:C:T	2.5217e-08	-0.0186565	-0.191827
126009340	chr11:126009340:G:A	9.34936e-09	-1.8786e-10	-1.2027
126009446	chr11:126009446:T:G	3.25523e-09	-1.67621	-0.581533
126009547	chr11:126009547:T:C	1.07193e-08	-1.8786e-10	-1.06596
126009999	chr11:126009999:T:C	6.2442e-09	-0.981916	-0.624434
126010000	chr11:126010000:G:A	1.58837e-08	-1.8786e-10	-0.67271
126010168	chr11:126010168:C:T	4.55246e-09	-1.81965	-0.102685
126010597	chr11:126010597:C:T	9.67353e-09	-1.8786e-10	-1.16861
126011040	chr11:126011040:A:G	7.63644e-09	-1.8786e-10	-1.40507
126011656	chr11:126011656:C:T	1.67839e-08	-1.8786e-10	-0.617581
126011760	chr11:126011760:T:C	8.95768e-09	-1.8786e-10	-1.24549
126011858	chr11:126011858:A:T	8.61638e-09	-1.8786e-10	-1.28434
126011947	chr11:126011947:G:T	9.29067e-09	-1.8786e-10	-1.20899
126012057	chr11:126012057:T:C	1.03388e-08	-1.8786e-10	-1.1021
126012202	chr11:126012202:T:C	1.17435e-07	0.324947	1.00294
126012278	chr11:126012278:C:T	9.28213e-09	-1.81173	0.601816
126012855	chr11:126012855:A:G	1.32954e-08	-1.81857	0.967985
126013079	chr11:126013079:T:C	1.10025e-08	-1.8786e-10	-1.03988
126013282	chr11:126013282:G:C	5.93868e-09	-1.81604	0.15952
126013536	chr11:126013536:A:AT	1.58036e-09	-1.709	-1.27136
126013556	chr11:126013556:C:T	1.10816e-08	-1.8786e-10	-1.03271
126013620	chr11:126013620:C:T	7.51124e-09	-1.8786e-10	-1.4216
126013687	chr11:126013687:G:C	3.22626e-08	-1.8786e-10	0.0359056
126013813	chr11:126013813:CT:C	1.47162e-09	-1.74658	-1.30506
126013967	chr11:126013967:T:C	5.45472e-09	-1.81513	0.0736092
126014055	chr11:126014055:T:C	6.03241e-09	-1.81947	0.178614
126014116	chr11:126014116:A:G	1.25502e-08	-1.8786e-10	-0.908269
126014117	chr11:126014117:G:C	1.24861e-09	-1.80504	-1.41093
126014336	chr11:126014336:T:C	5.31304e-09	-1.81966	0.0518185
126014479	chr11:126014479:A:G	5.29094e-09	-1.81967	0.0476609
126014833	chr11:126014833:A:C	5.374e-09	-1.81967	0.0632362
126015009	chr11:126015009:G:A	5.48558e-09	-1.81952	0.0836424
126015106	chr11:126015106:C:A	4.86257e-09	-1.81968	-0.03676
126015388	chr11:126015388:G:C	7.79047e-09	-1.8786e-10	-1.3851
126015696	chr11:126015696:C:T	1.70787e-07	0.565854	1.13656
126015836	chr11:126015836:C:T	5.39378e-09	-1.81968	0.0669213
126015896	chr11:126015896:C:T	5.60805e-09	-1.81962	0.105816
126015958	chr11:126015958:G:A	5.50445e-09	-1.81953	0.0870848
126016217	chr11:126016217:A:C	5.36444e-09	-1.71061	-0.0476004
126016267	chr11:126016267:A:G	5.60007e-09	-1.81856	0.103336
126016519	chr11:126016519:A:G	5.64219e-09	-1.81964	0.111912
126016630	chr11:126016630:G:A	7.40109e-09	-1.8786e-10	-1.43638
126016694	chr11:126016694:A:G	7.54537e-09	-1.8786e-10	-1.41707
126016845	chr11:126016845:T:C	5.01188e-09	-0.680917	-1.14527
126017416	chr11:126017416:C:T	5.56004e-09	-1.81968	0.0972811
126018028	chr11:126018028:T:C	8.42531e-09	-1.8786e-10	-1.30676
126018082	chr11:126018082:T:C	1.63042e-09	-1.56232	-1.38684
126018318	chr11:126018318:C:T	5.46314e-09	-1.81798	0.0780047
126018717	chr11:126018717:T:C	5.45424e-09	-1.81874	0.0771359
126018883	chr11:126018883:C:T	3.34601e-08	-1.8786e-10	0.0723497
126019001	chr11:126019001:A:C	5.47648e-09	-1.81933	0.0817949
126019219	chr11:126019219:G:A	1.20652e-09	-1.81955	-1.43071
126019569	chr11:126019569:A:G	1.48519e-09	-1.70663	-1.33583
126019574	chr11:126019574:G:A	5.57147e-09	-1.80479	0.0844434
126019631	chr11:126019631:C:T	5.48906e-09	-1.81917	0.0839264
126019778	chr11:126019778:A:G	5.41895e-09	-1.81945	0.0713448
126019860	chr11:126019860:C:T	4.7414e-09	-1.81825	-0.0634154
126019925	chr11:126019925:TG:T	1.6801e-09	-1.49466	-1.42449
126019998	chr11:126019998:GC:G	4.94533e-09	-1.81959	-0.0199722
126020000	chr11:126020000:A:ATT	5.0745e-09	-1.81915	0.00537277
126020095	chr11:126020095:C:G	2.90139e-09	-1.81906	-0.553756
126020525	chr11:126020525:C:A	1.36932e-08	-1.8786e-10	-0.821105
126020939	chr11:126020939:G:A	1.20821e-09	-1.81167	-1.43719
126021008	chr11:126021008:C:T	2.94104e-09	-1.6492	-0.710042
126021374	chr11:126021374:C:T	2.12279e-08	0.959202	-1.34189
126021400	chr11:126021400:T:C	9.84405e-09	-1.8786e-10	-1.15113
126021550	chr11:126021550:A:T	9.59617e-09	-1.8786e-10	-1.17664
126021587	chr11:126021587:C:T	9.21766e-09	-1.8786e-10	-1.21688
126021811	chr11:126021811:T:C	2.26305e-09	-1.81876	-0.802527
126022057	chr11:126022057:G:A	9.95499e-09	-1.8786e-10	-1.13993
126022174	chr11:126022174:A:C	1.51646e-09	-1.58491	-1.43671
126022312	chr11:126022312:T:C	1.72735e-09	-1.45425	-1.43717
126022388	chr11:126022388:T:A	2.41423e-09	-1.78848	-0.768142
126022671	chr11:126022671:A:G	1.10192e-08	-1.8786e-10	-1.03837
126022962	chr11:126022962:C:T	8.0338e-09	-1.8786e-10	-1.35434
126023033	chr11:126023033:C:T	1.12262e-08	-1.8786e-10	-1.01975
126023092	chr11:126023092:G:A	1.11883e-08	-1.8786e-10	-1.02313
126023181	chr11:126023181:T:C	1.12913e-08	-1.8786e-10	-1.01397
126023190	chr11:126023190:G:A	2.23223e-09	-1.81198	-0.823026
126023316	chr11:126023316:C:G	1.11231e-08	-1.8786e-10	-1.02898
126023468	chr11:126023468:C:T	1.3684e-08	-1.8786e-10	-0.821772
126023527	chr11:126023527:T:G	1.14108e-08	-1.8786e-10	-1.00345
126023533	chr11:126023533:G:A	1.14062e-08	-1.8786e-10	-1.00384
126023603	chr11:126023603:G:A	1.11714e-08	-1.8786e-10	-1.02464
126024170	chr11:126024170:C:A	1.6879e-09	-1.54526	-1.36926
126024259	chr11:126024259:C:T	1.2107e-08	-1.8786e-10	-0.94422
126024277	chr11:126024277:T:C	4.51332e-08	0.371615	-4.18622e-10
126024383	chr11:126024383:A:G	1.11119e-08	-1.8786e-10	-1.02999
126024444	chr11:126024444:G:A	8.76525e-09	-1.8786e-10	-1.26721
126024582	chr11:126024582:AGAGG:A	1.99587e-09	-1.81421	-0.932714
126024645	chr11:126024645:C:G	5.03803e-09	-1.67	-0.150982
126024689	chr11:126024689:T:C	7.69851e-09	-1.8786e-10	-1.39698
126024980	chr11:126024980:G:A	1.13304e-08	-1.8786e-10	-1.01051
126025062	chr11:126025062:G:A	3.14014e-07	0.855315	1.45612
126025144	chr11:126025144:G:A	2.44591e-09	-1.10752	-1.43606
126025189	chr11:126025189:A:T	2.22485e-08	-1.8786e-10	-0.33573
126025502	chr11:126025502:G:A	1.49132e-09	-1.60229	-1.43605
126025533	chr11:126025533:T:G	1.03826e-08	-1.8786e-10	-1.09787
126025756	chr11:126025756:G:C	7.76639e-09	-1.8786e-10	-1.3882
126025829	chr11:126025829:A:G	1.10888e-08	-1.8786e-10	-1.03206
126025906	chr11:126025906:C:T	1.08945e-08	-1.8786e-10	-1.04974
126025960	chr11:126025960:C:T	2.21686e-09	-1.63443	-1.00748
126026206	chr11:126026206:T:C	2.05953e-09	-1.81935	-0.896171
126026337	chr11:126026337:T:C	1.11476e-08	-1.8786e-10	-1.02677
126026400	chr11:126026400:T:A	8.52942e-09	0.0534923	-1.34797
126026470	chr11:126026470:T:C	1.31332e-09	-1.77897	-1.38647
126026513	chr11:126026513:C:T	1.11562e-08	-1.8786e-10	-1.02601
126026712	chr11:126026712:C:T	2.24901e-09	-1.659	-0.96851
126026789	chr11:126026789:C:T	8.18295e-09	-1.8786e-10	-1.33595
126027020	chr11:126027020:T:C	7.73791e-09	-1.8786e-10	-1.39187
126027058	chr11:126027058:T:A	1.1156e-08	-1.8786e-10	-1.02602
126027214	chr11:126027214:GACA:G	1.05829e-08	-1.8786e-10	-1.07876
126027222	chr11:126027222:G:C	7.43003e-09	-1.8786e-10	-1.43247
126027313	chr11:126027313:A:T	1.34383e-09	-1.75967	-1.38281
126027528	chr11:126027528:A:G	1.32538e-09	-1.76969	-1.38661
126027609	chr11:126027609:G:C	1.18284e-08	-1.8786e-10	-0.9675
126027718	chr11:126027718:A:G	1.34544e-08	-1.8786e-10	-0.838699
126027806	chr11:126027806:T:A	7.51656e-09	-1.8786e-10	-1.42089
126028239	chr11:126028239:C:CA	5.54931e-09	-1.72433	-4.18622e-10
126028402	chr11:126028402:CACCCAGGCTGG:C	1.12426e-08	-1.8786e-10	-1.01829
126028425	chr11:126028425:A:G	1.25357e-09	-1.77695	-1.43506
126028606	chr11:126028606:A:G	8.54681e-09	0.124467	-1.41691
126028835	chr11:126028835:A:G	2.51913e-08	0.819295	-1.0308
126029057	chr11:126029057:T:C	1.99935e-09	-1.63051	-1.11467
126029451	chr11:126029451:T:C	4.7758e-09	-0.852974	-1.02147
126030363	chr11:126030363:C:T	7.59884e-09	-1.8786e-10	-1.41001
126030401	chr11:126030401:T:C	7.62064e-09	-1.8786e-10	-1.40714
126030622	chr11:126030622:A:G	7.59565e-09	-1.8786e-10	-1.41043
126031038	chr11:126031038:C:T	1.64031e-08	-1.8786e-10	-0.640532
126031040	chr11:126031040:C:T	1.12978e-08	-1.8786e-10	-1.0134
126031340	chr11:126031340:T:C	1.31374e-09	-1.77089	-1.39423
126031353	chr11:126031353:T:C	1.31716e-09	-1.7716	-1.39092
126031680	chr11:126031680:C:T	1.13751e-08	-1.8786e-10	-1.00658
126032252	chr11:126032252:A:G	7.49287e-09	-1.8786e-10	-1.42405
126032258	chr11:126032258:CAACT:C	8.87303e-09	-1.8786e-10	-1.25499
126032328	chr11:126032328:G:A	2.21872e-09	-1.81497	-0.826102
126033596	chr11:126033596:T:C	9.86082e-09	-1.8786e-10	-1.14943
126034348	chr11:126034348:T:A	1.66577e-08	0.562941	-1.18807
126034665	chr11:126034665:A:G	9.741e-09	-1.8786e-10	-1.16166
126034685	chr11:126034685:T:C	2.21466e-09	-1.64183	-1.00107
126034765	chr11:126034765:G:C	1.32492e-09	-1.77813	-1.37852
126034932	chr11:126034932:T:C	1.52656e-08	0.495854	-1.20826
126035363	chr11:126035363:C:T	3.87028e-09	-0.761221	-1.32346
126035612	chr11:126035612:A:T	1.51617e-08	-1.8786e-10	-0.719231
126035900	chr11:126035900:G:A	9.5783e-09	-1.8786e-10	-1.1785
126036225	chr11:126036225:T:G	2.05399e-09	-1.41928	-1.29894
126036984	chr11:126036984:C:G	7.86682e-08	1.36214	-0.434906
126037302	chr11:126037302:G:A	7.58858e-09	-1.8786e-10	-1.41136
126037565	chr11:126037565:AAC:A	7.76589e-09	-1.8786e-10	-1.38826
126038322	chr11:126038322:T:G	1.29503e-08	-1.8786e-10	-0.876886
126038450	chr11:126038450:G:A	1.40311e-09	-1.79342	-1.30589
126038521	chr11:126038521:G:A	2.02531e-08	-1.8786e-10	-0.429696
126038524	chr11:126038524:C:G	1.27918e-09	-1.76813	-1.42365
126038567	chr11:126038567:G:A	8.85087e-08	1.83565	-0.790554
126038750	chr11:126038750:A:C	9.51751e-09	-1.8786e-10	-1.18487
126039144	chr11:126039144:T:C	5.07608e-09	-1.81346	-4.18622e-10
126039150	chr11:126039150:A:G	1.72225e-09	-1.46057	-1.4338
126039176	chr11:126039176:A:T	9.57068e-09	-1.8786e-10	-1.1793
126039686	chr11:126039686:C:A	1.89234e-09	-1.55143	-1.24876
126040479	chr11:126040479:T:C	1.0824e-08	-1.8786e-10	-1.05624
126041170	chr11:126041170:C:T	7.60939e-09	-1.8786e-10	-1.40862
126042416	chr11:126042416:C:T	9.88381e-09	-1.8786e-10	-1.1471
126042707	chr11:126042707:C:T	1.60768e-09	-1.6172	-1.34601
126042812	chr11:126042812:C:T	7.64386e-09	-1.8786e-10	-1.4041
126042857	chr11:126042857:G:A	1.19879e-08	-1.8786e-10	-0.954108
126042923	chr11:126042923:G:A	1.50287e-09	-1.61272	-1.41791
126043257	chr11:126043257:C:T	1.41153e-08	-1.8786e-10	-0.790742
126043544	chr11:126043544:C:T	1.19458e-08	-1.8786e-10	-0.957624
126043762	chr11:126043762:C:T	9.87989e-09	-1.8786e-10	-1.1475
126043773	chr11:126043773:G:A	1.2337e-08	-1.8786e-10	-0.925396
126044442	chr11:126044442:G:A	8.64082e-09	-1.8786e-10	-1.2815
126044614	chr11:126044614:T:C	1.29668e-08	-1.8786e-10	-0.875609
126044750	chr11:126044750:G:T	1.50619e-08	-1.8786e-10	-0.725835
126044751	chr11:126044751:C:T	1.4836e-08	-1.8786e-10	-0.740945
126044786	chr11:126044786:G:A	1.78969e-08	-1.8786e-10	-0.553374
126045201	chr11:126045201:T:G	1.14238e-08	-1.8786e-10	-1.0023
126045230	chr11:126045230:G:T	9.95222e-09	-1.8786e-10	-1.14021
126045675	chr11:126045675:A:T	9.36856e-09	-1.8786e-10	-1.20064
126045800	chr11:126045800:A:G	1.30728e-08	-1.8786e-10	-0.867472
126045814	chr11:126045814:T:C	1.0235e-08	-1.11219	-4.18622e-10
126045906	chr11:126045906:A:G	2.11375e-08	0.860662	-1.24761
126045966	chr11:126045966:G:A	9.29297e-09	-1.8786e-10	-1.20874
126045969	chr11:126045969:C:T	1.47237e-09	-1.68611	-1.36502
126046157	chr11:126046157:T:C	1.83975e-09	-1.63718	-1.19119
126046428	chr11:126046428:A:C	9.37456e-09	-1.8786e-10	-1.2
126046985	chr11:126046985:T:A	7.43311e-09	-1.8786e-10	-1.43206
126046992	chr11:126046992:T:C	5.94493e-09	-1.65546	-4.18622e-10
126047005	chr11:126047005:T:A	9.43995e-09	-1.8786e-10	-1.19305
126047165	chr11:126047165:T:C	2.33159e-09	-1.15851	-1.43294
126048092	chr11:126048092:C:A	5.4927e-09	-1.73458	-4.18622e-10
126048517	chr11:126048517:G:A	1.08046e-08	-1.05803	-4.18622e-10
126048999	chr11:126048999:G:A	8.5944e-09	-1.8786e-10	-1.28689
126049522	chr11:126049522:A:G	1.65589e-09	-1.50406	-1.4296
126049536	chr11:126049536:T:A	1.41283e-09	-1.70393	-1.38848
126050115	chr11:126050115:G:A	8.43897e-09	-1.8786e-10	-1.30514
126050220	chr11:126050220:C:CA	9.8581e-09	-1.8786e-10	-1.14971
126050255	chr11:126050255:C:T	9.88066e-09	-1.8786e-10	-1.14742
126050341	chr11:126050341:A:G	2.20996e-08	0.991361	-1.3338
126051391	chr11:126051391:G:A	2.26306e-08	-1.8786e-10	-0.318699
126051461	chr11:126051461:T:C	5.17235e-09	-1.79468	-4.18622e-10
126051821	chr11:126051821:G:C	8.94833e-09	-1.8786e-10	-1.24654
126052030	chr11:126052030:A:G	1.9472e-08	0.89285	-1.36187
126052208	chr11:126052208:G:T	2.11326e-09	-1.34543	-1.34434
126052232	chr11:126052232:A:C	2.07248e-09	-1.36697	-1.34229
126052358	chr11:126052358:A:T	3.47965e-09	-0.758861	-1.43221
126052735	chr11:126052735:A:T	2.02918e-09	-1.36675	-1.36362
126052919	chr11:126052919:G:T	1.04403e-08	-1.8786e-10	-1.09233
126053048	chr11:126053048:G:A	7.42642e-09	-1.8786e-10	-1.43296
126053369	chr11:126053369:C:T	6.27252e-08	1.37866	-0.677895
126053500	chr11:126053500:C:A	8.7962e-09	-1.8786e-10	-1.26368
126054022	chr11:126054022:T:A	2.96754e-09	-0.940229	-1.41004
126054242	chr11:126054242:G:A	7.45969e-09	-1.8786e-10	-1.42849
126054558	chr11:126054558:G:A	1.50865e-08	-1.8786e-10	-0.724203
126054764	chr11:126054764:G:C	9.00699e-09	-1.8786e-10	-1.24
126054774	chr11:126054774:T:C	3.1345e-09	-0.952954	-1.34258
126055174	chr11:126055174:G:A	8.58277e-09	-1.8786e-10	-1.28825
126055540	chr11:126055540:A:G	6.56958e-09	-1.55555	-4.18622e-10
126056104	chr11:126056104:T:C	1.54574e-08	-1.8786e-10	-0.699914
126056115	chr11:126056115:A:G	1.03831e-08	-1.8786e-10	-1.09783
126056504	chr11:126056504:G:C	9.88381e-09	-1.8786e-10	-1.1471
126056589	chr11:126056589:A:G	2.37519e-08	1.12415	-1.39449
126057154	chr11:126057154:T:C	8.75117e-08	1.65002	-0.61625
126057277	chr11:126057277:A:G	1.48653e-08	-1.8786e-10	-0.738973
126057419	chr11:126057419:T:C	2.84934e-09	-1.00918	-1.38173
126057572	chr11:126057572:G:A	7.97874e-09	-1.8786e-10	-1.36122
126059026	chr11:126059026:CAG:C	1.24838e-08	-0.913573	-4.18622e-10
126059071	chr11:126059071:TAAAAC:T	9.41779e-09	-1.8786e-10	-1.1954
126059159	chr11:126059159:C:T	1.44051e-09	-1.63579	-1.43722
126059688	chr11:126059688:A:G	1.36337e-08	-1.8786e-10	-0.825459
126060510	chr11:126060510:T:C	2.45488e-09	-1.14647	-1.39346
126061579	chr11:126061579:T:C	5.31852e-08	1.14624	-0.61046
126062569	chr11:126062569:A:G	2.16921e-09	-1.25237	-1.41127
126062727	chr11:126062727:G:A	8.0293e-09	-1.8786e-10	-1.3549
126062743	chr11:126062743:C:A	1.29343e-08	-1.8786e-10	-0.878123
126062859	chr11:126062859:G:A	8.00657e-09	-1.8786e-10	-1.35774
126062996	chr11:126062996:G:A	7.40774e-09	-1.8786e-10	-1.43548
126063121	chr11:126063121:C:A	9.83857e-09	-1.8786e-10	-1.15169
126063897	chr11:126063897:C:T	1.70081e-08	-1.8786e-10	-0.604314
126064412	chr11:126064412:G:A	1.64095e-08	-1.8786e-10	-0.640141
126064445	chr11:126064445:G:A	1.41117e-08	-1.8786e-10	-0.790999
126064563	chr11:126064563:T:G	1.59457e-08	-1.8786e-10	-0.668814
126064568	chr11:126064568:A:G	7.47051e-09	-1.8786e-10	-1.42704
126064573	chr11:126064573:G:T	1.16668e-08	-0.981253	-4.18622e-10
126065116	chr11:126065116:A:G	7.83958e-09	-1.8786e-10	-1.37882
126065196	chr11:126065196:A:G	7.39457e-09	-1.8786e-10	-1.43726
126065284	chr11:126065284:G:A	8.32197e-08	-1.8786e-10	0.983481
126065301	chr11:126065301:G:A	7.43997e-09	-1.8786e-10	-1.43114
126065729	chr11:126065729:A:G	4.77731e-08	-1.8786e-10	0.42846
126065930	chr11:126065930:G:A	1.31276e-08	-1.8786e-10	-0.863284
126066304	chr11:126066304:C:T	1.16206e-08	-1.8786e-10	-0.985219
126066941	chr11:126066941:T:A	2.48426e-09	-1.56638	-0.961646
126067059	chr11:126067059:A:G	1.04853e-08	-1.8786e-10	-1.08803
126067305	chr11:126067305:T:G	5.45706e-09	-0.485938	-1.25515
126067383	chr11:126067383:C:T	6.87918e-09	-0.776105	-0.733398
126067421	chr11:126067421:C:T	1.6345e-08	-1.8786e-10	-0.644079
126067477	chr11:126067477:G:C	1.13338e-08	-1.8786e-10	-1.01021
126067488	chr11:126067488:T:C	2.81007e-09	-1.57131	-0.833481
126067846	chr11:126067846:C:T	7.87962e-09	-1.8786e-10	-1.37372
126067863	chr11:126067863:A:G	1.36641e-08	-1.8786e-10	-0.823232
126068268	chr11:126068268:C:T	7.84402e-09	-1.50935	0.131095
126068321	chr11:126068321:G:A	8.11823e-09	-1.8786e-10	-1.34389
126068345	chr11:126068345:A:C	8.1019e-09	-1.8786e-10	-1.3459
126068502	chr11:126068502:C:T	8.28721e-09	-1.8786e-10	-1.32329
126068511	chr11:126068511:A:G	1.08618e-08	-1.8786e-10	-1.05275
126068706	chr11:126068706:A:T	8.42552e-09	-1.8786e-10	-1.30674
126068933	chr11:126068933:G:A	6.9597e-09	-1.63629	0.138424
126069517	chr11:126069517:G:A	1.07889e-08	-1.8786e-10	-1.05948
126069614	chr11:126069614:G:A	8.01207e-09	-1.8786e-10	-1.35705
126069693	chr11:126069693:G:T	1.13103e-08	-1.8786e-10	-1.01229
126069705	chr11:126069705:G:T	1.07663e-08	-1.8786e-10	-1.06158
126069802	chr11:126069802:G:A	8.28413e-09	-1.8786e-10	-1.32366
126069977	chr11:126069977:T:C	4.3425e-09	-0.736956	-1.2326
126070006	chr11:126070006:A:G	7.63041e-09	-1.8786e-10	-1.40586
126070017	chr11:126070017:G:A	7.63037e-09	-1.8786e-10	-1.40587
126070019	chr11:126070019:T:C	1.24495e-08	-1.8786e-10	-0.916322
126070029	chr11:126070029:G:A	7.42779e-09	-1.8786e-10	-1.43277
126070456	chr11:126070456:G:A	1.85605e-08	-1.8786e-10	-0.516969
126070831	chr11:126070831:G:T	7.57109e-09	-1.8786e-10	-1.41367
126070905	chr11:126070905:A:T	1.55913e-09	-1.55764	-1.43624
126070961	chr11:126070961:A:G	8.15403e-09	-1.8786e-10	-1.33949
126071095	chr11:126071095:G:A	4.02559e-08	0.317464	-0.0602104
126071559	chr11:126071559:C:T	2.07812e-09	-1.66468	-1.04186
126071880	chr11:126071880:G:A	9.57702e-09	-1.8786e-10	-1.17864
126072245	chr11:126072245:C:A	5.19398e-09	-0.44018	-1.35032
126072333	chr11:126072333:C:T	2.10562e-09	-1.67321	-1.02019
126072380	chr11:126072380:A:G	5.84007e-09	-1.67326	-4.18622e-10
126072743	chr11:126072743:G:A	7.32531e-09	-1.44667	-4.18622e-10
126072809	chr11:126072809:C:T	2.71028e-08	-0.138365	-4.18622e-10
126073094	chr11:126073094:C:T	8.84212e-09	-1.8786e-10	-1.25848
126074414	chr11:126074414:C:G	9.11398e-09	-1.8786e-10	-1.22819
126074590	chr11:126074590:TG:T	1.69117e-08	-1.8786e-10	-0.609997
126075349	chr11:126075349:T:C	7.87664e-09	-1.3741	-4.18622e-10
126075947	chr11:126075947:G:C	7.41952e-09	-1.8786e-10	-1.43389
126076295	chr11:126076295:A:G	1.02968e-08	-1.8786e-10	-1.10617
126076313	chr11:126076313:T:A	1.39668e-09	-1.71084	-1.39306
126076398	chr11:126076398:A:G	5.39115e-09	-1.75324	-4.18622e-10
126076451	chr11:126076451:A:G	7.39779e-09	-1.8786e-10	-1.43682
126076517	chr11:126076517:A:T	2.26136e-08	-1.8786e-10	-0.31945
126076677	chr11:126076677:T:C	8.93768e-09	-1.8786e-10	-1.24773
126076753	chr11:126076753:C:T	9.73719e-09	-1.8786e-10	-1.16205
126076784	chr11:126076784:C:T	7.90556e-09	-1.8786e-10	-1.37044
126077003	chr11:126077003:G:A	5.8846e-09	-0.71098	-0.954684
126077221	chr11:126077221:G:A	1.06683e-08	-1.8786e-10	-1.07073
126077257	chr11:126077257:T:C	3.36211e-09	-1.51135	-0.714082
126077263	chr11:126077263:C:T	2.41287e-08	-1.8786e-10	-0.2546
126077474	chr11:126077474:T:A	3.76756e-09	-0.682658	-1.42892
126077541	chr11:126077541:G:C	1.21061e-09	-1.81704	-1.42984
126077843	chr11:126077843:C:G	3.37807e-09	-0.78597	-1.43473
126077858	chr11:126077858:G:C	2.05535e-08	-1.8786e-10	-0.414971
126077887	chr11:126077887:T:C	1.67886e-09	-1.49996	-1.41993
126077895	chr11:126077895:A:T	1.33749e-08	0.216548	-1.06117
126077990	chr11:126077990:G:A	1.45749e-09	-1.70248	-1.3588
126078041	chr11:126078041:C:T	1.67611e-09	-1.64086	-1.28067
126078059	chr11:126078059:C:T	5.03272e-09	-0.393406	-1.42864
126078244	chr11:126078244:G:A	2.64254e-08	0.873594	-1.03727
126078245	chr11:126078245:C:T	1.40577e-08	-1.8786e-10	-0.794831
126078378	chr11:126078378:G:A	2.29924e-08	0.718649	-1.02149
126078633	chr11:126078633:G:T	9.6597e-09	-0.113914	-1.05613
126078640	chr11:126078640:A:G	1.06758e-08	-1.8786e-10	-1.07002
126078680	chr11:126078680:A:G	2.00392e-08	-1.8786e-10	-0.440313
126078789	chr11:126078789:C:T	1.18582e-08	-0.030343	-0.934643
126078813	chr11:126078813:G:A	9.97158e-09	-1.13826	-4.18622e-10
126078942	chr11:126078942:G:T	2.43901e-08	-1.8786e-10	-0.243826
126078951	chr11:126078951:G:A	1.48073e-09	-1.668	-1.37747
126079234	chr11:126079234:C:T	9.32823e-09	-1.8786e-10	-1.20496
126079548	chr11:126079548:T:C	4.73207e-08	-1.8786e-10	0.418945
126079663	chr11:126079663:A:G	8.12808e-09	-1.8786e-10	-1.34268
126080287	chr11:126080287:G:A	5.66296e-09	-0.565221	-1.13884
126080646	chr11:126080646:G:A	3.07106e-08	-1.8786e-10	-0.013394
126080970	chr11:126080970:A:G	9.96266e-09	-1.8786e-10	-1.13916
126081187	chr11:126081187:T:TG	9.1523e-09	-1.8786e-10	-1.224
126081405	chr11:126081405:G:A	5.18364e-09	-1.08374	-0.708752
126081422	chr11:126081422:G:C	1.99958e-09	-1.74781	-0.997259
126081500	chr11:126081500:C:T	7.68169e-09	-1.8786e-10	-1.39916
126081614	chr11:126081614:G:A	8.30896e-09	-1.8786e-10	-1.32067
126081893	chr11:126081893:A:G	1.30887e-09	-1.81058	-1.35826
126081915	chr11:126081915:A:G	2.56663e-09	-1.81866	-0.676753
126081992	chr11:126081992:A:C	2.38233e-09	-1.78563	-0.784288
126082178	chr11:126082178:T:C	2.5657e-09	-1.73158	-0.764189
126082180	chr11:126082180:T:G	9.51583e-09	-1.8786e-10	-1.18505
126082259	chr11:126082259:T:C	1.46009e-09	-1.80554	-1.25396
126082296	chr11:126082296:T:G	5.04482e-09	-1.81964	-4.18622e-10
126082407	chr11:126082407:G:A	1.4274e-09	-1.77608	-1.30607
126082421	chr11:126082421:C:T	7.68656e-09	-1.8786e-10	-1.39853
126082751	chr11:126082751:G:A	3.18581e-08	-1.8786e-10	0.0232904
126083090	chr11:126083090:C:T	7.06413e-09	-0.457134	-1.02584
126083146	chr11:126083146:A:C	2.06044e-09	-1.7746	-0.940488
126083238	chr11:126083238:T:C	7.41636e-09	-1.8786e-10	-1.43431
126083519	chr11:126083519:G:C	7.88847e-09	-1.8786e-10	-1.3726
126083769	chr11:126083769:G:T	1.70557e-09	-1.51033	-1.39378
126084125	chr11:126084125:A:G	1.28521e-08	-1.8786e-10	-0.884495
126084527	chr11:126084527:C:T	1.59637e-09	-1.56536	-1.40491
126084547	chr11:126084547:C:T	1.86637e-09	-1.49745	-1.31655
126084668	chr11:126084668:C:T	7.71475e-09	-1.8786e-10	-1.39487
126084701	chr11:126084701:G:A	1.99565e-09	-1.46097	-1.28606
126084881	chr11:126084881:T:C	2.01852e-09	-1.41811	-1.31752
126084921	chr11:126084921:T:C	1.87776e-09	-1.45473	-1.35319
126085065	chr11:126085065:G:A	2.34412e-09	-1.37052	-1.21558
126085432	chr11:126085432:A:G	2.17662e-09	-1.37479	-1.28544
126085675	chr11:126085675:C:T	2.45241e-09	-1.31934	-1.22159
126085699	chr11:126085699:T:A	9.9208e-09	-1.14337	-4.18622e-10
126085872	chr11:126085872:G:A	9.03605e-09	-1.8786e-10	-1.23678
126086174	chr11:126086174:A:C	9.25466e-09	-1.8786e-10	-1.21288
126086225	chr11:126086225:C:A	1.55279e-09	-1.56068	-1.43727
126086238	chr11:126086238:C:T	2.83302e-09	-1.25205	-1.14461
126086431	chr11:126086431:C:T	3.69635e-09	-1.44182	-0.688834
126086475	chr11:126086475:C:T	2.86717e-09	-1.1929	-1.19178
126086481	chr11:126086481:G:A	1.77322e-09	-1.42828	-1.43693
126086539	chr11:126086539:G:A	4.97821e-09	-0.922772	-0.910159
126086540	chr11:126086540:C:A	4.88238e-09	-0.941655	-0.910715
126086561	chr11:126086561:G:A	4.89364e-09	-0.967671	-0.882394
126086662	chr11:126086662:T:C	1.27501e-08	-1.8786e-10	-0.892465
126086702	chr11:126086702:A:C	1.10692e-08	-1.8786e-10	-1.03383
126086731	chr11:126086731:C:T	3.9272e-09	-0.902132	-1.16794
126086806	chr11:126086806:T:C	5.23772e-09	-1.78212	-4.18622e-10
126086867	chr11:126086867:G:A	1.39594e-09	-1.81943	-1.285
126087006	chr11:126087006:G:T	1.58578e-09	-1.53966	-1.43727
126087085	chr11:126087085:C:T	8.68544e-09	-1.8786e-10	-1.27635
126087152	chr11:126087152:G:T	1.30299e-08	-1.8786e-10	-0.870757
126087203	chr11:126087203:A:G	2.29642e-09	-1.24406	-1.36259
126087444	chr11:126087444:C:T	4.24062e-08	-1.28198	1.59127
126087580	chr11:126087580:C:CT	2.13875e-09	-1.28607	-1.39171
126087824	chr11:126087824:C:T	1.01632e-08	-1.8786e-10	-1.11923
126088071	chr11:126088071:C:T	3.97866e-09	-0.96413	-1.09293
126088455	chr11:126088455:T:C	5.04167e-09	-1.49595	-0.324312
126088837	chr11:126088837:G:A	1.16964e-08	-1.8786e-10	-0.97872
126088902	chr11:126088902:C:T	1.78265e-09	-1.42676	-1.43314
126089106	chr11:126089106:T:C	1.29547e-08	-1.8786e-10	-0.876542
126089354	chr11:126089354:C:T	2.36839e-09	-1.26482	-1.31097
126089843	chr11:126089843:C:G	2.03417e-09	-1.35578	-1.37214
126089978	chr11:126089978:A:G	1.26156e-08	-1.48087	0.577802
126090026	chr11:126090026:G:A	1.01042e-08	-1.8786e-10	-1.12505
126090121	chr11:126090121:T:A	2.95555e-08	-1.8786e-10	-0.0517336
126090361	chr11:126090361:C:T	3.40173e-09	-0.812713	-1.401
126090838	chr11:126090838:A:T	3.20067e-08	-1.67421	1.70216
126091112	chr11:126091112:T:C	9.91384e-09	-1.8786e-10	-1.14407
126092387	chr11:126092387:A:T	7.40751e-09	-1.8786e-10	-1.43551
126092585	chr11:126092585:A:G	1.88488e-08	-1.68027	1.17872
126092639	chr11:126092639:C:T	2.91194e-09	-1.7355	-0.633687
126092750	chr11:126092750:C:T	1.45031e-08	-0.658199	-0.105444
126092892	chr11:126092892:C:T	2.39312e-09	-1.70927	-0.856132
126093166	chr11:126093166:T:C	1.27284e-08	-1.8786e-10	-0.89417
126093304	chr11:126093304:T:C	7.86519e-09	-1.8786e-10	-1.37556
126094264	chr11:126094264:C:G	4.40638e-09	-0.568607	-1.38634
126094708	chr11:126094708:T:C	7.52636e-09	-1.8786e-10	-1.41959
126094926	chr11:126094926:T:C	2.66957e-09	-1.13307	-1.32302
126095073	chr11:126095073:A:G	7.83191e-09	-1.8786e-10	-1.3798
126095074	chr11:126095074:T:C	1.89846e-08	-1.8786e-10	-0.494372
126095078	chr11:126095078:A:G	9.6153e-09	-1.8786e-10	-1.17465
126095437	chr11:126095437:T:C	1.29201e-09	-1.79892	-1.38289
126095730	chr11:126095730:A:G	2.82333e-09	-1.03645	-1.36363
126096246	chr11:126096246:T:C	1.0434e-08	-1.8786e-10	-1.09293
126096759	chr11:126096759:G:T	4.18669e-09	-1.27451	-0.731586
126096766	chr11:126096766:G:A	2.54886e-09	-1.75111	-0.751241
126096980	chr11:126096980:C:G	1.95871e-09	-1.33909	-1.42663
126098014	chr11:126098014:C:T	2.20365e-09	-1.80603	-0.841855
126098050	chr11:126098050:A:G	9.79463e-09	-1.8786e-10	-1.15617
126098054	chr11:126098054:C:G	7.17178e-09	-0.617637	-0.850211
126098369	chr11:126098369:G:T	1.00493e-08	-1.41987	0.289364
126098372	chr11:126098372:C:T	7.05754e-09	-1.42847	-0.0554322
126098654	chr11:126098654:T:C	1.6015e-09	-1.59045	-1.37662
126099063	chr11:126099063:T:C	1.33151e-09	-1.73765	-1.41404
126099803	chr11:126099803:C:G	1.62138e-09	-1.5552	-1.39953
126100429	chr11:126100429:A:T	5.64549e-09	-1.70715	-4.18622e-10
126100471	chr11:126100471:G:A	2.14924e-09	-1.28251	-1.39038
126100957	chr11:126100957:A:C	2.03798e-09	-1.35262	-1.37342
126101052	chr11:126101052:G:A	1.46364e-08	-1.8786e-10	-0.754491
126101061	chr11:126101061:G:A	7.39563e-09	-1.8786e-10	-1.43711
126101274	chr11:126101274:G:A	2.02197e-09	-1.3375	-1.39644
126101599	chr11:126101599:A:G	2.25463e-08	-1.77438	1.45195
126101738	chr11:126101738:G:C	7.60086e-09	-1.8786e-10	-1.40974
126102067	chr11:126102067:C:T	2.09553e-09	-1.39838	-1.29982
126102545	chr11:126102545:A:G	1.46763e-09	-1.62022	-1.43414
126102600	chr11:126102600:C:T	1.76586e-09	-1.65849	-1.21087
126102811	chr11:126102811:G:A	1.34587e-09	-1.74352	-1.39744
126102891	chr11:126102891:G:A	1.36525e-09	-1.71735	-1.40931
126102899	chr11:126102899:G:A	6.65711e-09	-1.54232	-4.18622e-10
126103065	chr11:126103065:C:T	7.78613e-08	-1.8786e-10	0.916927
126103379	chr11:126103379:G:A	3.8305e-09	-0.763989	-1.33102
126103407	chr11:126103407:G:A	8.85596e-09	-1.8786e-10	-1.25691
126103607	chr11:126103607:G:A	9.19609e-09	-1.8786e-10	-1.21922
126103953	chr11:126103953:C:T	8.07662e-09	-1.8786e-10	-1.34903
126103984	chr11:126103984:C:T	9.97597e-09	-1.8786e-10	-1.13782
126104176	chr11:126104176:C:T	2.53188e-09	-1.61025	-0.898795
126104485	chr11:126104485:C:T	2.26698e-08	-0.31697	-4.18622e-10
126104570	chr11:126104570:G:A	7.59992e-09	-1.8786e-10	-1.40986
126104681	chr11:126104681:C:G	1.55979e-09	-1.73872	-1.25473
126104737	chr11:126104737:C:T	1.53433e-09	-1.76054	-1.24937
126105313	chr11:126105313:CTCTGGGGTAGGGAGCG:C	9.65849e-09	-1.8786e-10	-1.17016
126105376	chr11:126105376:G:A	6.06955e-09	-1.63472	-4.18622e-10
126105565	chr11:126105565:A:C	1.37285e-09	-1.77538	-1.34574
126105719	chr11:126105719:C:T	1.30428e-09	-1.78587	-1.38649
126105959	chr11:126105959:G:A	3.18704e-08	-1.53446	1.55813
126106033	chr11:126106033:G:A	1.53168e-09	-1.75915	-1.25249
126106631	chr11:126106631:C:T	2.23353e-09	-1.44722	-1.1872
126107072	chr11:126107072:G:A	1.50662e-09	-1.708	-1.32014
126107125	chr11:126107125:A:G	6.57409e-09	-1.55487	-4.18622e-10
126107417	chr11:126107417:A:G	8.74589e-09	-1.8786e-10	-1.26942
126107547	chr11:126107547:A:G	3.38496e-08	-1.8786e-10	0.0839234
126107894	chr11:126107894:A:G	1.36461e-09	-1.70311	-1.42403
126107918	chr11:126107918:A:G	1.36187e-09	-1.70296	-1.42618
126108043	chr11:126108043:A:G	1.41072e-09	-1.80878	-1.28513
126108189	chr11:126108189:A:G	1.41858e-09	-1.65954	-1.42881
126108329	chr11:126108329:T:C	1.45051e-09	-1.65286	-1.41323
126108374	chr11:126108374:T:A	1.42134e-08	-1.8786e-10	-0.783814
126108384	chr11:126108384:AAAAG:A	1.45617e-09	-1.69323	-1.36897
126109018	chr11:126109018:G:A	1.49805e-09	-1.70904	-1.32479
126109214	chr11:126109214:C:T	7.46873e-09	-1.8786e-10	-1.42728
126109338	chr11:126109338:G:A	1.21818e-08	-1.8786e-10	-0.938056
126109680	chr11:126109680:C:T	8.33351e-09	-1.31772	-4.18622e-10
126109940	chr11:126109940:T:C	1.65706e-09	-1.6938	-1.23916
126110013	chr11:126110013:A:G	1.84477e-09	-1.69466	-1.13099
126110088	chr11:126110088:G:C	8.96882e-09	-1.8786e-10	-1.24425
126110473	chr11:126110473:T:C	5.2113e-09	-1.78717	-4.18622e-10
126110487	chr11:126110487:G:A	1.07907e-08	-1.8786e-10	-1.05932
126110680	chr11:126110680:T:C	1.02239e-08	-1.8786e-10	-1.11327
126111030	chr11:126111030:G:A	2.36794e-09	-1.2523	-1.32369
126111115	chr11:126111115:C:T	8.97267e-09	-1.24382	-4.18622e-10
126111217	chr11:126111217:A:G	8.74003e-09	-1.27009	-4.18622e-10
126111724	chr11:126111724:GC:G	3.10002e-09	-0.922983	-1.38361
126111872	chr11:126111872:C:T	1.23155e-08	-1.8786e-10	-0.927144
126111873	chr11:126111873:G:A	7.41936e-09	-1.8786e-10	-1.43391
126111875	chr11:126111875:G:A	1.09328e-08	-1.8786e-10	-1.04624
126112184	chr11:126112184:A:C	2.94437e-09	-1.61559	-0.742515
126112247	chr11:126112247:T:C	1.71851e-09	-1.71981	-1.17673
126112324	chr11:126112324:C:T	9.25462e-08	-1.8786e-10	1.08971
126112416	chr11:126112416:AT:A	1.17052e-08	-0.977973	-4.18622e-10
126112810	chr11:126112810:C:T	2.85039e-09	-1.42824	-0.962308
126112910	chr11:126112910:C:T	1.76915e-08	-1.8786e-10	-0.56492
126113259	chr11:126113259:G:A	1.31388e-09	-1.77133	-1.39369
126113372	chr11:126113372:TTCACACAGAAAAGTGA:T	4.51296e-09	-1.48212	-0.448925
126113390	chr11:126113390:TCC:T	4.09685e-09	-1.53739	-0.490391
126113438	chr11:126113438:G:T	2.43598e-09	-1.57326	-0.974389
126113465	chr11:126113465:T:C	2.97816e-09	-1.35468	-0.992022
126113569	chr11:126113569:C:T	1.79094e-09	-1.64	-1.21526
126114531	chr11:126114531:A:G	1.64796e-09	-1.52974	-1.40873
126114980	chr11:126114980:G:A	1.31039e-08	-1.8786e-10	-0.865094
126115749	chr11:126115749:C:T	8.93994e-09	-1.8786e-10	-1.24747
126116224	chr11:126116224:G:A	1.46542e-09	-1.81926	-1.2366
126116322	chr11:126116322:GCA:G	8.37867e-09	-1.8786e-10	-1.31231
126116342	chr11:126116342:G:A	1.0551e-08	-1.8786e-10	-1.08178
126116370	chr11:126116370:G:A	6.88084e-09	-1.50926	-4.18622e-10
126116412	chr11:126116412:C:G	6.87231e-09	-0.596843	-0.913659
126116520	chr11:126116520:C:A	1.25544e-09	-1.78223	-1.42828
126116745	chr11:126116745:T:C	7.39562e-09	-1.8786e-10	-1.43711
126116767	chr11:126116767:T:C	1.74749e-09	-1.81018	-1.06964
126116786	chr11:126116786:T:A	1.00752e-08	-1.8786e-10	-1.12792
126116858	chr11:126116858:G:A	1.20457e-09	-1.81795	-1.43393
126116887	chr11:126116887:A:G	8.25192e-08	-1.8786e-10	0.975029
126117576	chr11:126117576:A:G	2.50113e-08	-1.8786e-10	-0.218676
126117616	chr11:126117616:A:G	1.44223e-09	-1.74206	-1.32975
126117730	chr11:126117730:C:T	1.46429e-09	-1.80559	-1.25105
126117844	chr11:126117844:C:T	8.06439e-09	-1.38215	0.0316039
126118169	chr11:126118169:G:T	8.00913e-09	-1.8786e-10	-1.35742
126118561	chr11:126118561:G:A	8.99547e-09	-1.8786e-10	-1.24128
126118572	chr11:126118572:G:A	7.76724e-09	-1.8786e-10	-1.38809
126118589	chr11:126118589:A:G	7.60494e-08	-1.8786e-10	0.893381
126118590	chr11:126118590:T:A	1.58354e-09	-1.81766	-1.16068
126118666	chr11:126118666:T:C	2.55658e-09	-1.65954	-0.83979
126118805	chr11:126118805:C:T	8.35826e-09	-1.8786e-10	-1.31475
126118850	chr11:126118850:A:G	2.21169e-09	-1.42249	-1.22176
126118912	chr11:126118912:C:T	3.01424e-09	-1.3301	-1.00456
126119213	chr11:126119213:G:A	8.3278e-09	-1.8786e-10	-1.3184
126119426	chr11:126119426:C:T	7.39536e-09	-1.8786e-10	-1.43715
126120035	chr11:126120035:C:A	3.07666e-09	-1.8193	-0.494858
126120854	chr11:126120854:G:C	1.97902e-09	-1.74718	-1.00822
126120855	chr11:126120855:G:T	1.99574e-09	-1.7464	-1.00058
126120922	chr11:126120922:A:G	3.90624e-09	-1.70783	-0.367597
126120931	chr11:126120931:A:G	1.68406e-08	-1.8786e-10	-0.614208
126121003	chr11:126121003:T:C	4.31129e-09	-1.81923	-0.157535
126121009	chr11:126121009:G:C	2.90014e-09	-1.76113	-0.612111
126121113	chr11:126121113:G:A	9.3463e-09	-1.20302	-4.18622e-10
126121403	chr11:126121403:G:A	1.46795e-09	-1.81127	-1.24286
126121764	chr11:126121764:G:A	1.03334e-08	-1.8786e-10	-1.10262
126122203	chr11:126122203:C:A	7.40128e-09	-1.8786e-10	-1.43635
126122443	chr11:126122443:G:A	8.11145e-09	-1.8786e-10	-1.34473
126122478	chr11:126122478:T:C	1.02093e-08	-1.8786e-10	-1.11471
126122502	chr11:126122502:C:T	7.49962e-09	-1.8786e-10	-1.42315
126122600	chr11:126122600:G:A	1.016e-08	-1.8786e-10	-1.11954
126122958	chr11:126122958:T:C	1.02355e-08	-1.8786e-10	-1.11214
126123596	chr11:126123596:T:C	2.10801e-09	-1.81572	-0.876543
126124056	chr11:126124056:C:T	3.06802e-08	-0.014385	-4.18622e-10
126124195	chr11:126124195:A:G	1.91875e-09	-1.81868	-0.967646
126124737	chr11:126124737:C:T	3.7679e-08	-1.8786e-10	0.1911
126125225	chr11:126125225:T:C	7.60409e-09	-1.8786e-10	-1.40932
126125793	chr11:126125793:G:A	1.88019e-09	-1.81635	-0.990278
126125926	chr11:126125926:G:A	7.53835e-09	-1.8786e-10	-1.418
126125978	chr11:126125978:G:A	7.56613e-09	-1.8786e-10	-1.41432
126126009	chr11:126126009:C:T	1.54297e-09	-1.81634	-1.18796
126126319	chr11:126126319:G:A	1.45703e-09	-1.80657	-1.25503
126126383	chr11:126126383:C:T	2.83423e-09	-1.81842	-0.577814
126126485	chr11:126126485:A:G	1.0047e-08	-1.8786e-10	-1.13073
126126915	chr11:126126915:C:G	1.42486e-09	-1.80884	-1.27509
126127154	chr11:126127154:G:A	7.59922e-09	-1.8786e-10	-1.40996
126127170	chr11:126127170:C:T	7.78365e-09	-1.8786e-10	-1.38598
126127464	chr11:126127464:TGTAA:T	1.1593e-08	-1.8786e-10	-0.987597
126127886	chr11:126127886:C:A	7.03552e-09	-1.48703	-4.18622e-10
126128038	chr11:126128038:A:G	7.70079e-09	-1.8786e-10	-1.39668
126128134	chr11:126128134:G:A	5.12537e-09	-1.8038	-4.18622e-10
126128200	chr11:126128200:A:T	1.45212e-09	-1.81616	-1.24881
126128309	chr11:126128309:A:G	1.29635e-08	-1.8786e-10	-0.875863
126128338	chr11:126128338:AC:A	7.56556e-09	-1.8786e-10	-1.4144
126128471	chr11:126128471:G:A	7.52919e-09	-1.8786e-10	-1.41922
126128483	chr11:126128483:G:A	7.51612e-09	-1.8786e-10	-1.42095
126128593	chr11:126128593:C:G	7.92792e-09	-1.36761	-4.18622e-10
126128663	chr11:126128663:T:C	2.15962e-09	-1.81842	-0.849649
126128699	chr11:126128699:A:C	3.01151e-09	-1.48373	-0.851829
126128946	chr11:126128946:T:C	1.45268e-09	-1.81452	-1.25007
126129086	chr11:126129086:G:A	8.51074e-09	-1.8786e-10	-1.29667
126129310	chr11:126129310:T:C	2.65398e-09	-1.50649	-0.955456
126129362	chr11:126129362:G:A	3.65837e-09	-1.7989	-0.342089
126129588	chr11:126129588:TC:T	1.63567e-09	-1.79362	-1.15232
126129607	chr11:126129607:T:C	2.59189e-09	-1.46519	-1.02043
126129612	chr11:126129612:C:CA	2.40977e-09	-1.74435	-0.814126
126129636	chr11:126129636:A:G	1.59268e-09	-1.79547	-1.17712
126129961	chr11:126129961:A:AC	1.53766e-09	-1.78027	-1.22747
126130188	chr11:126130188:T:C	8.94508e-09	-1.8786e-10	-1.2469
126130520	chr11:126130520:C:T	5.05234e-09	-1.81815	-4.18622e-10
126130533	chr11:126130533:T:A	1.74703e-09	-1.51465	-1.36544
126130590	chr11:126130590:A:G	8.71444e-09	-1.8786e-10	-1.27302
126130815	chr11:126130815:G:A	1.50436e-09	-1.59254	-1.43709
126130927	chr11:126130927:A:G	1.84443e-09	-1.41711	-1.40872
126131404	chr11:126131404:C:T	6.66319e-09	-1.5414	-4.18622e-10
126131422	chr11:126131422:T:C	1.8663e-08	-1.8786e-10	-0.51146
126131589	chr11:126131589:T:C	7.59408e-09	-1.8786e-10	-1.41063
126131891	chr11:126131891:T:C	7.42016e-09	-1.8786e-10	-1.4338
126132291	chr11:126132291:C:T	1.92716e-08	-1.8786e-10	-0.479369
126132434	chr11:126132434:A:AC	3.27742e-09	-1.46762	-0.78333
126132558	chr11:126132558:C:T	5.12505e-09	-1.80386	-4.18622e-10
126132788	chr11:126132788:G:A	1.68857e-08	-1.8786e-10	-0.611537
126133290	chr11:126133290:G:C	9.95666e-09	-1.8786e-10	-1.13976
126133431	chr11:126133431:C:T	8.19102e-09	-0.943154	-0.39181
126133687	chr11:126133687:T:C	2.21002e-09	-1.25686	-1.38814
126133847	chr11:126133847:T:C	2.02711e-09	-1.66855	-1.06284
126133859	chr11:126133859:T:G	1.45133e-09	-1.64288	-1.42264
126133950	chr11:126133950:A:G	9.42432e-09	-1.8786e-10	-1.19471
126134180	chr11:126134180:G:A	1.01952e-08	-1.8786e-10	-1.11608
126134292	chr11:126134292:C:T	7.88934e-09	-1.8786e-10	-1.37249
126134428	chr11:126134428:C:T	7.74298e-09	-1.8786e-10	-1.39122
126134636	chr11:126134636:C:G	1.83191e-09	-1.76395	-1.06869
126134774	chr11:126134774:T:G	8.93665e-09	-1.8786e-10	-1.24784
126134818	chr11:126134818:C:T	1.20819e-08	-1.8786e-10	-0.946293
126134888	chr11:126134888:A:G	1.37691e-08	-1.8786e-10	-0.815578
126135083	chr11:126135083:C:T	7.1513e-09	-1.47071	-4.18622e-10
126135147	chr11:126135147:G:T	2.64252e-08	-1.8786e-10	-0.163683
126135571	chr11:126135571:C:T	1.44887e-08	-1.8786e-10	-0.764636
126135916	chr11:126135916:C:T	1.51437e-08	-1.8786e-10	-0.720416
126135963	chr11:126135963:G:A	1.53834e-08	-1.8786e-10	-0.704712
126136722	chr11:126136722:A:G	1.37751e-08	-1.8786e-10	-0.815143
126136916	chr11:126136916:A:G	3.87645e-09	-1.56525	-0.517838
126137014	chr11:126137014:G:A	1.93119e-08	-1.8786e-10	-0.477279
126137494	chr11:126137494:T:TG	3.49122e-08	-1.8786e-10	0.114833
126138385	chr11:126138385:T:C	1.41354e-09	-1.79131	-1.30059
126138508	chr11:126138508:T:C	1.35119e-08	-1.8786e-10	-0.834431
126138935	chr11:126138935:C:A	1.62821e-09	-1.67274	-1.27779
126139015	chr11:126139015:G:A	1.4668e-09	-1.79823	-1.25669
126139247	chr11:126139247:T:C	1.32705e-09	-1.71778	-1.43727
126139263	chr11:126139263:G:T	7.62371e-09	-1.8786e-10	-1.40674
126139936	chr11:126139936:G:A	9.16676e-09	-1.8786e-10	-1.22242
126139941	chr11:126139941:C:T	1.17456e-08	-1.8786e-10	-0.974526
126139965	chr11:126139965:C:A	1.37214e-08	-0.819046	-4.18622e-10
126140408	chr11:126140408:A:G	1.88943e-09	-1.57975	-1.22197
126140475	chr11:126140475:G:GACAT	1.03371e-08	-1.8786e-10	-1.10226
126141367	chr11:126141367:AG:A	1.57403e-08	-1.8786e-10	-0.681779
126141514	chr11:126141514:G:A	1.16559e-08	-1.8786e-10	-0.982191
126141678	chr11:126141678:A:G	7.57213e-09	-1.8786e-10	-1.41353
126141692	chr11:126141692:G:T	3.31319e-09	-0.832864	-1.40723
126141850	chr11:126141850:A:T	8.02691e-09	-1.8786e-10	-1.3552
126142891	chr11:126142891:G:T	3.57067e-09	-0.774962	-1.39029
126142972	chr11:126142972:T:C	3.06898e-08	-1.8786e-10	-0.0140734
126143056	chr11:126143056:C:T	3.6312e-09	-1.56723	-0.58121
126143241	chr11:126143241:G:A	7.84759e-09	-1.8786e-10	-1.3778
126143391	chr11:126143391:A:G	1.54465e-09	-1.81965	-1.18356
126143408	chr11:126143408:G:C	1.61865e-08	-1.8786e-10	-0.653825
126143742	chr11:126143742:C:A	3.45803e-09	-0.806588	-1.39072
126143764	chr11:126143764:A:G	7.78465e-09	-1.8786e-10	-1.38585
126143886	chr11:126143886:A:G	1.55402e-09	-1.58727	-1.40989
126144811	chr11:126144811:C:T	1.63032e-09	-1.51411	-1.43512
126144896	chr11:126144896:A:G	2.70709e-09	-1.23864	-1.20349
126145173	chr11:126145173:G:A	1.00353e-08	-1.8786e-10	-1.13189
126145254	chr11:126145254:T:C	5.47883e-09	-1.73711	-4.18622e-10
126145294	chr11:126145294:A:C	1.12432e-08	-1.8786e-10	-1.01824
126145493	chr11:126145493:C:T	3.91026e-09	-1.22286	-0.851537
126145743	chr11:126145743:C:T	4.10729e-09	-1.38289	-0.642346
126145846	chr11:126145846:C:T	2.72235e-08	-1.8786e-10	-0.13392
126146105	chr11:126146105:G:C	8.87021e-09	-1.8786e-10	-1.2553
126146165	chr11:126146165:C:T	5.6304e-08	-0.138701	0.731464
126146199	chr11:126146199:G:A	9.11544e-09	-1.8786e-10	-1.22803
126146295	chr11:126146295:G:A	4.32547e-09	-0.709695	-1.26379
126146505	chr11:126146505:G:A	5.32802e-09	-1.76502	-4.18622e-10
126146517	chr11:126146517:C:A	2.0779e-09	-1.53598	-1.17067
126146817	chr11:126146817:T:C	2.09568e-09	-1.57356	-1.12457
126147499	chr11:126147499:G:A	2.82038e-08	-0.0985458	-4.18622e-10
126147572	chr11:126147572:G:A	1.55203e-08	-1.8786e-10	-0.695852
126147639	chr11:126147639:G:A	8.1706e-09	-0.472419	-0.865041
126147725	chr11:126147725:T:C	1.51804e-08	-1.8786e-10	-0.717999
126148125	chr11:126148125:T:G	1.01095e-08	-1.8786e-10	-1.12453
126148637	chr11:126148637:T:C	2.23168e-09	-1.2646	-1.37064
126150215	chr11:126150215:A:G	2.20451e-09	-1.3345	-1.31299
126150245	chr11:126150245:G:A	5.10545e-09	-1.80769	-4.18622e-10
126150628	chr11:126150628:C:A	1.59553e-08	-1.3203	0.65209
126150682	chr11:126150682:A:T	1.23957e-08	-1.8786e-10	-0.920651
126150685	chr11:126150685:C:T	1.16228e-08	-1.8786e-10	-0.985037
126150772	chr11:126150772:A:G	7.51525e-09	-1.8786e-10	-1.42107
126151108	chr11:126151108:T:C	1.49712e-08	-1.35302	0.621145
126151309	chr11:126151309:A:G	3.26534e-08	-0.28914	0.337086
126151728	chr11:126151728:G:A	3.81398e-09	-1.80918	-0.29015
126151872	chr11:126151872:G:A	1.22187e-08	-1.8786e-10	-0.935031
126153033	chr11:126153033:T:A	1.88977e-09	-1.62781	-1.17373
126153592	chr11:126153592:T:C	1.2446e-08	-1.40464	0.488032
126154037	chr11:126154037:T:C	1.22941e-08	-1.34844	0.41956
126154140	chr11:126154140:C:A	8.23643e-09	-1.32944	-4.18622e-10
126154147	chr11:126154147:T:A	2.05683e-09	-1.63974	-1.07709
126154287	chr11:126154287:C:T	1.2164e-08	-1.8786e-10	-0.939523
126154417	chr11:126154417:C:T	1.88662e-08	-0.500631	-4.18622e-10
126154521	chr11:126154521:C:T	9.06741e-09	-1.61318	0.379862
126154547	chr11:126154547:C:T	7.85688e-09	-1.59466	0.218052
126154638	chr11:126154638:A:G	1.32734e-08	-1.33052	0.478286
126155048	chr11:126155048:G:T	1.27097e-09	-1.7715	-1.42672
126155094	chr11:126155094:G:A	2.0313e-09	-1.30088	-1.42845
126155134	chr11:126155134:G:T	3.15871e-08	-1.8786e-10	0.0147467
126155207	chr11:126155207:C:T	3.46203e-08	-1.8786e-10	0.106439
126155287	chr11:126155287:G:A	7.51765e-09	-1.8786e-10	-1.42075
126155351	chr11:126155351:A:G	5.36385e-07	2.84685	-4.18622e-10
126155443	chr11:126155443:C:T	9.36335e-09	-1.8786e-10	-1.2012
126155503	chr11:126155503:G:A	1.6643e-08	-1.8786e-10	-0.62601
126155722	chr11:126155722:A:G	1.55498e-08	-1.27229	0.578331
126155989	chr11:126155989:G:A	6.55464e-08	-1.79606	2.54082
126156011	chr11:126156011:C:T	1.38845e-09	-1.71264	-1.39718
126156129	chr11:126156129:C:T	5.34865e-09	-1.76116	-4.18622e-10
126156130	chr11:126156130:CCAAA:C	5.96457e-09	-1.65217	-4.18622e-10
126156427	chr11:126156427:T:C	2.30014e-09	-1.26141	-1.34362
126156530	chr11:126156530:A:T	1.20353e-09	-1.81782	-1.43492
126156750	chr11:126156750:C:T	2.47705e-09	-1.28803	-1.24291
126157017	chr11:126157017:G:A	3.72496e-09	-1.42933	-0.693616
126157065	chr11:126157065:C:T	3.64898e-08	-0.0760052	0.235034
126157306	chr11:126157306:C:A	8.56845e-09	-1.8786e-10	-1.28992
126157313	chr11:126157313:G:A	3.64186e-08	-0.12934	0.286417
126157578	chr11:126157578:A:G	2.03449e-09	-1.43328	-1.29448
126157728	chr11:126157728:T:C	3.43822e-09	-1.28126	-0.921785
126157883	chr11:126157883:G:A	6.68795e-08	-1.8786e-10	0.76489
126157891	chr11:126157891:A:G	8.99235e-09	-1.8786e-10	-1.24163
126158558	chr11:126158558:T:C	2.82472e-08	-0.0208802	-0.0761284
126158561	chr11:126158561:C:T	6.76974e-08	0.513534	0.263512
126158684	chr11:126158684:C:T	7.39569e-09	-1.8786e-10	-1.43711
126158822	chr11:126158822:T:C	2.2663e-09	-1.19931	-1.42054
126159165	chr11:126159165:C:T	5.5309e-09	-1.72765	-4.18622e-10
126159717	chr11:126159717:T:C	1.64571e-09	-1.80244	-1.13739
126159760	chr11:126159760:C:G	1.01012e-07	0.178563	0.998673
126159764	chr11:126159764:T:C	6.49012e-09	-1.56772	-4.18622e-10
126159948	chr11:126159948:C:T	7.39462e-09	-1.8786e-10	-1.43725
126160022	chr11:126160022:T:C	3.42571e-08	-0.768226	0.864118
126160123	chr11:126160123:T:C	8.89989e-09	-1.8786e-10	-1.25196
126160164	chr11:126160164:G:A	8.14309e-09	-1.8786e-10	-1.34083
126160398	chr11:126160398:CTT:C	1.38008e-08	-1.8786e-10	-0.813275
126160686	chr11:126160686:GT:G	2.08313e-09	-1.77065	-0.933483
126161053	chr11:126161053:G:A	1.20444e-08	0.208055	-1.15745
126161129	chr11:126161129:C:A	5.04856e-09	-1.48053	-0.338365
126161462	chr11:126161462:C:T	7.48352e-09	-1.8786e-10	-1.4253
126161471	chr11:126161471:G:A	8.27779e-09	-1.8786e-10	-1.32443
126161479	chr11:126161479:T:G	2.83342e-09	-0.980465	-1.41605
126161555	chr11:126161555:A:G	1.28663e-09	-1.79795	-1.38802
126161585	chr11:126161585:G:A	2.39972e-09	-1.17071	-1.39194
126161599	chr11:126161599:A:G	2.69925e-09	-1.02642	-1.41861
126161691	chr11:126161691:GGTTT:G	1.03752e-08	-1.8786e-10	-1.09859
126161883	chr11:126161883:G:A	1.66757e-08	0.511468	-1.13552
126161897	chr11:126161897:T:C	1.7142e-08	0.467078	-1.06355
126161906	chr11:126161906:G:A	7.60799e-09	-1.8786e-10	-1.4088
126161907	chr11:126161907:A:G	1.74691e-08	0.5441	-1.12167
126162005	chr11:126162005:A:G	1.06522e-08	0.20371	-1.27595
126162026	chr11:126162026:C:T	9.93795e-09	-1.8786e-10	-1.14164
126162045	chr11:126162045:A:G	2.04136e-09	-1.5033	-1.22108
126162163	chr11:126162163:T:G	4.68648e-09	-1.43432	-0.459005
126162280	chr11:126162280:A:T	7.57226e-09	-1.8786e-10	-1.41351
126162514	chr11:126162514:G:A	7.4491e-09	-1.8786e-10	-1.42991
126162526	chr11:126162526:G:A	7.47243e-09	-1.8786e-10	-1.42678
126162679	chr11:126162679:C:T	7.59512e-09	-1.8786e-10	-1.4105
126162743	chr11:126162743:A:G	8.12317e-09	-1.06081	-0.282468
126162844	chr11:126162844:G:A	6.2089e-08	0.186008	0.504559
126163314	chr11:126163314:A:G	8.27179e-09	-1.8786e-10	-1.32515
126163512	chr11:126163512:C:T	8.96798e-08	1.05824	-4.18622e-10
126163613	chr11:126163613:A:G	7.63286e-09	-1.8786e-10	-1.40554
126163730	chr11:126163730:A:G	1.74939e-09	-1.6692	-1.20954
126163897	chr11:126163897:C:T	1.27675e-09	-1.75921	-1.43448
126164137	chr11:126164137:T:C	1.08451e-07	-0.0999171	1.34821
126164322	chr11:126164322:G:A	1.14744e-08	-1.8786e-10	-0.997883
126164328	chr11:126164328:G:A	7.51343e-09	-1.8786e-10	-1.42131
126164500	chr11:126164500:T:C	8.11709e-08	0.958554	-4.18622e-10
126164644	chr11:126164644:C:T	1.04369e-08	-1.8786e-10	-1.09266
126164658	chr11:126164658:C:G	1.19906e-08	-1.8786e-10	-0.953878
126164754	chr11:126164754:A:G	9.12711e-09	-1.8786e-10	-1.22675
126164948	chr11:126164948:G:A	7.98441e-09	-0.148329	-1.21218
126165014	chr11:126165014:TACAA:T	7.9103e-09	-1.8786e-10	-1.36984
126165345	chr11:126165345:A:G	4.95087e-09	-0.408611	-1.42983
126165516	chr11:126165516:A:G	2.58918e-09	-1.51102	-0.975643
126165654	chr11:126165654:G:A	7.87896e-09	-1.8786e-10	-1.37381
126165722	chr11:126165722:T:C	5.13939e-09	-1.26282	-0.53825
126166219	chr11:126166219:G:A	2.46121e-09	-1.42733	-1.11002
126166220	chr11:126166220:C:A	1.87688e-08	-1.8786e-10	-0.505805
126166465	chr11:126166465:G:A	2.1083e-08	-1.8786e-10	-0.389537
126166658	chr11:126166658:T:C	7.76744e-09	-1.8786e-10	-1.38806
126166916	chr11:126166916:G:A	9.10282e-09	-0.892689	-0.33673
126166980	chr11:126166980:T:C	1.35696e-07	0.0129531	1.45946
126167005	chr11:126167005:C:T	9.69075e-09	-1.8786e-10	-1.16683
126167123	chr11:126167123:T:C	8.33995e-09	0.0459639	-1.36291
126167192	chr11:126167192:T:C	7.76438e-09	-1.8786e-10	-1.38846
126167467	chr11:126167467:A:C	3.87346e-09	-1.55775	-0.526107
126168509	chr11:126168509:G:A	7.87613e-09	-1.8786e-10	-1.37417
126168569	chr11:126168569:T:C	2.32113e-09	-1.39004	-1.20591
126168574	chr11:126168574:C:G	5.01943e-09	-1.46325	-0.361438
126169528	chr11:126169528:C:G	1.96993e-09	-1.44432	-1.31569
126170247	chr11:126170247:T:C	2.26008e-08	-1.8786e-10	-0.320015
126170420	chr11:126170420:C:T	2.5551e-09	-1.21816	-1.28175
126170477	chr11:126170477:A:G	1.11679e-08	0.349975	-1.37494
126170929	chr11:126170929:A:G	2.36643e-09	-1.27942	-1.2972
126171120	chr11:126171120:G:A	1.75704e-09	-1.4739	-1.40047
126171215	chr11:126171215:C:T	7.63437e-09	-1.8786e-10	-1.40534
126171309	chr11:126171309:G:A	2.73826e-09	-1.13858	-1.2921
126171366	chr11:126171366:CT:C	4.81173e-09	-0.430555	-1.43639
126171408	chr11:126171408:C:G	1.40405e-09	-1.69211	-1.40653
126171495	chr11:126171495:G:A	6.55916e-09	-0.558044	-0.999096
126171620	chr11:126171620:C:T	5.17551e-09	-0.367751	-1.42631
126172053	chr11:126172053:C:T	7.44611e-09	-1.8786e-10	-1.43031
126172076	chr11:126172076:G:A	6.27688e-09	-1.60113	-4.18622e-10
126172391	chr11:126172391:T:C	7.73251e-09	-1.8786e-10	-1.39257
126172625	chr11:126172625:A:G	8.35768e-09	-1.8786e-10	-1.31482
126172948	chr11:126172948:A:G	8.63838e-09	-1.8786e-10	-1.28179
126173063	chr11:126173063:G:A	6.72537e-09	-0.914927	-0.617189
126173569	chr11:126173569:C:T	7.52478e-09	-1.8786e-10	-1.4198
126173775	chr11:126173775:C:T	4.1997e-09	-0.568012	-1.43498
126173938	chr11:126173938:C:T	7.62912e-09	-1.8786e-10	-1.40603
126173946	chr11:126173946:G:A	1.62388e-08	-1.8786e-10	-0.650598
126174082	chr11:126174082:C:A	1.82957e-09	-1.43836	-1.39556
126174261	chr11:126174261:T:A	8.19422e-09	-0.909137	-0.425438
126174315	chr11:126174315:T:A	7.12859e-09	-0.90551	-0.568379
126174900	chr11:126174900:C:G	2.50264e-09	-1.42481	-1.09585
126175125	chr11:126175125:T:C	2.67521e-09	-1.11687	-1.3371
126175135	chr11:126175135:G:A	2.41846e-09	-1.408	-1.14688
126175139	chr11:126175139:A:G	2.22171e-09	-1.27639	-1.36334
126175742	chr11:126175742:G:T	1.58439e-08	-1.8786e-10	-0.67522
126175927	chr11:126175927:T:C	1.82935e-09	-1.62598	-1.20806
126175935	chr11:126175935:C:G	5.39101e-09	-0.458058	-1.29521
126175987	chr11:126175987:C:T	2.49463e-09	-1.38661	-1.13725
126176388	chr11:126176388:G:A	4.21625e-09	-0.570621	-1.42844
126176716	chr11:126176716:T:A	8.14382e-09	-1.8786e-10	-1.34074
126177359	chr11:126177359:G:C	8.18368e-09	-1.8786e-10	-1.33586
126177530	chr11:126177530:A:G	1.24132e-09	-1.78704	-1.43478
126177857	chr11:126177857:C:T	2.04639e-09	-1.31634	-1.40559
126178889	chr11:126178889:G:A	1.67122e-09	-1.81959	-1.10486
126179517	chr11:126179517:G:A	7.59249e-09	-1.8786e-10	-1.41084
126180146	chr11:126180146:G:A	2.85915e-09	-0.953123	-1.43436
126180162	chr11:126180162:T:C	1.02596e-08	-1.8786e-10	-1.10979
126180416	chr11:126180416:T:C	8.1561e-09	-1.8786e-10	-1.33924
126180486	chr11:126180486:C:G	1.56101e-09	-1.7806	-1.21208
126180545	chr11:126180545:C:T	2.92235e-09	-0.930233	-1.43538
126180585	chr11:126180585:T:C	1.54968e-09	-1.75825	-1.2417
126180685	chr11:126180685:A:C	2.45953e-09	-1.11518	-1.42285
126180903	chr11:126180903:T:C	8.77069e-09	-1.8786e-10	-1.26659
126180930	chr11:126180930:T:C	1.37731e-09	-1.68599	-1.43188
126181271	chr11:126181271:G:A	7.71331e-09	-1.8786e-10	-1.39505
126181399	chr11:126181399:AAGC:A	1.31596e-09	-1.7539	-1.40953
126181421	chr11:126181421:C:T	1.32393e-09	-1.76409	-1.39331
126181485	chr11:126181485:G:A	1.41894e-08	-0.785505	-4.18622e-10
126181897	chr11:126181897:C:T	2.49445e-09	-1.09759	-1.42635
126182150	chr11:126182150:C:A	2.48511e-09	-1.09042	-1.43727
126182199	chr11:126182199:TTCCCCGATTGCCCCCTCCCAGGCTGTCCC:T	9.05515e-09	-1.8786e-10	-1.23467
126182277	chr11:126182277:T:C	2.64996e-09	-1.0466	-1.41685
126182281	chr11:126182281:A:G	2.62464e-09	-1.05312	-1.41994
126182283	chr11:126182283:T:C	8.37496e-09	-1.8786e-10	-1.31276
126182328	chr11:126182328:A:G	2.64113e-09	-1.04564	-1.42116
126182402	chr11:126182402:A:G	2.54098e-09	-1.08216	-1.42329
126182411	chr11:126182411:C:T	1.4509e-08	-1.8786e-10	-0.763232
126182439	chr11:126182439:T:C	7.93187e-09	-1.8786e-10	-1.36711
126182533	chr11:126182533:C:T	1.4143e-09	-1.72464	-1.36673
126182597	chr11:126182597:G:T	2.56854e-09	-1.06854	-1.42612
126182602	chr11:126182602:A:G	1.47259e-09	-1.71604	-1.33494
126182615	chr11:126182615:C:T	5.41545e-09	-1.74875	-4.18622e-10
126183099	chr11:126183099:T:C	3.00034e-09	-0.94607	-1.39321
126183182	chr11:126183182:G:A	7.46262e-09	-1.8786e-10	-1.4281
126183264	chr11:126183264:T:C	1.71119e-09	-1.46397	-1.43684
126183362	chr11:126183362:G:GTGCAGTGATGCAATCTTGGCTTAC	8.17503e-09	-1.8786e-10	-1.33692
126183373	chr11:126183373:A:G	8.23947e-09	-1.8786e-10	-1.32907
126183394	chr11:126183394:A:C	8.36878e-09	-1.8786e-10	-1.31349
126183417	chr11:126183417:G:A	8.34821e-09	-1.8786e-10	-1.31595
126183430	chr11:126183430:C:G	8.31194e-09	-1.8786e-10	-1.32031
126183448	chr11:126183448:A:G	8.36441e-09	-1.8786e-10	-1.31402
126183449	chr11:126183449:A:G	8.34452e-09	-1.8786e-10	-1.3164
126183483	chr11:126183483:C:T	8.38464e-09	-1.8786e-10	-1.3116
126183536	chr11:126183536:C:G	2.5737e-09	-1.1267	-1.36596
126183549	chr11:126183549:A:G	2.58908e-09	-1.08372	-1.40298
126183658	chr11:126183658:T:C	7.83552e-09	-1.8786e-10	-1.37934
126183807	chr11:126183807:G:A	8.4088e-09	-1.8786e-10	-1.30872
126183868	chr11:126183868:G:A	8.17045e-09	-1.8786e-10	-1.33748
126183871	chr11:126183871:G:T	8.36825e-09	-1.8786e-10	-1.31356
126184116	chr11:126184116:G:A	2.45243e-09	-1.10525	-1.43567
126184123	chr11:126184123:G:A	2.51577e-09	-1.07989	-1.43553
126184128	chr11:126184128:C:T	2.59648e-09	-1.07735	-1.40649
126184390	chr11:126184390:C:T	1.48115e-09	-1.67563	-1.36955
126184483	chr11:126184483:C:T	2.51302e-09	-1.11344	-1.40307
126184494	chr11:126184494:A:G	2.57073e-09	-1.07192	-1.4219
126184528	chr11:126184528:G:T	7.55853e-09	-1.8786e-10	-1.41533
126184616	chr11:126184616:G:A	7.55642e-09	-1.8786e-10	-1.41561
126184713	chr11:126184713:T:C	2.57265e-09	-1.09004	-1.40302
126184716	chr11:126184716:A:G	2.5976e-09	-1.07387	-1.40954
126184741	chr11:126184741:A:C	2.61016e-09	-1.07551	-1.40307
126184908	chr11:126184908:G:C	2.45601e-09	-1.16696	-1.3725
126184928	chr11:126184928:T:C	2.60413e-09	-1.07245	-1.40846
126184959	chr11:126184959:C:T	1.41165e-09	-1.77455	-1.31869
126185129	chr11:126185129:G:A	2.51721e-09	-1.08771	-1.42715
126185277	chr11:126185277:A:G	2.50182e-09	-1.09867	-1.42232
126185317	chr11:126185317:A:G	2.44377e-09	-1.12549	-1.41897
126185363	chr11:126185363:A:G	7.39733e-09	-1.8786e-10	-1.43688
126185398	chr11:126185398:C:T	2.30949e-09	-1.17475	-1.42623
126185478	chr11:126185478:G:A	8.95808e-09	-1.8786e-10	-1.24545
126185961	chr11:126185961:C:T	7.68975e-09	-1.8786e-10	-1.39811
126185995	chr11:126185995:C:T	8.81541e-09	-1.8786e-10	-1.2615
126186022	chr11:126186022:C:G	2.56216e-09	-1.06174	-1.43541
126186380	chr11:126186380:A:T	1.55569e-09	-1.56309	-1.433
126186472	chr11:126186472:G:A	7.73986e-09	-1.8786e-10	-1.39162
126186560	chr11:126186560:G:A	8.17243e-09	-1.8786e-10	-1.33724
126186619	chr11:126186619:G:A	1.54719e-08	0.68936	-1.38834
126186757	chr11:126186757:C:T	8.43776e-09	-1.8786e-10	-1.30529
126186930	chr11:126186930:G:A	3.41131e-09	-0.89357	-1.31734
126187023	chr11:126187023:C:T	1.51573e-08	-1.8786e-10	-0.719522
126187295	chr11:126187295:CAGA:C	8.83197e-08	-1.8786e-10	1.04296
126187300	chr11:126187300:G:A	1.30677e-08	-1.8786e-10	-0.86786
126187311	chr11:126187311:AG:A	8.66234e-09	-1.8786e-10	-1.27902
126187367	chr11:126187367:A:G	1.1668e-08	-1.8786e-10	-0.981156
126187415	chr11:126187415:A:G	7.6525e-09	-1.8786e-10	-1.40297
126187449	chr11:126187449:A:G	1.2502e-09	-1.77785	-1.43685
126187479	chr11:126187479:C:G	5.35793e-09	-1.15932	-0.600101
126187499	chr11:126187499:C:T	1.61352e-09	-1.65277	-1.30681
126187674	chr11:126187674:A:T	4.61708e-08	-1.8786e-10	0.394346
126187693	chr11:126187693:C:T	8.27813e-09	-1.8786e-10	-1.32439
126187929	chr11:126187929:T:C	2.78698e-08	-0.110458	-4.18622e-10
126187952	chr11:126187952:C:T	7.3964e-09	-1.8786e-10	-1.43701
126188040	chr11:126188040:T:C	7.93807e-09	-1.8786e-10	-1.36633
126188428	chr11:126188428:C:G	8.15725e-09	-1.8786e-10	-1.3391
126188442	chr11:126188442:T:A	7.99326e-09	-1.8786e-10	-1.3594
126188474	chr11:126188474:A:C	1.64163e-09	-1.80608	-1.13623
126188715	chr11:126188715:T:G	8.05959e-09	-1.8786e-10	-1.35114
126188800	chr11:126188800:C:T	2.23409e-07	1.28693	0.684073
126188920	chr11:126188920:C:T	3.32266e-09	-1.79491	-0.44233
126188992	chr11:126188992:G:A	2.94951e-08	-1.8786e-10	-0.0537793
126189082	chr11:126189082:C:T	1.6387e-09	-1.76782	-1.17628
126189253	chr11:126189253:T:C	8.16847e-09	-1.8786e-10	-1.33772
126189385	chr11:126189385:TG:T	5.74569e-08	-1.8786e-10	0.613032
126189471	chr11:126189471:C:T	8.13822e-09	-1.8786e-10	-1.34143
126189487	chr11:126189487:G:A	8.26214e-09	-1.8786e-10	-1.32632
126189859	chr11:126189859:T:G	8.15725e-09	-1.8786e-10	-1.3391
126190034	chr11:126190034:TC:T	8.34631e-09	-1.8786e-10	-1.31618
126190054	chr11:126190054:C:T	2.38145e-09	-1.81723	-0.753062
126190188	chr11:126190188:A:G	3.31611e-09	-1.73725	-0.501963
126190200	chr11:126190200:A:G	8.15725e-09	-1.8786e-10	-1.3391
126190296	chr11:126190296:C:T	1.37396e-08	-0.423322	-0.3944
126190338	chr11:126190338:A:G	6.32934e-08	0.578486	0.131293
126190471	chr11:126190471:C:T	8.15725e-09	-1.8786e-10	-1.3391
126190538	chr11:126190538:A:G	3.14077e-07	1.23587	1.07576
126190727	chr11:126190727:G:A	6.04426e-08	0.582165	0.0815272
126190771	chr11:126190771:G:A	1.02028e-07	0.356092	0.831155
126190819	chr11:126190819:C:T	1.09314e-08	-1.8786e-10	-1.04636
126190868	chr11:126190868:T:C	5.83881e-08	0.503645	0.125465
126190883	chr11:126190883:C:T	1.54868e-08	-1.8786e-10	-0.698017
126190912	chr11:126190912:C:T	8.15725e-09	-1.8786e-10	-1.3391
126190943	chr11:126190943:C:T	1.45787e-08	-0.397042	-0.361402
126191023	chr11:126191023:C:T	1.03497e-08	-1.8786e-10	-1.10104
126191422	chr11:126191422:A:G	8.16323e-09	-1.8786e-10	-1.33836
126191538	chr11:126191538:T:C	8.21579e-09	-1.8786e-10	-1.33194
126191545	chr11:126191545:C:A	8.1854e-09	-1.8786e-10	-1.33565
126191626	chr11:126191626:C:T	1.03955e-08	-1.8786e-10	-1.09663
126191662	chr11:126191662:A:AT	8.27133e-09	-1.8786e-10	-1.32521
126191677	chr11:126191677:T:C	8.15505e-09	-1.8786e-10	-1.33936
126191687	chr11:126191687:G:GT	8.14099e-09	-1.8786e-10	-1.34109
126191923	chr11:126191923:G:A	8.8448e-09	-1.25817	-4.18622e-10
126192241	chr11:126192241:C:T	9.11097e-09	-1.8786e-10	-1.22852
126192410	chr11:126192410:C:T	3.80136e-08	0.738622	-0.538679
126192512	chr11:126192512:T:C	8.17463e-07	2.03259	1.23562
126192547	chr11:126192547:C:T	1.53435e-09	-1.65338	-1.35652
126192980	chr11:126192980:G:A	7.77857e-09	-1.8786e-10	-1.38663
126193334	chr11:126193334:C:T	3.49624e-08	0.701555	-0.585284
126193402	chr11:126193402:C:T	8.16792e-09	-1.8786e-10	-1.33779
126193818	chr11:126193818:C:T	8.34631e-09	-1.8786e-10	-1.31618
126194007	chr11:126194007:C:T	5.54687e-09	-1.72477	-4.18622e-10
126194083	chr11:126194083:C:A	7.5751e-09	-1.8786e-10	-1.41314
126194153	chr11:126194153:G:A	3.01081e-09	-1.64764	-0.688157
126194268	chr11:126194268:A:C	9.4604e-09	-1.8786e-10	-1.19089
126194270	chr11:126194270:C:T	9.4781e-09	-1.8786e-10	-1.18902
126194347	chr11:126194347:G:A	8.42782e-09	-1.8786e-10	-1.30646
126194544	chr11:126194544:A:G	8.72509e-09	-1.63979	0.367989
126194631	chr11:126194631:A:T	7.40093e-09	-1.8786e-10	-1.4364
126194881	chr11:126194881:C:T	7.59587e-09	-1.8786e-10	-1.4104
126195127	chr11:126195127:T:C	1.43344e-08	-1.8786e-10	-0.775339
126195170	chr11:126195170:T:G	9.84046e-09	-1.8786e-10	-1.1515
126195323	chr11:126195323:T:C	1.44885e-08	-1.8786e-10	-0.764647
126195500	chr11:126195500:G:A	1.52433e-08	-1.8786e-10	-0.713864
126195711	chr11:126195711:C:T	2.00738e-08	-1.8786e-10	-0.438586
126195768	chr11:126195768:C:T	1.03151e-08	-1.8786e-10	-1.10439
126195966	chr11:126195966:G:A	1.22882e-09	-1.79899	-1.43296
126196059	chr11:126196059:G:A	4.1111e-09	-1.69355	-0.33076
126196145	chr11:126196145:C:T	1.11847e-07	2.10556	-0.826433
126196173	chr11:126196173:A:G	2.08207e-08	-1.8786e-10	-0.402054
126196299	chr11:126196299:T:C	3.3098e-08	-1.8786e-10	0.0614718
126196318	chr11:126196318:T:C	2.22952e-08	-1.8786e-10	-0.33363
126196324	chr11:126196324:G:C	2.35206e-08	-1.8786e-10	-0.280127
126196329	chr11:126196329:G:A	7.66684e-09	-1.8786e-10	-1.4011
126196334	chr11:126196334:G:A	8.87699e-09	-1.8786e-10	-1.25454
126196453	chr11:126196453:C:CAGGTATT	7.40772e-09	-1.8786e-10	-1.43548
126196534	chr11:126196534:G:A	2.80574e-09	-1.81892	-0.58741
126196591	chr11:126196591:T:C	2.21887e-09	-1.63253	-1.00848
126196671	chr11:126196671:G:A	2.08913e-08	-1.8786e-10	-0.39867
126196696	chr11:126196696:G:A	1.39275e-09	-1.67006	-1.43667
126197055	chr11:126197055:C:A	2.02768e-08	-1.8786e-10	-0.428525
126197074	chr11:126197074:G:C	7.93408e-09	-1.8786e-10	-1.36684
126197096	chr11:126197096:T:C	1.38299e-08	-1.8786e-10	-0.81117
126197204	chr11:126197204:G:A	1.4098e-09	-1.67416	-1.4204
126197209	chr11:126197209:C:T	2.15807e-08	-1.8786e-10	-0.366202
126197232	chr11:126197232:G:A	7.62772e-09	-1.8786e-10	-1.40621
126197350	chr11:126197350:T:A	3.84482e-09	-1.66488	-0.426401
126197749	chr11:126197749:A:G	2.07579e-08	-1.8786e-10	-0.405074
126197852	chr11:126197852:A:C	7.65075e-09	-1.8786e-10	-1.4032
126197871	chr11:126197871:A:G	2.12063e-08	-1.8786e-10	-0.383702
126198060	chr11:126198060:G:A	1.21317e-07	1.19555	0.164849
126198391	chr11:126198391:A:G	2.72753e-08	-1.8786e-10	-0.132022
126198459	chr11:126198459:A:T	3.69088e-09	-1.64419	-0.487947
126198649	chr11:126198649:G:C	2.56815e-08	-1.8786e-10	-0.192231
126198726	chr11:126198726:GC:G	1.12405e-08	-1.8786e-10	-1.01848
126198735	chr11:126198735:A:G	2.62611e-08	-1.8786e-10	-0.169915
126198746	chr11:126198746:A:G	9.60322e-09	-1.8786e-10	-1.1759
126198747	chr11:126198747:G:A	1.18168e-08	-1.74224	0.773755
126198999	chr11:126198999:T:C	3.44418e-08	-1.8786e-10	0.101269
126199265	chr11:126199265:T:G	9.95284e-09	-1.8786e-10	-1.14014
126199692	chr11:126199692:C:T	3.60464e-09	-0.831175	-1.32461
126199737	chr11:126199737:G:A	2.39041e-09	-1.21129	-1.35525
126199901	chr11:126199901:C:T	3.58035e-08	-1.8786e-10	0.140042
126199946	chr11:126199946:T:C	2.49791e-09	-1.09812	-1.42443
126199977	chr11:126199977:T:G	9.54859e-09	-1.8786e-10	-1.18161
126200169	chr11:126200169:G:T	3.11374e-09	-1.086	-1.21618
126200185	chr11:126200185:G:A	1.59648e-08	-1.8786e-10	-0.667617
126200305	chr11:126200305:TC:T	8.65622e-09	-1.8786e-10	-1.27972
126200326	chr11:126200326:G:A	7.8659e-09	-1.8786e-10	-1.37547
126200482	chr11:126200482:C:A	7.54832e-09	-1.8786e-10	-1.41668
126200698	chr11:126200698:T:A	1.37769e-09	-1.71815	-1.39944
126200766	chr11:126200766:A:G	1.83476e-08	-1.8786e-10	-0.528502
126200829	chr11:126200829:A:G	7.45459e-09	-1.8786e-10	-1.42917
126200900	chr11:126200900:C:T	7.48851e-09	-1.8786e-10	-1.42463
126200987	chr11:126200987:T:C	9.8845e-09	-1.8786e-10	-1.14703
126201064	chr11:126201064:G:A	4.60975e-08	-1.8786e-10	0.392756
126201249	chr11:126201249:T:C	7.52605e-09	-1.8786e-10	-1.41963
126201280	chr11:126201280:C:T	9.56128e-09	-1.8786e-10	-1.18028
126201318	chr11:126201318:G:A	7.82282e-09	-1.8786e-10	-1.38096
126201454	chr11:126201454:G:T	1.14096e-08	-1.00354	-4.18622e-10
126201899	chr11:126201899:T:C	3.62173e-08	-1.8786e-10	0.151535
126202399	chr11:126202399:C:T	5.47729e-09	-1.05822	-0.679175
126202410	chr11:126202410:C:T	3.62173e-08	-1.8786e-10	0.151535
126202793	chr11:126202793:C:T	1.98071e-09	-1.3265	-1.42805
126202798	chr11:126202798:C:T	1.61585e-08	-1.8786e-10	-0.655559
126202863	chr11:126202863:T:C	1.82319e-08	-1.8786e-10	-0.534829
126202957	chr11:126202957:G:T	3.62173e-08	-1.8786e-10	0.151535
126202989	chr11:126202989:T:A	9.56128e-09	-1.8786e-10	-1.18028
126203413	chr11:126203413:G:A	7.4308e-09	-1.8786e-10	-1.43237
126203554	chr11:126203554:C:A	7.8527e-09	-1.8786e-10	-1.37714
126203616	chr11:126203616:C:T	7.44507e-09	-1.8786e-10	-1.43045
126203815	chr11:126203815:T:C	1.113e-08	-1.8786e-10	-1.02835
126203847	chr11:126203847:C:CA	3.43127e-08	-1.8786e-10	0.0975122
126203860	chr11:126203860:T:C	3.43127e-08	-1.8786e-10	0.0975122
126203929	chr11:126203929:T:C	2.3579e-09	-1.28323	-1.29701
126204000	chr11:126204000:A:C	4.60975e-08	-1.8786e-10	0.392756
126204106	chr11:126204106:AT:A	7.44378e-09	-1.8786e-10	-1.43062
126204297	chr11:126204297:A:G	8.31225e-09	-1.8786e-10	-1.32027
126204611	chr11:126204611:C:T	1.92597e-08	-1.8786e-10	-0.479987
126204947	chr11:126204947:A:G	3.43127e-08	-1.8786e-10	0.0975122
126205107	chr11:126205107:C:T	9.32099e-09	-1.8786e-10	-1.20573
126205180	chr11:126205180:T:C	2.0457e-09	-1.55906	-1.1632
126205303	chr11:126205303:C:T	3.43667e-08	-1.8786e-10	0.0990854
126205324	chr11:126205324:C:A	1.97696e-09	-1.3261	-1.43034
126205448	chr11:126205448:C:T	5.20401e-09	-1.78857	-4.18622e-10
126205684	chr11:126205684:T:C	3.13297e-08	-1.8786e-10	0.00656503
126205713	chr11:126205713:G:A	3.29313e-08	-1.8786e-10	0.0564205
126205906	chr11:126205906:C:T	3.39383e-08	-1.8786e-10	0.0865417
126206055	chr11:126206055:T:C	3.43127e-08	-1.8786e-10	0.0975122
126206067	chr11:126206067:G:T	3.49396e-08	-1.8786e-10	0.115618
126206199	chr11:126206199:C:A	9.06468e-09	-1.8786e-10	-1.23362
126206249	chr11:126206249:T:C	8.02423e-09	-1.8786e-10	-1.35554
126206279	chr11:126206279:T:C	1.72154e-08	-1.8786e-10	-0.5922
126206929	chr11:126206929:C:A	1.90804e-09	-1.3624	-1.42953
126206985	chr11:126206985:T:C	7.57411e-09	-1.8786e-10	-1.41327
126207095	chr11:126207095:T:C	4.60975e-08	-1.8786e-10	0.392756
126207149	chr11:126207149:A:G	1.78402e-08	-1.8786e-10	-0.556548
126207294	chr11:126207294:T:C	2.07899e-08	-1.8786e-10	-0.403535
126207414	chr11:126207414:AC:A	1.10882e-08	-1.8786e-10	-1.03212
126207442	chr11:126207442:T:G	1.68222e-08	-1.8786e-10	-0.615304
126207460	chr11:126207460:C:T	1.15437e-08	-1.8786e-10	-0.991865
126207568	chr11:126207568:A:C	2.205e-09	-1.22922	-1.41806
126207613	chr11:126207613:A:C	1.6065e-08	-1.8786e-10	-0.661359
126207619	chr11:126207619:A:G	1.80809e-08	-1.8786e-10	-0.543145
126207878	chr11:126207878:T:A	2.09939e-09	-1.28398	-1.41237
126207993	chr11:126207993:T:C	1.78158e-08	-1.8786e-10	-0.557915
126208606	chr11:126208606:G:T	2.03516e-09	-1.29913	-1.4283
126208614	chr11:126208614:A:G	1.7799e-08	-1.8786e-10	-0.558863
126208644	chr11:126208644:G:A	3.45224e-08	-1.8786e-10	0.103605
126208705	chr11:126208705:C:A	2.6953e-09	-1.32292	-1.12358
126208733	chr11:126208733:A:G	9.29744e-09	-1.8786e-10	-1.20826
126209424	chr11:126209424:G:A	4.60975e-08	-1.8786e-10	0.392756
126209438	chr11:126209438:G:A	1.19945e-09	-1.8191	-1.43704
126209490	chr11:126209490:C:A	9.47471e-09	-1.8786e-10	-1.18938
126209752	chr11:126209752:G:A	7.70972e-09	-1.8786e-10	-1.39552
126209864	chr11:126209864:C:T	8.5557e-09	-1.8786e-10	-1.2914
126210027	chr11:126210027:A:C	1.78046e-08	-1.8786e-10	-0.558547
126210044	chr11:126210044:C:T	1.76143e-09	-1.80941	-1.06246
126210326	chr11:126210326:C:T	9.29911e-09	-1.8786e-10	-1.20808
126210457	chr11:126210457:A:G	2.28554e-09	-1.22058	-1.39082
126210486	chr11:126210486:C:T	1.0037e-07	1.58816	-0.417301
126210533	chr11:126210533:ACACACACACACACACACC:A	2.29943e-08	-0.302758	-4.18622e-10
126210656	chr11:126210656:T:C	7.50194e-09	-1.8786e-10	-1.42284
126210839	chr11:126210839:T:C	3.20897e-08	-1.8786e-10	0.0305318
126210862	chr11:126210862:T:C	2.03581e-09	-1.29413	-1.43298
126210879	chr11:126210879:G:C	3.21706e-08	-1.8786e-10	0.0330498
126210881	chr11:126210881:G:A	1.63006e-07	1.65579	-4.18622e-10
126211235	chr11:126211235:G:T	7.887e-09	-1.8786e-10	-1.37279
126211290	chr11:126211290:C:G	9.3881e-09	-1.8786e-10	-1.19856
126211441	chr11:126211441:T:C	2.95033e-09	-0.942862	-1.41322
126211466	chr11:126211466:T:C	3.25744e-08	-1.8786e-10	0.0455234
126211508	chr11:126211508:T:C	2.33493e-09	-1.77737	-0.812649
126211657	chr11:126211657:G:A	7.47565e-09	-1.8786e-10	-1.42635
126211700	chr11:126211700:G:C	7.49831e-09	-1.8786e-10	-1.42333
126211960	chr11:126211960:C:T	4.91844e-08	-1.8786e-10	0.457574
126212258	chr11:126212258:C:A	8.53581e-09	-1.8786e-10	-1.29373
126212318	chr11:126212318:G:A	7.44273e-09	-1.8786e-10	-1.43076
126212365	chr11:126212365:A:T	4.68796e-08	-1.8786e-10	0.40958
126212798	chr11:126212798:C:A	4.67884e-08	-1.8786e-10	0.407633
126213092	chr11:126213092:C:CT	4.68796e-08	-1.8786e-10	0.40958
126213323	chr11:126213323:G:T	2.17458e-09	-1.79198	-0.869181
126213344	chr11:126213344:T:C	4.94568e-09	-0.902554	-0.936935
126213442	chr11:126213442:A:G	2.22858e-09	-1.1998	-1.43684
126213560	chr11:126213560:A:C	4.70002e-08	-1.8786e-10	0.41215
126214119	chr11:126214119:C:T	4.16035e-08	-1.8786e-10	0.290181
126214397	chr11:126214397:TTTTTTTTTTC:T	4.42353e-08	-1.8786e-10	0.35152
126214601	chr11:126214601:G:A	8.01013e-09	-1.8786e-10	-1.3573
126214699	chr11:126214699:C:G	1.4784e-08	-1.8786e-10	-0.74446
126215136	chr11:126215136:C:T	2.11883e-09	-1.25115	-1.43599
126215553	chr11:126215553:T:C	4.1688e-09	-1.0107	-0.999675
126216120	chr11:126216120:A:T	4.69856e-08	-1.8786e-10	0.411839
126216205	chr11:126216205:A:G	4.1563e-08	-1.8786e-10	0.289208
126216372	chr11:126216372:T:G	7.42021e-09	-1.8786e-10	-1.4338
126216806	chr11:126216806:A:G	2.24778e-09	-1.30407	-1.32399
126216873	chr11:126216873:T:C	3.51531e-09	-0.743701	-1.43717
126217143	chr11:126217143:A:G	2.46114e-09	-1.10112	-1.43625
126217345	chr11:126217345:C:G	7.567e-09	-1.8786e-10	-1.41421
126217914	chr11:126217914:C:T	3.41416e-09	-1.5418	-0.668272
126218054	chr11:126218054:C:T	2.2608e-09	-1.27982	-1.34246
126218702	chr11:126218702:G:A	1.95879e-09	-1.54652	-1.21915
126218850	chr11:126218850:C:T	1.16499e-08	-1.8786e-10	-0.982701
126218929	chr11:126218929:T:C	7.39559e-09	-1.8786e-10	-1.43712
126219158	chr11:126219158:A:G	1.80561e-09	-1.78755	-1.05955
126219718	chr11:126219718:C:T	2.20353e-09	-1.31821	-1.32973
126220598	chr11:126220598:C:A	2.29434e-09	-1.52459	-1.08296
126220977	chr11:126220977:A:T	7.42437e-09	-1.8786e-10	-1.43323
126221624	chr11:126221624:G:A	6.41181e-09	-1.57986	-4.18622e-10
126221779	chr11:126221779:G:A	7.41223e-09	-1.8786e-10	-1.43487
126222037	chr11:126222037:C:T	1.10857e-08	-1.8786e-10	-1.03235
126222046	chr11:126222046:C:T	2.25691e-09	-1.18955	-1.43445
126222369	chr11:126222369:G:C	2.01813e-09	-1.53766	-1.19817
126222669	chr11:126222669:A:C	2.2295e-09	-1.29546	-1.34077
126222786	chr11:126222786:A:G	1.59749e-08	-1.8786e-10	-0.666985
126223162	chr11:126223162:G:C	7.40869e-09	-1.8786e-10	-1.43535
126223322	chr11:126223322:C:T	3.33195e-09	-0.811131	-1.42331
126223415	chr11:126223415:G:A	8.57485e-09	-1.8786e-10	-1.28917
126224183	chr11:126224183:A:G	7.63117e-09	-1.8786e-10	-1.40576
126224400	chr11:126224400:G:A	5.48146e-09	-0.299446	-1.43719
126225320	chr11:126225320:A:G	2.45265e-09	-1.28905	-1.25179
126225397	chr11:126225397:A:G	9.55505e-09	-1.8786e-10	-1.18093
126225852	chr11:126225852:C:T	3.14769e-09	-0.855483	-1.43585
126226800	chr11:126226800:G:A	7.39488e-09	-1.8786e-10	-1.43721
126226814	chr11:126226814:C:G	7.53401e-09	-1.8786e-10	-1.41858
126226841	chr11:126226841:T:G	7.54656e-09	-1.8786e-10	-1.41691
126227346	chr11:126227346:G:A	3.6046e-09	-1.60448	-0.551308
126227588	chr11:126227588:T:G	1.69289e-08	-1.8786e-10	-0.608979
126227622	chr11:126227622:C:T	7.61306e-09	-1.8786e-10	-1.40814
126227824	chr11:126227824:G:T	7.54081e-09	-1.8786e-10	-1.41767
126228047	chr11:126228047:T:G	1.03452e-08	-0.00287068	-1.0986
126228063	chr11:126228063:A:G	4.06968e-09	-1.17747	-0.856969
126228649	chr11:126228649:C:T	1.14498e-08	-1.8786e-10	-1.00003
126228654	chr11:126228654:A:G	4.46421e-09	-1.30832	-0.633594
126228877	chr11:126228877:G:A	1.1277e-08	-1.8786e-10	-1.01524
126229154	chr11:126229154:T:TA	7.54059e-09	-1.8786e-10	-1.4177
126229197	chr11:126229197:A:C	3.94918e-09	-1.1952	-0.869295
126229231	chr11:126229231:C:A	7.976e-09	-1.8786e-10	-1.36157
126229455	chr11:126229455:T:G	1.08396e-08	-1.0548	-4.18622e-10
126229494	chr11:126229494:G:A	7.41099e-09	-1.8786e-10	-1.43504
126229678	chr11:126229678:C:T	5.48369e-08	1.0719	-0.505538
126229706	chr11:126229706:G:A	1.04307e-08	-1.8786e-10	-1.09325
126229943	chr11:126229943:G:A	5.45281e-09	-1.74187	-4.18622e-10
126230000	chr11:126230000:C:G	7.39571e-09	-1.8786e-10	-1.4371
126231037	chr11:126231037:C:T	2.16537e-09	-1.38482	-1.2806
126232853	chr11:126232853:A:C	2.2173e-09	-1.59345	-1.04826
126233344	chr11:126233344:G:A	1.24251e-09	-1.78657	-1.43429
126233433	chr11:126233433:C:T	2.91533e-09	-1.55264	-0.815382
126233473	chr11:126233473:A:G	3.02882e-09	-0.892601	-1.43723
126233484	chr11:126233484:TCAAAAACAAAA:T	1.6713e-09	-1.50099	-1.42341
126233770	chr11:126233770:T:A	8.91008e-09	-1.25082	-4.18622e-10
126234009	chr11:126234009:G:T	8.02372e-09	-1.8786e-10	-1.3556
126234664	chr11:126234664:T:G	7.41997e-09	-1.8786e-10	-1.43383
126234680	chr11:126234680:C:T	8.07262e-09	-1.34952	-4.18622e-10
126235337	chr11:126235337:C:A	7.39541e-09	-1.8786e-10	-1.43714
126235557	chr11:126235557:C:T	3.71294e-09	-1.25347	-0.872714
126235795	chr11:126235795:A:C	9.28758e-09	-1.8786e-10	-1.20932
126235952	chr11:126235952:T:C	1.17282e-08	-1.8786e-10	-0.976006
126236162	chr11:126236162:A:G	8.06708e-08	1.24899	-0.296618
126236586	chr11:126236586:G:A	4.93303e-08	0.941116	-0.480581
126236723	chr11:126236723:CT:C	4.16258e-08	-1.8786e-10	0.290719
126236727	chr11:126236727:T:A	4.16409e-08	-1.8786e-10	0.29108
126236773	chr11:126236773:C:G	4.17398e-08	-1.8786e-10	0.293453
126237633	chr11:126237633:G:A	2.0361e-09	-1.60815	-1.11882
126237726	chr11:126237726:G:A	1.66692e-08	-1.8786e-10	-0.624442
126237851	chr11:126237851:G:A	3.28988e-08	0.47217	-0.416738
126238376	chr11:126238376:T:G	7.39697e-09	-1.8786e-10	-1.43693
126238616	chr11:126238616:G:A	1.07784e-08	-1.8786e-10	-1.06046
126239165	chr11:126239165:G:A	1.24366e-09	-1.79275	-1.4272
126239568	chr11:126239568:T:G	2.27368e-09	-1.45538	-1.16122
126239653	chr11:126239653:A:G	1.82206e-09	-1.43231	-1.40572
126240077	chr11:126240077:AAG:A	1.64575e-08	-1.8786e-10	-0.637221
126240381	chr11:126240381:C:T	5.0447e-09	-1.81966	-4.18622e-10
126240420	chr11:126240420:C:T	1.07526e-08	-1.8786e-10	-1.06285
126240423	chr11:126240423:C:T	1.42981e-09	-1.73737	-1.34309
126240657	chr11:126240657:GGT:G	5.31098e-09	-1.76823	-4.18622e-10
126241038	chr11:126241038:C:T	8.56401e-09	-1.8786e-10	-1.29043
126241083	chr11:126241083:C:A	1.49669e-09	-1.70676	-1.32799
126241196	chr11:126241196:G:A	1.45249e-09	-1.78862	-1.2761
126241199	chr11:126241199:A:G	1.4982e-09	-1.68443	-1.34931
126241398	chr11:126241398:T:TA	1.73169e-09	-1.76138	-1.12753
126241625	chr11:126241625:T:C	3.24209e-09	-0.825211	-1.43657
126241985	chr11:126241985:A:T	7.43349e-09	-1.8786e-10	-1.43201
126242165	chr11:126242165:T:C	1.24029e-09	-1.79008	-1.43257
126242305	chr11:126242305:G:A	7.61859e-09	-1.8786e-10	-1.40741
126242452	chr11:126242452:C:T	1.04494e-08	-1.8786e-10	-1.09146
126242879	chr11:126242879:C:T	3.05542e-09	-1.61491	-0.706179
126243883	chr11:126243883:G:A	2.07342e-09	-1.5657	-1.14311
126244130	chr11:126244130:A:G	1.45358e-09	-1.70411	-1.35986
126244735	chr11:126244735:A:G	2.93691e-09	-0.923553	-1.43709
126245689	chr11:126245689:C:T	1.05209e-08	-1.8786e-10	-1.08464
126245882	chr11:126245882:G:A	7.80401e-09	-1.8786e-10	-1.38336
126246064	chr11:126246064:A:G	1.23849e-09	-1.79279	-1.43132
126246324	chr11:126246324:T:C	1.52565e-09	-1.58415	-1.43143
126246757	chr11:126246757:A:C	1.36839e-09	-1.72297	-1.4014
126246957	chr11:126246957:T:G	1.04141e-08	-1.8786e-10	-1.09484
126247868	chr11:126247868:T:A	7.47538e-09	-1.8786e-10	-1.42639
126248771	chr11:126248771:G:A	1.60828e-08	-1.8786e-10	-0.660251
126249392	chr11:126249392:T:G	1.14026e-08	-1.8786e-10	-1.00416
126249479	chr11:126249479:TCC:T	2.28768e-09	-1.43477	-1.1757
126249485	chr11:126249485:CA:C	1.26011e-09	-1.77665	-1.43016
126250039	chr11:126250039:A:G	5.01723e-08	1.02751	-0.550044
126250126	chr11:126250126:C:T	7.39471e-09	-1.8786e-10	-1.43724
126250382	chr11:126250382:C:T	5.10222e-08	0.999134	-0.504875
126251377	chr11:126251377:G:A	4.79968e-08	0.999261	-0.566129
126251870	chr11:126251870:C:T	9.35962e-09	-1.8786e-10	-1.2016
126252709	chr11:126252709:C:T	2.2298e-09	-1.52495	-1.11113
126253306	chr11:126253306:C:T	1.1713e-08	-1.8786e-10	-0.977301
126253549	chr11:126253549:C:T	1.64391e-08	0.798594	-1.43694
126253963	chr11:126253963:A:G	1.88879e-08	0.724229	-1.22371
126254195	chr11:126254195:A:G	7.43181e-09	-1.8786e-10	-1.43223
126255199	chr11:126255199:G:A	7.54231e-09	-1.8786e-10	-1.41747
126255259	chr11:126255259:C:T	1.5626e-09	-1.7308	-1.26085
126255559	chr11:126255559:T:G	4.37396e-08	0.898185	-0.557933
126255674	chr11:126255674:T:G	7.41259e-09	-1.8786e-10	-1.43482
126256915	chr11:126256915:TTGTGA:T	1.59813e-08	-1.8786e-10	-0.666585
126257526	chr11:126257526:A:T	7.39569e-09	-1.8786e-10	-1.43711
126258867	chr11:126258867:A:G	4.17093e-08	0.849107	-0.556386
126258881	chr11:126258881:A:C	7.84863e-09	-1.8786e-10	-1.37766
126259176	chr11:126259176:A:G	9.07158e-09	-1.8786e-10	-1.23286
126259208	chr11:126259208:G:A	2.49275e-09	-1.08758	-1.43703
126259255	chr11:126259255:C:A	1.42158e-09	-1.7175	-1.36874
126259516	chr11:126259516:C:G	7.73272e-09	-1.8786e-10	-1.39254
126259632	chr11:126259632:G:A	3.64702e-09	-1.63894	-0.50515
126259870	chr11:126259870:G:A	7.64853e-09	-1.8786e-10	-1.40349
126260157	chr11:126260157:C:T	1.7689e-08	-1.8786e-10	-0.565059
126260337	chr11:126260337:C:T	3.3853e-09	-0.782057	-1.4365
126260369	chr11:126260369:T:A	1.31586e-07	2.00276	-0.561096
126260485	chr11:126260485:CTT:C	1.25257e-09	-1.77897	-1.43384
126261347	chr11:126261347:T:C	1.50657e-09	-1.59125	-1.43692
126261482	chr11:126261482:G:A	9.22174e-09	-1.8786e-10	-1.21644
126261718	chr11:126261718:G:T	9.43634e-09	-1.8786e-10	-1.19343
126261982	chr11:126261982:T:A	1.05107e-08	-1.8786e-10	-1.08561
126262218	chr11:126262218:C:T	2.26892e-08	-1.8786e-10	-0.316112
126263287	chr11:126263287:C:A	1.2208e-09	-1.80365	-1.43484
126263737	chr11:126263737:T:C	1.86165e-09	-1.76933	-1.04721
126263746	chr11:126263746:G:A	1.4662e-09	-1.78042	-1.27491
126263775	chr11:126263775:G:A	2.34095e-09	-1.45429	-1.13316
126264803	chr11:126264803:T:C	2.47555e-09	-1.09749	-1.43405
126265571	chr11:126265571:G:A	1.02977e-08	-1.8786e-10	-1.10608
126265816	chr11:126265816:G:A	7.44195e-09	-1.8786e-10	-1.43087
126265890	chr11:126265890:G:A	1.30334e-09	-1.7444	-1.42868
126266654	chr11:126266654:G:A	7.70265e-09	-1.8786e-10	-1.39644
126267056	chr11:126267056:G:C	6.58267e-09	-1.55356	-4.18622e-10
126267959	chr11:126267959:G:A	1.82066e-09	-1.75065	-1.08815
126268486	chr11:126268486:G:C	1.71665e-09	-1.72263	-1.175
126268860	chr11:126268860:G:A	7.39817e-09	-1.8786e-10	-1.43677
126269114	chr11:126269114:C:G	1.74958e-08	-1.8786e-10	-0.576042
126269205	chr11:126269205:T:C	2.37818e-09	-1.1361	-1.43557
126269418	chr11:126269418:T:A	2.25839e-09	-1.18621	-1.43714
126269878	chr11:126269878:T:C	7.4721e-09	-1.8786e-10	-1.42683
126270041	chr11:126270041:C:G	6.00883e-09	-1.64477	-4.18622e-10
126270260	chr11:126270260:G:C	9.17911e-09	-1.22107	-4.18622e-10
126270459	chr11:126270459:G:A	2.38829e-09	-1.13022	-1.43721
126270473	chr11:126270473:A:G	9.06478e-09	-1.8786e-10	-1.23361
126270573	chr11:126270573:A:G	2.42654e-09	-1.11429	-1.43724
126271292	chr11:126271292:C:T	1.38374e-08	-1.8786e-10	-0.810624
126271728	chr11:126271728:G:A	1.03135e-08	-1.8786e-10	-1.10455
126272330	chr11:126272330:G:A	1.82439e-08	-1.8786e-10	-0.53417
126272560	chr11:126272560:G:A	7.45534e-09	-1.8786e-10	-1.42907
126273095	chr11:126273095:T:C	5.59488e-09	-1.71615	-4.18622e-10
126273351	chr11:126273351:G:A	9.06664e-09	-1.8786e-10	-1.2334
126273508	chr11:126273508:C:T	8.65832e-09	-1.8786e-10	-1.27948
126273804	chr11:126273804:A:G	1.74208e-08	0.856787	-1.43712
126273872	chr11:126273872:G:A	7.72324e-09	-1.8786e-10	-1.39377
126274331	chr11:126274331:C:T	7.60137e-09	-1.8786e-10	-1.40967
126274474	chr11:126274474:C:T	1.31108e-09	-1.7389	-1.42825
126274516	chr11:126274516:C:T	1.52257e-09	-1.81372	-1.20388
126276036	chr11:126276036:T:C	3.87233e-09	-0.704673	-1.37947
126276798	chr11:126276798:C:A	1.98026e-08	-0.452188	-4.18622e-10
126277108	chr11:126277108:A:G	7.96161e-09	-1.8786e-10	-1.36337
126277782	chr11:126277782:G:A	7.39509e-09	-1.8786e-10	-1.43719
126277802	chr11:126277802:G:A	1.36446e-09	-1.76007	-1.36718
126277818	chr11:126277818:C:G	2.37136e-08	1.138	-1.40995
126277879	chr11:126277879:T:C	7.83055e-09	-1.8786e-10	-1.37997
126278297	chr11:126278297:T:C	1.63583e-09	-1.80158	-1.14427
126278741	chr11:126278741:T:G	7.39448e-09	-1.8786e-10	-1.43727
126279021	chr11:126279021:T:C	1.42654e-09	-1.64561	-1.43714
126279756	chr11:126279756:C:G	2.51328e-09	-1.07956	-1.43685
126280025	chr11:126280025:C:T	1.29896e-09	-1.77949	-1.39695
126281178	chr11:126281178:C:T	2.70139e-08	1.24583	-1.38748
126281623	chr11:126281623:A:G	1.52612e-08	-1.8786e-10	-0.712692
126281650	chr11:126281650:G:A	2.00951e-09	-1.53613	-1.20398
126282424	chr11:126282424:C:T	9.33961e-09	-1.8786e-10	-1.20374
126282659	chr11:126282659:G:A	7.78725e-09	-1.8786e-10	-1.38551
126282666	chr11:126282666:G:A	8.68874e-09	-1.8786e-10	-1.27598
126282752	chr11:126282752:A:G	1.47404e-09	-1.74949	-1.30051
126282960	chr11:126282960:A:C	7.42605e-09	-1.8786e-10	-1.43301
126283279	chr11:126283279:G:C	1.5746e-08	-1.8786e-10	-0.681416
126283284	chr11:126283284:T:C	2.90973e-09	-0.95009	-1.41985
126283426	chr11:126283426:C:G	7.54043e-09	-1.8786e-10	-1.41772
126283980	chr11:126283980:A:G	1.28962e-09	-1.79457	-1.38908
126284212	chr11:126284212:T:A	1.32415e-09	-1.77841	-1.37882
126284283	chr11:126284283:C:T	1.06956e-08	-1.06817	-4.18622e-10
126284637	chr11:126284637:C:T	3.08034e-09	-0.956202	-1.35676
126284682	chr11:126284682:C:T	6.95441e-09	-1.49863	-4.18622e-10
126285317	chr11:126285317:A:G	6.84997e-09	-1.51376	-4.18622e-10
126285445	chr11:126285445:A:G	9.39778e-08	1.83199	-0.726931
126285894	chr11:126285894:GA:G	8.11322e-09	-1.8786e-10	-1.34451
126286233	chr11:126286233:C:T	2.79636e-08	-1.8786e-10	-0.107101
126286972	chr11:126286972:G:A	7.81925e-09	-1.8786e-10	-1.38141
126287467	chr11:126287467:C:T	7.62752e-09	-1.8786e-10	-1.40624
126287966	chr11:126287966:C:T	7.88038e-09	-1.37363	-4.18622e-10
126287999	chr11:126287999:C:T	5.84303e-09	-1.67275	-4.18622e-10
126288015	chr11:126288015:A:G	8.03778e-09	-1.8786e-10	-1.35385
126288132	chr11:126288132:G:A	1.08427e-08	-1.8786e-10	-1.05451
126288366	chr11:126288366:C:A	9.12914e-09	-1.8786e-10	-1.22653
126289139	chr11:126289139:C:T	1.0995e-07	2.38928	-1.12725
126289645	chr11:126289645:GGTTT:G	5.82627e-09	-1.67563	-4.18622e-10
126289965	chr11:126289965:G:T	1.31415e-09	-1.72876	-1.43605
126289976	chr11:126289976:G:A	7.80137e-09	-1.8786e-10	-1.3837
126290253	chr11:126290253:A:G	2.03193e-08	-1.8786e-10	-0.426432
126290571	chr11:126290571:C:T	1.29541e-08	-1.8786e-10	-0.876587
126290931	chr11:126290931:C:T	8.61303e-09	-1.28473	-4.18622e-10
126291131	chr11:126291131:G:GGGGA	8.00425e-08	1.67874	-0.734182
126291595	chr11:126291595:T:C	3.21135e-09	-0.896317	-1.37499
126292573	chr11:126292573:G:A	1.9671e-09	-1.329	-1.43244
126292712	chr11:126292712:G:A	2.7991e-08	0.945811	-1.05193
126292802	chr11:126292802:C:T	1.04167e-08	-1.8786e-10	-1.09459
126292948	chr11:126292948:C:T	7.60449e-08	1.65392	-0.760594
126292967	chr11:126292967:C:T	1.3376e-09	-1.70987	-1.43726
126292998	chr11:126292998:G:A	7.43301e-09	-1.8786e-10	-1.43207
126293169	chr11:126293169:A:G	1.22906e-09	-1.80527	-1.42648
126293229	chr11:126293229:C:T	3.05609e-09	-0.97256	-1.34831
126293717	chr11:126293717:T:G	2.27197e-09	-1.72444	-0.892914
126293812	chr11:126293812:G:A	1.79854e-08	-1.8786e-10	-0.548441
126294311	chr11:126294311:G:C	1.41433e-08	-1.8786e-10	-0.78876
126294454	chr11:126294454:T:C	1.72091e-08	-0.41053	-0.182035
126294517	chr11:126294517:G:A	7.46911e-09	-1.8786e-10	-1.42723
126294911	chr11:126294911:T:C	1.85303e-09	-1.40183	-1.41935
126294958	chr11:126294958:G:A	1.99477e-08	-1.8786e-10	-0.44489
126295139	chr11:126295139:C:A	7.02188e-09	-1.48897	-4.18622e-10
126295537	chr11:126295537:C:T	2.9436e-09	-0.944584	-1.41379
126295598	chr11:126295598:C:T	9.80012e-09	-1.8786e-10	-1.15561
126295605	chr11:126295605:T:C	1.95048e-09	-1.34495	-1.42498
126295671	chr11:126295671:G:A	1.4134e-09	-1.74055	-1.35146
126295830	chr11:126295830:T:C	8.90526e-09	-1.8786e-10	-1.25136
126295862	chr11:126295862:T:C	2.13856e-08	0.767094	-1.14238
126296682	chr11:126296682:A:G	2.09244e-09	-1.36922	-1.33045
126296723	chr11:126296723:C:T	2.91087e-08	-1.8786e-10	-0.0669659
126296879	chr11:126296879:T:C	7.4576e-09	-1.8786e-10	-1.42877
126297062	chr11:126297062:C:G	1.89357e-08	-1.8786e-10	-0.496955
126297240	chr11:126297240:CCTTTA:C	2.04855e-09	-1.39724	-1.32363
126297289	chr11:126297289:G:A	1.84673e-09	-1.39663	-1.42796
126297539	chr11:126297539:A:G	5.30957e-09	-1.76849	-4.18622e-10
126297579	chr11:126297579:C:T	1.23833e-09	-1.80119	-1.42305
126297801	chr11:126297801:T:C	1.41334e-08	-0.767338	-0.0221255
126297825	chr11:126297825:C:T	1.39684e-09	-1.74749	-1.3563
126298210	chr11:126298210:G:A	7.45598e-09	-1.8786e-10	-1.42899
126298292	chr11:126298292:G:A	1.07853e-08	-1.8786e-10	-1.05982
126298988	chr11:126298988:C:T	7.53253e-09	-1.8786e-10	-1.41877
126299097	chr11:126299097:A:G	1.56764e-09	-1.76206	-1.22638
126299114	chr11:126299114:A:G	4.06702e-09	-1.02255	-1.01254
126299129	chr11:126299129:A:T	8.64763e-08	1.64125	-0.619377
126299287	chr11:126299287:G:A	7.61544e-09	-1.8786e-10	-1.40782
126299326	chr11:126299326:C:T	8.76834e-08	1.69878	-0.663045
126299564	chr11:126299564:A:AT	1.51799e-08	-1.8786e-10	-0.718029
126299940	chr11:126299940:A:G	7.49444e-09	-1.8786e-10	-1.42384
126299955	chr11:126299955:C:T	1.35561e-09	-1.76947	-1.36428
126300340	chr11:126300340:G:A	1.90184e-08	-1.8786e-10	-0.492593
126300709	chr11:126300709:C:T	8.9867e-08	1.69683	-0.636503
126300726	chr11:126300726:G:A	7.90816e-09	-1.8786e-10	-1.37011
126300869	chr11:126300869:G:A	8.77491e-09	-1.8786e-10	-1.26611
126301095	chr11:126301095:G:A	5.84158e-09	-1.673	-4.18622e-10
126301565	chr11:126301565:A:G	1.52713e-08	-1.8786e-10	-0.712029
126302125	chr11:126302125:T:C	8.76457e-09	-1.8786e-10	-1.26728
126302264	chr11:126302264:C:T	7.5292e-09	-1.8786e-10	-1.41921
126302693	chr11:126302693:A:G	2.48763e-09	-1.09103	-1.43564
126302711	chr11:126302711:A:T	7.79473e-09	-1.8786e-10	-1.38456
126303083	chr11:126303083:G:A	2.33385e-08	-1.8786e-10	-0.287897
126303112	chr11:126303112:C:A	7.47221e-09	-1.8786e-10	-1.42681
126303159	chr11:126303159:G:A	1.21437e-08	-1.8786e-10	-0.941195
126303329	chr11:126303329:A:G	9.07748e-09	-1.8786e-10	-1.23221
126303708	chr11:126303708:A:T	7.81754e-08	1.60209	-0.681141
126304269	chr11:126304269:C:T	1.32688e-08	0.337599	-1.19019
126305195	chr11:126305195:C:T	2.55014e-08	-1.8786e-10	-0.199268
126305263	chr11:126305263:G:A	9.65116e-09	-1.8786e-10	-1.17092
126305657	chr11:126305657:G:A	7.88436e-08	1.54709	-0.617624
126306481	chr11:126306481:A:T	1.44622e-09	-1.77337	-1.29568
126307535	chr11:126307535:C:T	1.88141e-07	2.22886	-0.429668
126307850	chr11:126307850:G:A	6.53234e-09	-0.868995	-0.692243
126307953	chr11:126307953:C:T	2.93627e-09	-0.926961	-1.4339
126308155	chr11:126308155:G:A	8.48037e-09	-0.980002	-0.320246
126308851	chr11:126308851:C:T	1.37563e-08	-1.8786e-10	-0.816509
126308960	chr11:126308960:C:T	9.73807e-09	-1.8786e-10	-1.16196
126309302	chr11:126309302:G:A	1.31311e-09	-1.81112	-1.35448
126309566	chr11:126309566:T:C	8.25211e-09	-1.8786e-10	-1.32753
126309624	chr11:126309624:C:T	1.5809e-09	-1.67395	-1.30606
126309641	chr11:126309641:A:C	1.14315e-08	-1.8786e-10	-1.00163
126309680	chr11:126309680:G:A	1.42847e-09	-1.70057	-1.38083
126309767	chr11:126309767:T:C	2.25914e-09	-1.56805	-1.05497
126309824	chr11:126309824:C:A	5.31453e-09	-0.987641	-0.779917
126309879	chr11:126309879:T:C	1.45009e-09	-1.81786	-1.24852
126310067	chr11:126310067:G:A	8.57429e-09	-1.8786e-10	-1.28923
126310125	chr11:126310125:C:T	2.19846e-09	-1.61545	-1.0348
126310343	chr11:126310343:G:A	1.22457e-09	-1.80962	-1.42579
126310427	chr11:126310427:C:T	1.23369e-09	-1.80444	-1.42356
126310475	chr11:126310475:T:G	1.26139e-09	-1.81708	-1.38871
126310626	chr11:126310626:G:A	7.86789e-09	-1.8786e-10	-1.37521
126310701	chr11:126310701:A:G	1.1935e-08	-1.8786e-10	-0.958525
126310982	chr11:126310982:A:AT	7.57924e-09	-1.8786e-10	-1.41259
126311289	chr11:126311289:A:T	7.86789e-09	-1.8786e-10	-1.37521
126311390	chr11:126311390:C:T	1.53632e-08	-1.8786e-10	-0.706028
126311576	chr11:126311576:C:A	1.20289e-09	-1.81705	-1.43623
126311639	chr11:126311639:C:T	7.45853e-09	-1.8786e-10	-1.42864
126311640	chr11:126311640:G:A	7.86789e-09	-1.8786e-10	-1.37521
126311697	chr11:126311697:G:A	1.29815e-09	-1.76423	-1.41284
126312981	chr11:126312981:G:A	7.41787e-09	-1.8786e-10	-1.43411
126313133	chr11:126313133:A:G	7.41474e-09	-1.8786e-10	-1.43453
126313699	chr11:126313699:A:T	5.88226e-09	-0.829034	-0.837027
126313725	chr11:126313725:C:T	2.05371e-08	-1.8786e-10	-0.415769
126313861	chr11:126313861:T:C	5.93843e-09	-0.908736	-0.747822
126313900	chr11:126313900:A:G	1.06807e-08	-0.63682	-0.432742
126313976	chr11:126313976:G:A	9.67393e-09	-1.8786e-10	-1.16857
126314900	chr11:126314900:G:A	8.30026e-09	-1.8786e-10	-1.32172
126315207	chr11:126315207:C:T	7.50366e-09	-1.8786e-10	-1.42261
126315960	chr11:126315960:A:T	9.22192e-09	-1.8786e-10	-1.21642
126316452	chr11:126316452:C:G	5.86026e-09	-0.867419	-0.80239
126316691	chr11:126316691:C:T	7.60882e-09	-1.8786e-10	-1.40869
126316709	chr11:126316709:G:A	7.71434e-09	-1.8786e-10	-1.39492
126317180	chr11:126317180:C:T	5.84117e-09	-1.67307	-4.18622e-10
126317390	chr11:126317390:G:A	2.29527e-09	-1.17174	-1.43542
126317874	chr11:126317874:A:G	2.02432e-09	-1.74538	-0.987389
126317942	chr11:126317942:T:C	1.78828e-08	0.317228	-0.871389
126317973	chr11:126317973:G:A	9.37865e-09	0.201852	-1.40142
126318391	chr11:126318391:A:C	8.72029e-09	-0.943702	-0.328648
126318510	chr11:126318510:A:G	1.58627e-09	-1.81959	-1.15703
126318571	chr11:126318571:T:C	1.22251e-09	-1.81498	-1.42211
126318839	chr11:126318839:A:C	2.27462e-08	-1.8786e-10	-0.313605
126319485	chr11:126319485:C:T	2.47492e-09	-1.09504	-1.43675
126320050	chr11:126320050:G:A	2.57228e-09	-1.05595	-1.43726
126320523	chr11:126320523:C:T	7.95842e-09	-1.8786e-10	-1.36377
126320599	chr11:126320599:T:A	8.05106e-09	-1.8786e-10	-1.3522
126321280	chr11:126321280:A:G	3.77906e-09	-0.777939	-1.33059
126321284	chr11:126321284:G:T	8.06384e-09	-1.8786e-10	-1.35061
126321394	chr11:126321394:C:T	8.12349e-09	-1.8786e-10	-1.34324
126321943	chr11:126321943:A:T	7.3947e-09	-1.8786e-10	-1.43724
126322415	chr11:126322415:C:A	1.38301e-09	-1.75538	-1.35836
126322425	chr11:126322425:G:A	7.46154e-09	-1.8786e-10	-1.42824
126322629	chr11:126322629:C:T	3.1319e-09	-1.65594	-0.640425
126323162	chr11:126323162:A:G	7.80878e-09	-1.8786e-10	-1.38275
126323614	chr11:126323614:C:T	7.89519e-09	-1.8786e-10	-1.37175
126323639	chr11:126323639:G:A	1.65146e-09	-1.50169	-1.43465
126323912	chr11:126323912:C:T	1.4242e-09	-1.76788	-1.31652
126325744	chr11:126325744:GAGGTGCTCTTAATATATTGTGA:G	1.06085e-07	1.22624	-4.18622e-10
126325845	chr11:126325845:C:T	7.59548e-09	-1.8786e-10	-1.41045
126325946	chr11:126325946:T:C	1.17104e-08	0.299346	-1.27687
126326015	chr11:126326015:C:T	1.39675e-09	-1.7287	-1.37515
126326036	chr11:126326036:G:T	1.37261e-08	0.46855	-1.28726
126326220	chr11:126326220:G:A	5.13349e-09	-1.80222	-4.18622e-10
126326280	chr11:126326280:A:G	1.34937e-09	-1.78065	-1.35771
126326307	chr11:126326307:C:T	1.18099e-08	-1.8786e-10	-0.969068
126326390	chr11:126326390:C:T	9.04922e-09	-1.8786e-10	-1.23532
126326471	chr11:126326471:A:C	1.97988e-07	2.15625	-0.306045
126326642	chr11:126326642:G:A	1.21439e-09	-1.81967	-1.42409
126326833	chr11:126326833:G:C	9.02802e-09	-1.8786e-10	-1.23767
126326853	chr11:126326853:G:A	8.74578e-09	-1.8786e-10	-1.26943
126326912	chr11:126326912:G:A	1.45886e-09	-1.7392	-1.32115
126327131	chr11:126327131:G:T	1.42238e-09	-1.73501	-1.35067
126327181	chr11:126327181:C:T	1.20117e-08	-1.8786e-10	-0.952118
126327662	chr11:126327662:C:T	1.76135e-09	-1.47174	-1.40018
126327704	chr11:126327704:G:A	1.73918e-09	-1.47569	-1.4089
126328217	chr11:126328217:G:A	1.1048e-08	-1.8786e-10	-1.03576
126329184	chr11:126329184:G:A	9.73887e-09	-1.8786e-10	-1.16188
126329197	chr11:126329197:A:G	1.08417e-08	-1.8786e-10	-1.0546
126330171	chr11:126330171:C:T	2.15169e-09	-1.2867	-1.38505
126330195	chr11:126330195:G:A	1.2465e-09	-1.80944	-1.40823
126330201	chr11:126330201:A:AT	2.08964e-09	-1.34716	-1.35385
126330549	chr11:126330549:C:T	1.38967e-08	-1.8786e-10	-0.80635
126330641	chr11:126330641:C:T	3.0331e-09	-0.920561	-1.40786
126330924	chr11:126330924:T:C	2.00517e-09	-1.39429	-1.34798
126330988	chr11:126330988:G:A	2.04293e-09	-1.38137	-1.34224
126331343	chr11:126331343:G:T	2.0456e-09	-1.36862	-1.35369
126331395	chr11:126331395:A:G	2.1163e-09	-1.35071	-1.33762
126331508	chr11:126331508:T:C	2.10106e-09	-1.35401	-1.34155
126331556	chr11:126331556:T:C	1.21379e-09	-1.81642	-1.42784
126331563	chr11:126331563:A:G	2.05048e-09	-1.38542	-1.33451
126331749	chr11:126331749:C:T	3.22981e-09	-1.24652	-1.01906
126331885	chr11:126331885:TG:T	9.9866e-09	-1.8786e-10	-1.13676
126332190	chr11:126332190:A:G	2.03787e-09	-1.38311	-1.34299
126333493	chr11:126333493:C:T	1.12464e-08	-1.8786e-10	-1.01796
126333592	chr11:126333592:G:A	1.49277e-09	-1.60037	-1.437
126333818	chr11:126333818:T:A	2.00654e-09	-1.42126	-1.32033
126333842	chr11:126333842:G:C	6.74989e-09	-1.48064	-0.0478399
126333862	chr11:126333862:G:A	6.41202e-09	-1.57983	-4.18622e-10
126334016	chr11:126334016:G:A	1.48406e-09	-1.6444	-1.39882
126334266	chr11:126334266:C:T	1.73257e-09	-1.68741	-1.20098
126334492	chr11:126334492:C:T	2.04778e-09	-1.38316	-1.33808
126335072	chr11:126335072:C:T	2.42029e-09	-1.24265	-1.31147
126335074	chr11:126335074:C:T	1.66158e-09	-1.72361	-1.20663
126335155	chr11:126335155:A:G	7.42662e-09	-1.8786e-10	-1.43293
126335653	chr11:126335653:G:C	7.61944e-09	-1.8786e-10	-1.4073
126336481	chr11:126336481:G:A	5.72298e-09	-0.264943	-1.42857
126336537	chr11:126336537:C:T	7.71284e-09	-1.8786e-10	-1.39512
126337088	chr11:126337088:C:T	9.78006e-09	-1.8786e-10	-1.15766
126337182	chr11:126337182:C:T	6.73265e-09	-1.53103	-4.18622e-10
126337572	chr11:126337572:GAGCCCTGGGT:G	7.85817e-09	-1.8786e-10	-1.37645
126337776	chr11:126337776:G:A	7.7669e-09	-1.8786e-10	-1.38813
126338141	chr11:126338141:G:A	9.00089e-09	-1.8786e-10	-1.24068
126338483	chr11:126338483:T:C	2.01436e-09	-1.80477	-0.932932
126338864	chr11:126338864:T:C	5.31324e-09	-1.32576	-0.442045
126338897	chr11:126338897:G:A	9.44804e-09	-1.8786e-10	-1.1922
126339078	chr11:126339078:G:C	5.55269e-09	-1.72372	-4.18622e-10
126339306	chr11:126339306:C:T	1.50931e-08	0.712408	-1.43618
126339439	chr11:126339439:A:G	8.43383e-09	-1.8786e-10	-1.30575
126339488	chr11:126339488:A:G	1.25338e-09	-1.81142	-1.40074
126339873	chr11:126339873:G:A	8.36711e-09	-1.8786e-10	-1.31369
126339896	chr11:126339896:G:A	1.01222e-08	0.294951	-1.41822
126340431	chr11:126340431:C:T	8.10208e-09	-1.8786e-10	-1.34588
126340479	chr11:126340479:G:A	8.14005e-09	-0.209283	-1.13192
126340794	chr11:126340794:A:G	7.73327e-09	-1.8786e-10	-1.39247
126340967	chr11:126340967:G:A	1.87286e-09	-1.79492	-1.01562
126341333	chr11:126341333:C:T	7.7019e-09	0.040692	-1.43723
126341428	chr11:126341428:T:C	1.00804e-08	-1.8786e-10	-1.12741
126341625	chr11:126341625:T:C	1.34361e-08	0.597049	-1.43711
126341832	chr11:126341832:T:C	1.83265e-09	-1.55022	-1.28203
126342127	chr11:126342127:G:A	2.48031e-09	-1.80848	-0.721136
126342136	chr11:126342136:G:T	7.90874e-09	-1.8786e-10	-1.37003
126342147	chr11:126342147:C:T	8.79426e-09	-1.8786e-10	-1.2639
126343500	chr11:126343500:T:C	1.22634e-09	-1.80663	-1.42734
126343633	chr11:126343633:C:T	9.94656e-09	-1.8786e-10	-1.14078
126343999	chr11:126343999:C:T	1.29979e-08	-1.8786e-10	-0.873218
126344313	chr11:126344313:G:A	1.44221e-09	-1.78803	-1.2838
126344340	chr11:126344340:G:T	8.78562e-09	-1.8786e-10	-1.26489
126344468	chr11:126344468:C:G	1.24577e-08	0.521244	-1.43691
126344613	chr11:126344613:T:C	8.02437e-09	-1.8786e-10	-1.35552
126344764	chr11:126344764:T:C	1.29277e-08	-1.8786e-10	-0.87863
126345904	chr11:126345904:C:T	7.41537e-09	-1.8786e-10	-1.43445
126345924	chr11:126345924:C:T	1.52779e-08	0.705273	-1.41687
126346519	chr11:126346519:G:A	7.67333e-09	-1.8786e-10	-1.40025
126346699	chr11:126346699:A:G	6.84816e-08	2.22005	-1.43148
126346708	chr11:126346708:CA:C	8.40638e-09	-1.8786e-10	-1.30901
126346832	chr11:126346832:T:C	7.39623e-09	-1.8786e-10	-1.43703
126346867	chr11:126346867:T:C	1.36758e-09	-1.81958	-1.30538
126347255	chr11:126347255:G:A	7.53101e-09	-1.8786e-10	-1.41897
126347476	chr11:126347476:G:A	7.61798e-09	-1.8786e-10	-1.40749
126347975	chr11:126347975:T:C	1.22799e-09	-1.81141	-1.42121
126348032	chr11:126348032:C:T	1.03828e-08	-1.8786e-10	-1.09785
126348256	chr11:126348256:C:T	8.18168e-09	-1.8786e-10	-1.3361
126348258	chr11:126348258:G:A	1.25836e-08	-1.33541	0.429802
126348333	chr11:126348333:A:G	9.60531e-09	-1.8786e-10	-1.17569
126348499	chr11:126348499:A:G	1.77702e-08	-0.560481	-4.18622e-10
126348646	chr11:126348646:A:G	1.01569e-08	-1.37439	0.254538
126348963	chr11:126348963:C:T	2.00143e-08	-1.8786e-10	-0.441555
126348980	chr11:126348980:C:T	7.48172e-09	-1.8786e-10	-1.42554
126349050	chr11:126349050:A:G	2.82457e-08	-1.8786e-10	-0.0970606
126349293	chr11:126349293:C:T	8.15734e-09	-1.33908	-4.18622e-10
126349501	chr11:126349501:T:C	1.20936e-09	-1.81151	-1.4364
126349534	chr11:126349534:A:G	7.8024e-09	-1.8786e-10	-1.38357
126349704	chr11:126349704:T:C	9.60672e-09	-1.8786e-10	-1.17554
126349813	chr11:126349813:A:G	9.62957e-09	-1.8786e-10	-1.17316
126349917	chr11:126349917:A:G	9.75033e-09	-1.8786e-10	-1.1607
126350639	chr11:126350639:C:T	7.78001e-09	-1.8786e-10	-1.38645
126351097	chr11:126351097:T:TC	7.41162e-09	-1.8786e-10	-1.43495
126351403	chr11:126351403:G:T	1.9858e-09	-1.70217	-1.04981
126352050	chr11:126352050:A:G	7.61836e-09	-1.8786e-10	-1.40744
126352493	chr11:126352493:C:T	1.21257e-08	-1.8786e-10	-0.942674
126352556	chr11:126352556:G:A	3.12144e-08	-1.8786e-10	0.00287692
126352643	chr11:126352643:T:C	1.02681e-08	-1.10896	-4.18622e-10
126352857	chr11:126352857:AGAG:A	7.47362e-09	-1.8786e-10	-1.42662
126353463	chr11:126353463:T:C	1.10962e-08	-1.8786e-10	-1.0314
126353538	chr11:126353538:C:T	9.44014e-09	-1.8786e-10	-1.19303
126354330	chr11:126354330:C:T	7.39826e-09	-1.8786e-10	-1.43676
126354338	chr11:126354338:A:G	9.00746e-09	-1.8786e-10	-1.23995
126354340	chr11:126354340:A:C	8.98809e-09	-1.8786e-10	-1.2421
126354485	chr11:126354485:C:T	9.03116e-09	-1.8786e-10	-1.23732
126354553	chr11:126354553:C:G	3.96774e-09	-1.80733	-0.252473
126355544	chr11:126355544:C:A	1.93028e-09	-1.34392	-1.43642
126355863	chr11:126355863:C:T	1.05293e-08	-1.8786e-10	-1.08384
126356069	chr11:126356069:T:C	4.99958e-09	-1.01646	-0.81219
126356284	chr11:126356284:C:G	7.46812e-09	-1.8786e-10	-1.42736
126356490	chr11:126356490:C:T	7.41334e-09	-1.8786e-10	-1.43472
126356659	chr11:126356659:GGAGTGTAGGCA:G	2.29818e-08	-1.16741	0.864112
126356768	chr11:126356768:C:A	5.78395e-09	-0.816853	-0.866064
126356880	chr11:126356880:G:C	1.18629e-08	-1.30942	0.344829
126357444	chr11:126357444:G:C	7.60177e-09	-1.8786e-10	-1.40962
126357746	chr11:126357746:C:T	6.90703e-09	-1.50546	-4.18622e-10
126358003	chr11:126358003:A:G	1.05211e-08	-1.8786e-10	-1.08462
126358105	chr11:126358105:C:T	7.434e-09	-1.31962	-0.11232
126358764	chr11:126358764:T:G	2.38556e-08	-1.8786e-10	-0.265983
126359082	chr11:126359082:T:G	2.19937e-08	-1.8786e-10	-0.347248
126359317	chr11:126359317:G:A	7.82197e-09	-1.8786e-10	-1.38107
126359561	chr11:126359561:C:T	7.39459e-09	-1.8786e-10	-1.43725
126359722	chr11:126359722:C:T	2.01738e-08	-1.8786e-10	-0.43362
126360949	chr11:126360949:G:A	1.36503e-08	0.199317	-1.02355
126361219	chr11:126361219:T:C	2.31008e-09	-1.18098	-1.41975
126361558	chr11:126361558:T:A	1.69096e-08	-1.8786e-10	-0.610122
126361617	chr11:126361617:G:A	2.55996e-08	-1.8786e-10	-0.195425
126361761	chr11:126361761:G:A	7.45177e-09	-1.8786e-10	-1.42955
126361915	chr11:126361915:T:C	2.08873e-08	-0.39886	-4.18622e-10
126362081	chr11:126362081:C:T	8.9257e-09	-1.8786e-10	-1.24907
126362261	chr11:126362261:A:G	1.20523e-08	-1.8786e-10	-0.948747
126362291	chr11:126362291:G:A	1.43397e-09	-1.70588	-1.37167
126362442	chr11:126362442:C:T	4.04244e-09	-1.36637	-0.67478
126362480	chr11:126362480:T:C	1.04898e-08	-1.8786e-10	-1.0876
126362490	chr11:126362490:C:T	3.75911e-09	-1.23972	-0.874104
126362720	chr11:126362720:G:A	1.98813e-08	-1.8786e-10	-0.448223
126363167	chr11:126363167:G:A	7.7812e-09	-1.8786e-10	-1.38629
126363236	chr11:126363236:A:G	8.23081e-09	-1.8786e-10	-1.33012
126363442	chr11:126363442:A:G	1.12813e-08	-1.8786e-10	-1.01485
126363693	chr11:126363693:GCTGA:G	7.39557e-09	-1.8786e-10	-1.43712
126365420	chr11:126365420:G:T	1.80312e-08	-1.8786e-10	-0.5459
126365772	chr11:126365772:G:A	1.20213e-09	-1.81802	-1.43589
126365823	chr11:126365823:G:A	1.75496e-09	-1.45181	-1.42375
126365869	chr11:126365869:A:G	7.45571e-09	-1.8786e-10	-1.42902
126365895	chr11:126365895:C:G	9.18799e-09	-1.8786e-10	-1.22011
126366324	chr11:126366324:C:T	1.52096e-08	-1.8786e-10	-0.716075
126366935	chr11:126366935:C:T	4.24935e-08	-1.8786e-10	0.311349
126367333	chr11:126367333:G:A	9.38816e-09	-1.8786e-10	-1.19855
126367361	chr11:126367361:C:G	7.87341e-09	-1.8786e-10	-1.37451
126367485	chr11:126367485:G:A	7.87597e-09	-1.8786e-10	-1.37419
126367586	chr11:126367586:C:A	7.42281e-09	-1.8786e-10	-1.43345
126368111	chr11:126368111:A:C	1.1076e-08	0.103088	-1.13631
126368295	chr11:126368295:A:T	7.49088e-09	-1.8786e-10	-1.42432
126368499	chr11:126368499:G:A	7.58925e-09	-1.01646	-0.394812
126368937	chr11:126368937:T:C	6.49208e-09	-1.2222	-0.34522
126369991	chr11:126369991:A:G	1.00949e-08	-1.8786e-10	-1.12597
126370044	chr11:126370044:G:A	1.05673e-08	-1.8786e-10	-1.08024
126370407	chr11:126370407:T:C	1.40158e-08	-1.8786e-10	-0.79782
126370466	chr11:126370466:A:AG	1.78483e-08	-1.8786e-10	-0.556095
126370833	chr11:126370833:C:T	5.15939e-09	-1.79718	-4.18622e-10
126371016	chr11:126371016:A:G	3.91617e-08	0.789301	-0.559606
126371358	chr11:126371358:T:G	7.5111e-09	-1.8786e-10	-1.42162
126371406	chr11:126371406:G:A	7.47373e-09	-1.8786e-10	-1.42661
126371957	chr11:126371957:TTCTG:T	8.6973e-09	-0.996048	-0.278942
126372025	chr11:126372025:T:G	8.88984e-09	-1.8786e-10	-1.25309
126372084	chr11:126372084:G:A	9.78795e-09	-0.946653	-0.210198
126372406	chr11:126372406:T:G	1.34979e-08	-1.8786e-10	-0.835471
126373017	chr11:126373017:G:A	1.42975e-09	-1.7573	-1.3232
126373081	chr11:126373081:A:C	9.40687e-09	-1.19656	-4.18622e-10
126373235	chr11:126373235:G:A	5.19625e-09	-1.79007	-4.18622e-10
126373610	chr11:126373610:C:T	1.53595e-09	-1.71031	-1.29854
126373644	chr11:126373644:T:C	7.75743e-09	-1.8786e-10	-1.38935
126373754	chr11:126373754:C:T	8.44595e-08	1.16545	-0.167177
126373814	chr11:126373814:A:G	7.46635e-09	-1.03971	-0.387889
126374057	chr11:126374057:G:A	1.78203e-09	-1.44797	-1.41228
126374350	chr11:126374350:G:T	1.09896e-08	-1.8786e-10	-1.04106
126374529	chr11:126374529:GA:G	5.88783e-09	-1.66511	-4.18622e-10
126375055	chr11:126375055:C:A	1.47431e-09	-1.68872	-1.36109
126375060	chr11:126375060:G:A	1.21085e-09	-1.81673	-1.42995
126375250	chr11:126375250:A:G	1.54128e-09	-1.60044	-1.40495
126375350	chr11:126375350:C:G	1.07852e-08	-1.8786e-10	-1.05982
126375482	chr11:126375482:G:A	1.4732e-08	0.636939	-1.38492
126375718	chr11:126375718:G:A	4.02326e-08	-1.8786e-10	0.256676
126376059	chr11:126376059:A:T	1.3784e-08	-1.8786e-10	-0.814491
126376591	chr11:126376591:A:C	7.40525e-09	-1.8786e-10	-1.43581
126377404	chr11:126377404:C:T	1.53498e-09	-1.67382	-1.33566
126377562	chr11:126377562:G:A	8.56977e-09	-1.8786e-10	-1.28976
126377571	chr11:126377571:A:G	9.19377e-09	-1.21948	-4.18622e-10
126377675	chr11:126377675:G:A	1.01421e-08	-1.8786e-10	-1.1213
126378069	chr11:126378069:T:G	1.00677e-08	-1.8786e-10	-1.12867
126378312	chr11:126378312:C:T	1.49687e-09	-1.6503	-1.38433
126378316	chr11:126378316:A:T	2.36125e-09	-1.14247	-1.43634
126378440	chr11:126378440:T:G	1.00632e-08	-1.8786e-10	-1.12912
126378549	chr11:126378549:C:G	1.00669e-08	-1.8786e-10	-1.12875
126378555	chr11:126378555:C:T	1.00333e-08	-1.8786e-10	-1.13209
126378611	chr11:126378611:G:A	9.79632e-09	-1.8786e-10	-1.156
126379927	chr11:126379927:A:G	1.24236e-08	-0.918406	-4.18622e-10
126380123	chr11:126380123:A:G	1.50536e-09	-1.81967	-1.2093
126380531	chr11:126380531:A:G	3.36491e-08	-1.8786e-10	0.0779833
126380752	chr11:126380752:C:T	2.39296e-09	-1.14542	-1.42005
126380879	chr11:126380879:T:C	9.41401e-09	-0.51711	-0.678694
126381043	chr11:126381043:T:C	7.43829e-09	-1.8786e-10	-1.43136
126381265	chr11:126381265:C:T	7.43126e-09	-1.8786e-10	-1.43231
126382570	chr11:126382570:C:T	9.68298e-09	-1.8786e-10	-1.16763
126382573	chr11:126382573:A:G	8.98475e-09	-1.8786e-10	-1.24247
126382913	chr11:126382913:C:T	2.10315e-08	-1.8786e-10	-0.391979
126383177	chr11:126383177:C:T	7.89385e-09	-1.8786e-10	-1.37192
126383746	chr11:126383746:T:C	1.54605e-09	-1.67156	-1.33073
126383925	chr11:126383925:TCTC:T	1.33832e-08	-1.8786e-10	-0.844005
126384258	chr11:126384258:G:A	1.26412e-08	-1.8786e-10	-0.901043
126384371	chr11:126384371:T:C	2.29179e-09	-1.24808	-1.36059
126384389	chr11:126384389:G:A	9.33175e-09	-1.8786e-10	-1.20458
126384761	chr11:126384761:T:C	7.57459e-09	-1.8786e-10	-1.4132
126384908	chr11:126384908:G:T	1.46374e-08	-1.8786e-10	-0.75442
126385094	chr11:126385094:T:TA	7.94568e-09	-1.8786e-10	-1.36537
126385774	chr11:126385774:G:A	1.69296e-07	1.69365	-4.18622e-10
126385865	chr11:126385865:A:G	8.66731e-09	-1.8786e-10	-1.27844
126386178	chr11:126386178:C:G	8.20259e-09	-1.8786e-10	-1.33355
126386611	chr11:126386611:C:T	8.23669e-09	-1.8786e-10	-1.3294
126386643	chr11:126386643:G:A	9.66817e-09	-1.8786e-10	-1.16916
126387188	chr11:126387188:T:C	3.20807e-09	-1.11841	-1.15392
126387211	chr11:126387211:T:A	7.49892e-09	-1.8786e-10	-1.42324
126387756	chr11:126387756:C:T	2.01821e-08	-1.8786e-10	-0.433208
126387764	chr11:126387764:TTTCTC:T	1.5165e-08	0.673415	-1.39243
126387778	chr11:126387778:C:CCATA	1.66476e-08	-1.8786e-10	-0.625739
126387884	chr11:126387884:G:A	3.24126e-09	-0.922721	-1.33932
126388141	chr11:126388141:C:T	2.15636e-08	-1.8786e-10	-0.366994
126388167	chr11:126388167:A:G	3.46545e-09	-1.81375	-0.381411
126388627	chr11:126388627:T:C	6.74006e-09	-1.34524	-0.184694
126388967	chr11:126388967:G:A	2.85205e-09	-0.961476	-1.42849
126389328	chr11:126389328:G:A	2.79785e-09	-0.979563	-1.42959
126389901	chr11:126389901:C:T	7.41508e-09	-1.8786e-10	-1.43449
126390573	chr11:126390573:C:G	8.28995e-09	-1.8786e-10	-1.32296
126390685	chr11:126390685:G:A	5.13151e-09	-1.8026	-4.18622e-10
126390772	chr11:126390772:C:T	8.67883e-09	-1.8786e-10	-1.27712
126390789	chr11:126390789:A:G	2.43569e-09	-1.31824	-1.22953
126391147	chr11:126391147:C:A	5.59794e-09	-1.23494	-0.480664
126391207	chr11:126391207:G:A	5.99265e-09	-1.64747	-4.18622e-10
126391669	chr11:126391669:G:A	1.42676e-09	-1.6825	-1.4001
126391721	chr11:126391721:G:A	7.73294e-09	-1.8786e-10	-1.39251
126391898	chr11:126391898:G:A	7.56249e-09	-1.8786e-10	-1.4148
126392743	chr11:126392743:A:G	4.07813e-09	-1.81678	-0.215582
126392910	chr11:126392910:A:G	2.54679e-07	-1.8786e-10	2.102
126393020	chr11:126393020:A:G	6.10765e-09	-1.32772	-0.300738
126393102	chr11:126393102:G:A	2.97013e-09	-0.965872	-1.38352
126393212	chr11:126393212:C:G	7.6612e-09	-1.8786e-10	-1.40183
126393825	chr11:126393825:G:A	7.73006e-09	-1.8786e-10	-1.39289
126393990	chr11:126393990:A:G	1.32471e-09	-1.7236	-1.43321
126394052	chr11:126394052:A:C	1.25986e-08	0.335018	-1.23943
126394077	chr11:126394077:A:C	2.92802e-09	-1.13627	-1.22741
126394130	chr11:126394130:T:C	2.83561e-09	-1.17084	-1.22491
126394260	chr11:126394260:C:T	2.95396e-09	-0.960938	-1.39392
126394617	chr11:126394617:G:A	3.69581e-08	-1.8786e-10	0.171783
126394623	chr11:126394623:C:T	7.85917e-09	-1.8786e-10	-1.37632
126395259	chr11:126395259:C:T	1.23964e-09	-1.79394	-1.42924
126395260	chr11:126395260:A:G	7.02722e-09	-1.19729	-0.29092
126395606	chr11:126395606:A:C	2.84923e-09	-1.10495	-1.286
126395642	chr11:126395642:TCTC:T	7.67854e-09	-1.8786e-10	-1.39957
126395946	chr11:126395946:A:G	5.19339e-09	-0.355807	-1.43481
126396204	chr11:126396204:C:T	5.08403e-09	-1.44458	-0.367315
126396441	chr11:126396441:C:T	8.47036e-09	-1.8786e-10	-1.30143
126396755	chr11:126396755:T:C	2.11244e-07	3.21425	-1.29924
126397649	chr11:126397649:G:A	8.37936e-09	0.103384	-1.41562
126398545	chr11:126398545:G:A	4.8369e-09	-0.459641	-1.40209
126399406	chr11:126399406:A:G	9.27302e-09	-1.8786e-10	-1.21089
126399562	chr11:126399562:C:T	7.40351e-09	-1.8786e-10	-1.43605
126399973	chr11:126399973:C:T	1.47483e-08	-1.8786e-10	-0.746875
126400479	chr11:126400479:G:A	9.06131e-09	0.175982	-1.40997
126400946	chr11:126400946:C:T	2.21987e-08	-0.362117	0.0241489
126401080	chr11:126401080:G:C	1.88845e-07	-0.492256	2.29518
126401560	chr11:126401560:A:G	1.62049e-08	-1.8786e-10	-0.652687
126401599	chr11:126401599:C:T	1.30145e-07	-1.8786e-10	1.43065
126401743	chr11:126401743:A:G	0.000332057	10.0306	-0.755512
126402233	chr11:126402233:A:G	5.30334e-08	-1.8786e-10	0.532919
126402263	chr11:126402263:A:C	1.73024e-05	7.48788	-1.16729
126402338	chr11:126402338:C:T	5.15952e-09	-1.79716	-4.18622e-10
126402917	chr11:126402917:C:T	0.000174756	9.1917	-0.558558
126403457	chr11:126403457:C:G	2.32818e-08	-1.8786e-10	-0.290332
126403712	chr11:126403712:G:A	2.35476e-08	-1.8786e-10	-0.278977
126404108	chr11:126404108:T:C	1.33127e-05	7.19735	-1.13888
126404137	chr11:126404137:T:C	3.32084e-08	0.695274	-0.630475
126404159	chr11:126404159:G:A	8.76228e-09	-1.8786e-10	-1.26755
126404302	chr11:126404302:A:G	1.38681e-05	7.20571	-1.10636
126404622	chr11:126404622:C:T	9.7641e-09	-1.8786e-10	-1.15929
126404733	chr11:126404733:G:A	9.19401e-09	-1.8786e-10	-1.21945
126404734	chr11:126404734:G:T	9.19401e-09	-1.8786e-10	-1.21945
126404970	chr11:126404970:A:G	6.48325e-09	-1.56878	-4.18622e-10
126405024	chr11:126405024:C:T	1.22533e-09	-1.79759	-1.4372
126405064	chr11:126405064:C:T	2.06238e-07	2.66862	-0.777589
126405418	chr11:126405418:C:T	9.35321e-09	-1.8786e-10	-1.20228
126405507	chr11:126405507:C:T	2.14852e-09	-1.37243	-1.30079
126405820	chr11:126405820:G:A	1.61492e-08	0.745959	-1.40209
126405935	chr11:126405935:G:A	2.38704e-08	0.721074	-0.986436
126406030	chr11:126406030:C:T	8.15624e-09	-1.8786e-10	-1.33922
126407040	chr11:126407040:G:A	9.11078e-09	-1.8786e-10	-1.22854
126407151	chr11:126407151:G:A	9.81138e-09	-1.8786e-10	-1.15446
126407321	chr11:126407321:C:T	1.50328e-07	2.23751	-0.662694
126407467	chr11:126407467:A:G	9.3245e-09	-1.8786e-10	-1.20536
126407675	chr11:126407675:A:G	7.3382e-09	-0.0110041	-1.4339
126407917	chr11:126407917:C:T	9.02881e-06	7.08728	-1.41711
126408180	chr11:126408180:C:T	9.41594e-08	1.59741	-0.490419
126408308	chr11:126408308:T:C	1.19422e-08	-0.213997	-0.743925
126408627	chr11:126408627:C:T	9.82827e-08	2.21135	-1.06151
126408668	chr11:126408668:T:C	0.00157753	11.9818	-1.14841
126409721	chr11:126409721:T:C	1.98671e-06	-1.8786e-10	4.15623
126410373	chr11:126410373:G:A	1.10435e-08	-1.8786e-10	-1.03616
126410398	chr11:126410398:T:C	1.62097e-05	5.93029	0.325066
126410649	chr11:126410649:G:T	2.07048e-07	2.97781	-1.08286
126410718	chr11:126410718:T:G	9.91791e-09	-1.8786e-10	-1.14366
126411725	chr11:126411725:G:C	7.45998e-09	-0.303551	-1.1249
126412711	chr11:126412711:G:A	1.66765e-05	7.57433	-1.29058
126413382	chr11:126413382:T:C	8.05744e-09	-1.8786e-10	-1.35141
126413411	chr11:126413411:C:T	9.67793e-09	-1.8786e-10	-1.16815
126413440	chr11:126413440:G:A	9.54532e-09	-1.8786e-10	-1.18195
126413890	chr11:126413890:C:T	3.11606e-05	7.37872	-0.469815
126414520	chr11:126414520:G:C	1.1285e-08	-1.8786e-10	-1.01453
126414869	chr11:126414869:A:C	3.69688e-08	-1.8786e-10	0.172073
126414946	chr11:126414946:C:T	1.7394e-08	-0.581878	-4.18622e-10
126414968	chr11:126414968:A:G	1.29603e-06	-1.8786e-10	3.72906
126415041	chr11:126415041:C:T	7.19377e-09	-0.210342	-1.25445
126415406	chr11:126415406:G:A	4.34723e-05	7.59273	-0.350855
126415716	chr11:126415716:C:T	5.15279e-08	-1.8786e-10	0.504121
126415949	chr11:126415949:C:T	8.94831e-09	-1.8786e-10	-1.24654
126416062	chr11:126416062:CTG:C	9.74158e-09	-1.8786e-10	-1.1616
126416150	chr11:126416150:A:G	1.59099e-08	-1.8786e-10	-0.671059
126416156	chr11:126416156:A:G	1.62863e-07	3.06573	-1.41083
126416693	chr11:126416693:A:C	1.8134e-05	6.94632	-0.578777
126417279	chr11:126417279:T:C	5.05383e-08	-1.8786e-10	0.48473
126417859	chr11:126417859:G:T	0.0315648	13.4002	0.429303
126418413	chr11:126418413:C:T	4.02796e-09	-0.729766	-1.31498
126419061	chr11:126419061:A:G	0.048893	14.1301	0.137047
126419473	chr11:126419473:A:G	0.0783262	14.0679	0.670467
126420120	chr11:126420120:A:T	9.81404e-09	-1.8786e-10	-1.15419
126420197	chr11:126420197:G:A	2.94842e-06	-1.8786e-10	4.55102
126420222	chr11:126420222:T:C	7.50561e-09	-1.8786e-10	-1.42235
126420275	chr11:126420275:C:T	9.4115e-09	-1.8786e-10	-1.19607
126420522	chr11:126420522:T:TCAGTGAC	7.4354e-09	-1.8786e-10	-1.43175
126420628	chr11:126420628:G:A	7.55399e-09	-1.8786e-10	-1.41593
126421055	chr11:126421055:C:T	0.031894	13.4783	0.361672
126421126	chr11:126421126:G:A	5.10242e-09	-0.39146	-1.41683
126421604	chr11:126421604:C:T	1.68957e-06	5.41854	-1.42431
126421911	chr11:126421911:AATAG:A	7.02709e-08	-1.8786e-10	0.814355
126422230	chr11:126422230:C:T	1.41085e-08	-1.8786e-10	-0.791226
126422248	chr11:126422248:C:T	3.08339e-08	1.07342	-1.08281
126422367	chr11:126422367:C:T	0.113434	14.5715	0.537221
126422701	chr11:126422701:A:G	0.139911	15.0462	0.272304
126423057	chr11:126423057:A:T	5.21368e-05	7.01292	0.410701
126423066	chr11:126423066:C:T	0.284075	15.6662	0.36056
126423142	chr11:126423142:G:A	0.132927	16.0551	-0.78775
126423344	chr11:126423344:A:T	0.136497	14.6238	0.670011
126423556	chr11:126423556:A:T	4.92265e-06	6.46314	-1.39954
126423661	chr11:126423661:C:T	1.0436e-08	-1.8786e-10	-1.09274
126423668	chr11:126423668:C:T	1.69585e-07	3.12395	-1.4286
126423733	chr11:126423733:G:A	1.11553e-08	-1.8786e-10	-1.02609
126424185	chr11:126424185:C:G	8.249e-07	3.95362	-0.676359
126424193	chr11:126424193:C:T	2.30757e-06	5.65153	-1.34558
126424342	chr11:126424342:G:A	1.86436e-09	-1.71779	-1.09729
126424567	chr11:126424567:C:T	2.80478e-08	-1.8786e-10	-0.104094
126424569	chr11:126424569:G:A	1.9246e-08	-1.8786e-10	-0.4807
126424766	chr11:126424766:G:A	9.39644e-09	-1.8786e-10	-1.19767
126424922	chr11:126424922:G:A	1.02846e-06	4.50181	-1.00399
126425240	chr11:126425240:G:A	4.43121e-08	1.78252	-1.42926
126425451	chr11:126425451:C:T	2.31324e-09	-1.16729	-1.43206
126425540	chr11:126425540:T:C	2.27594e-08	0.566758	-0.879781
126425598	chr11:126425598:GA:G	6.37753e-08	-1.8786e-10	0.717364
126425787	chr11:126425787:A:G	7.42711e-09	-1.8786e-10	-1.43287
126425957	chr11:126425957:C:T	1.6477e-08	-1.8786e-10	-0.636037
126426065	chr11:126426065:C:T	3.63337e-07	-1.8786e-10	2.45733
126426237	chr11:126426237:C:G	2.85273e-09	-0.970612	-1.41911
126426298	chr11:126426298:T:C	1.2098e-08	-1.8786e-10	-0.944962
126426409	chr11:126426409:G:A	9.01251e-09	-1.8786e-10	-1.23939
126426490	chr11:126426490:T:C	3.76511e-09	-0.711139	-1.40109
126426694	chr11:126426694:C:T	8.44761e-09	-0.642573	-0.661546
126426783	chr11:126426783:T:C	9.33233e-07	4.83675	-1.4361
126426920	chr11:126426920:C:T	7.8791e-09	-1.8786e-10	-1.37379
126426930	chr11:126426930:G:A	7.94961e-09	-1.36488	-4.18622e-10
126426967	chr11:126426967:C:T	4.5177e-08	-1.8786e-10	0.372586
126427269	chr11:126427269:T:C	1.46714e-08	-1.8786e-10	-0.752102
126427396	chr11:126427396:CA:C	2.33672e-06	5.61923	-1.30073
126427714	chr11:126427714:C:T	2.30189e-07	3.14182	-1.14093
126427889	chr11:126427889:G:C	6.78233e-07	-1.8786e-10	3.08149
126427890	chr11:126427890:A:G	2.53441e-08	-1.8786e-10	-0.205456
126428184	chr11:126428184:G:A	1.12497e-08	-1.8786e-10	-1.01766
126428321	chr11:126428321:TC:T	5.06207e-09	-1.81623	-4.18622e-10
126428588	chr11:126428588:T:C	7.73712e-09	-1.8786e-10	-1.39197
126428593	chr11:126428593:A:G	9.51376e-09	-1.8786e-10	-1.18526
126428679	chr11:126428679:C:T	2.85344e-08	1.35011	-1.437
126428796	chr11:126428796:G:A	9.28441e-09	-1.8786e-10	-1.20967
126429874	chr11:126429874:C:T	4.32896e-07	3.39392	-0.761425
126429902	chr11:126429902:C:T	8.93378e-09	-1.8786e-10	-1.24816
126430062	chr11:126430062:C:T	1.41917e-08	0.244891	-1.03023
126430344	chr11:126430344:C:T	2.30816e-09	-1.63304	-0.968514
126430642	chr11:126430642:C:T	9.28379e-09	-1.65049	0.440755
126431554	chr11:126431554:T:C	3.31236e-09	-1.10727	-1.13307
126431586	chr11:126431586:T:A	2.81717e-09	-1.77361	-0.628658
126432022	chr11:126432022:C:T	5.41011e-08	-1.8786e-10	0.552851
126432289	chr11:126432289:T:C	3.00118e-09	-1.79756	-0.541442
126432779	chr11:126432779:G:A	7.56225e-09	-1.8786e-10	-1.41483
126432965	chr11:126432965:G:A	3.9585e-08	1.5812	-1.34075
126433089	chr11:126433089:G:C	3.93973e-08	-1.8786e-10	0.235694
126433158	chr11:126433158:C:T	8.04885e-09	-1.8786e-10	-1.35247
126433338	chr11:126433338:CCT:C	7.46892e-09	-1.8786e-10	-1.42725
126433421	chr11:126433421:A:G	1.17418e-07	2.31302	-0.985287
126434056	chr11:126434056:G:A	2.3389e-08	-1.8786e-10	-0.285737
126434144	chr11:126434144:C:T	4.57399e-08	-1.8786e-10	0.384969
126434225	chr11:126434225:C:T	2.85115e-08	0.925769	-1.01346
126434277	chr11:126434277:G:T	7.4191e-09	-1.8786e-10	-1.43394
126434324	chr11:126434324:G:C	4.08397e-08	1.64571	-1.37406
126434482	chr11:126434482:A:G	4.75212e-08	-1.8786e-10	0.423173
126435133	chr11:126435133:A:G	4.19529e-08	-1.8786e-10	0.298545
126435431	chr11:126435431:C:T	7.401e-09	-1.8786e-10	-1.43639
126435600	chr11:126435600:G:A	1.39117e-08	-0.805272	-4.18622e-10
126435860	chr11:126435860:T:C	4.11635e-09	-0.781574	-1.24146
126435881	chr11:126435881:G:A	1.67288e-07	-1.8786e-10	1.68171
126435886	chr11:126435886:T:C	2.33026e-07	2.45594	-0.442793
126436024	chr11:126436024:C:T	7.79677e-09	-1.8786e-10	-1.38429
126436153	chr11:126436153:C:T	1.65845e-07	2.79954	-1.12649
126436161	chr11:126436161:C:T	6.77435e-08	-1.8786e-10	0.777726
126436209	chr11:126436209:G:A	2.32565e-08	-1.08234	0.790924
126436329	chr11:126436329:G:C	4.44805e-09	-0.584068	-1.36147
126436493	chr11:126436493:A:G	7.49393e-08	2.31001	-1.43133
126436532	chr11:126436532:G:A	1.81818e-09	-1.62857	-1.2116
126437232	chr11:126437232:A:T	6.70786e-09	-1.54161	0.00689005
126437241	chr11:126437241:G:A	4.67887e-08	-1.8786e-10	0.407639
126437382	chr11:126437382:CAA:C	3.754e-07	3.67327	-1.18328
126437492	chr11:126437492:TACC:T	1.73364e-08	-1.8786e-10	-0.585193
126437557	chr11:126437557:T:C	1.57549e-06	5.30189	-1.37757
126437680	chr11:126437680:A:G	2.35139e-05	6.24624	0.381103
126438335	chr11:126438335:C:T	7.75388e-09	-1.8786e-10	-1.38981
126438464	chr11:126438464:G:A	1.05989e-06	3.17886	0.349056
126438868	chr11:126438868:G:A	1.41684e-09	-1.77355	-1.31603
126438950	chr11:126438950:A:G	8.28948e-09	-1.8786e-10	-1.32302
126439199	chr11:126439199:C:T	1.09795e-08	-1.8786e-10	-1.04197
126439774	chr11:126439774:T:C	5.54719e-09	-1.71013	-0.0145832
126439875	chr11:126439875:A:G	3.98921e-09	-1.79049	-0.263916
126440261	chr11:126440261:G:A	1.56007e-09	-1.75035	-1.24292
126440725	chr11:126440725:A:G	2.16284e-08	-1.8786e-10	-0.363997
126441367	chr11:126441367:C:T	7.6911e-09	-1.8786e-10	-1.39794
126441460	chr11:126441460:C:G	1.21402e-09	-1.80691	-1.43716
126441517	chr11:126441517:A:T	2.15881e-09	-1.23538	-1.43307
126441849	chr11:126441849:G:A	1.03258e-08	-1.8786e-10	-1.10335
126442979	chr11:126442979:G:A	5.16735e-09	-1.79564	-4.18622e-10
126443813	chr11:126443813:A:G	2.00809e-09	-1.30674	-1.43408
126444008	chr11:126444008:C:T	1.08933e-08	-1.04986	-4.18622e-10
126444218	chr11:126444218:C:T	3.34409e-09	-1.40739	-0.823417
126444303	chr11:126444303:G:C	1.81055e-09	-1.4073	-1.43707
126444486	chr11:126444486:G:A	2.34989e-08	-0.28105	-4.18622e-10
126444611	chr11:126444611:A:C	1.44853e-08	-1.8786e-10	-0.76487
126444669	chr11:126444669:A:G	1.53142e-09	-1.58306	-1.42874
126444854	chr11:126444854:C:T	7.58422e-09	-1.8786e-10	-1.41193
126445129	chr11:126445129:T:C	1.2896e-09	-1.78106	-1.40262
126445161	chr11:126445161:C:A	8.12484e-09	-1.492	0.148925
126445178	chr11:126445178:C:T	7.51026e-09	-1.8786e-10	-1.42173
126445241	chr11:126445241:A:G	9.19857e-09	-1.8786e-10	-1.21895
126445782	chr11:126445782:G:A	3.49909e-09	-0.74971	-1.43579
126445866	chr11:126445866:G:A	1.02074e-08	-1.8786e-10	-1.11489
126445988	chr11:126445988:A:C	7.46563e-09	-1.8786e-10	-1.42769
126446016	chr11:126446016:C:T	2.02324e-08	-0.430715	-4.18622e-10
126446109	chr11:126446109:C:T	1.69952e-09	-1.67189	-1.23577
126446715	chr11:126446715:C:T	1.27293e-09	-1.81135	-1.38533
126446974	chr11:126446974:T:C	7.95194e-09	-1.8786e-10	-1.36459
126447059	chr11:126447059:T:C	5.12106e-09	-1.80464	-4.18622e-10
126447381	chr11:126447381:A:G	1.31266e-08	-1.8786e-10	-0.863362
126447549	chr11:126447549:G:A	1.97973e-09	-1.46463	-1.29041
126448145	chr11:126448145:T:G	9.49383e-08	-0.244535	1.35976
126448428	chr11:126448428:T:G	3.23943e-08	0.0399801	-4.18622e-10
126448555	chr11:126448555:G:T	1.3923e-08	-1.8786e-10	-0.804459
126449541	chr11:126449541:C:T	8.92029e-09	-1.8786e-10	-1.24967
126449542	chr11:126449542:C:T	4.95622e-08	-1.8786e-10	0.465226
126449632	chr11:126449632:A:AGC	1.75909e-08	-1.8786e-10	-0.570624
126450027	chr11:126450027:C:T	3.87152e-08	0.21823	-4.18622e-10
126450142	chr11:126450142:T:A	5.15156e-09	-1.7987	-4.18622e-10
126450334	chr11:126450334:C:T	2.07612e-08	-1.51161	1.1067
126450454	chr11:126450454:TGTGA:T	8.51848e-09	-1.77606	0.480296
126450913	chr11:126450913:GTC:G	1.95047e-08	-1.8786e-10	-0.467349
126451068	chr11:126451068:T:G	7.66507e-09	-1.8786e-10	-1.40133
126451077	chr11:126451077:G:A	7.71866e-09	-1.8786e-10	-1.39436
126451092	chr11:126451092:T:C	9.43462e-09	-1.8786e-10	-1.19362
126451145	chr11:126451145:G:A	7.46753e-09	-1.8786e-10	-1.42744
126451241	chr11:126451241:G:C	7.4115e-09	-1.8786e-10	-1.43497
126451535	chr11:126451535:TGA:T	1.66554e-09	-1.4909	-1.43695
126451597	chr11:126451597:T:C	1.25867e-08	-1.8786e-10	-0.905365
126451716	chr11:126451716:G:A	7.73111e-09	-1.8786e-10	-1.39275
126451837	chr11:126451837:A:G	9.20207e-09	-1.8786e-10	-1.21857
126452075	chr11:126452075:C:T	7.77888e-09	-1.8786e-10	-1.38659
126452252	chr11:126452252:T:C	7.73435e-09	-1.8786e-10	-1.39233
126452364	chr11:126452364:A:G	7.76948e-09	-1.8786e-10	-1.3878
126452638	chr11:126452638:C:A	8.58034e-09	-1.8786e-10	-1.28853
126452701	chr11:126452701:C:T	1.91735e-08	-1.8786e-10	-0.484475
126452807	chr11:126452807:T:A	5.05025e-09	-1.81856	-4.18622e-10
126452901	chr11:126452901:A:C	1.82318e-09	-1.67989	-1.15753
126453030	chr11:126453030:T:C	1.90946e-07	3.08364	-1.26965
126453433	chr11:126453433:T:C	1.49114e-07	2.71574	-1.14903
126453442	chr11:126453442:C:G	2.08346e-09	-1.60119	-1.10278
126454127	chr11:126454127:C:T	9.14309e-09	-1.8786e-10	-1.225
126454161	chr11:126454161:CCTT:C	2.18589e-09	-1.53418	-1.1218
126454336	chr11:126454336:C:T	7.992e-09	-1.8786e-10	-1.35956
126454369	chr11:126454369:G:A	3.41124e-08	-1.8786e-10	0.0916597
126454970	chr11:126454970:C:G	2.71742e-09	-1.36776	-1.07056
126455552	chr11:126455552:G:C	1.0346e-08	-1.8786e-10	-1.1014
126455822	chr11:126455822:A:C	6.56626e-08	1.96791	-1.22138
126456149	chr11:126456149:G:A	3.33073e-08	0.0677754	-4.18622e-10
126456172	chr11:126456172:G:A	1.13168e-08	-1.8786e-10	-1.01171
126456673	chr11:126456673:T:C	1.08218e-08	-1.43556	0.379119
126457001	chr11:126457001:C:T	3.51994e-09	-1.46906	-0.710493
126457141	chr11:126457141:T:C	4.74642e-07	4.15888	-1.43432
126457411	chr11:126457411:G:A	6.67524e-09	-1.17312	-0.366482
126457465	chr11:126457465:A:C	1.94516e-09	-1.67677	-1.09589
126457656	chr11:126457656:A:G	2.6236e-08	-1.8786e-10	-0.17087
126457820	chr11:126457820:C:T	1.45415e-09	-1.81741	-1.24617
126457863	chr11:126457863:A:G	1.10212e-08	-1.8786e-10	-1.03818
126457909	chr11:126457909:TG:T	8.55401e-09	-1.8786e-10	-1.2916
126458001	chr11:126458001:C:T	6.29622e-08	-1.8786e-10	0.704531
126458047	chr11:126458047:C:T	1.49476e-08	-1.8786e-10	-0.73345
126458104	chr11:126458104:C:G	4.19024e-08	-0.136297	0.433638
126458200	chr11:126458200:A:G	3.21372e-08	1.31641	-1.2844
126458384	chr11:126458384:C:T	2.69167e-09	-1.74438	-0.703463
126458408	chr11:126458408:GAGTCATAC:G	1.398e-09	-1.69994	-1.40302
126458463	chr11:126458463:TG:T	1.58397e-07	-0.71781	2.34491
126459008	chr11:126459008:G:A	2.97139e-08	1.28065	-1.32704
126459243	chr11:126459243:T:C	8.76986e-09	-1.8786e-10	-1.26668
126459890	chr11:126459890:C:A	1.6968e-08	-1.8786e-10	-0.606672
126460285	chr11:126460285:G:A	1.23805e-08	-1.8786e-10	-0.921883
126460374	chr11:126460374:C:T	6.78894e-09	-0.0965043	-1.4262
126460679	chr11:126460679:G:C	8.81888e-09	-1.8786e-10	-1.26111
126461287	chr11:126461287:G:T	1.86203e-08	0.505896	-1.01964
126461395	chr11:126461395:C:T	6.20296e-08	1.40737	-0.717763
126461405	chr11:126461405:C:T	2.52326e-09	-1.35966	-1.15279
126461435	chr11:126461435:G:C	9.86793e-09	-1.81417	0.665455
126461452	chr11:126461452:C:T	7.68559e-09	-1.8786e-10	-1.39866
126461939	chr11:126461939:C:T	5.97443e-09	-1.65051	-4.18622e-10
126461940	chr11:126461940:T:C	6.2063e-08	1.48236	-0.792209
126462329	chr11:126462329:C:T	1.1057e-08	0.0257429	-1.06068
126462388	chr11:126462388:G:A	1.62109e-08	-1.81897	1.16664
126462660	chr11:126462660:T:A	2.53355e-09	-1.3919	-1.11648
126462983	chr11:126462983:C:T	2.59762e-09	-1.41828	-1.06513
126463368	chr11:126463368:G:A	9.29894e-09	-1.8786e-10	-1.2081
126464232	chr11:126464232:G:A	5.12878e-08	1.18408	-0.684626
126464307	chr11:126464307:T:C	1.22428e-07	1.0099	0.359624
126464629	chr11:126464629:G:A	8.3058e-09	-1.8786e-10	-1.32105
126464850	chr11:126464850:T:C	2.62917e-09	-1.35498	-1.11636
126464903	chr11:126464903:T:C	1.10944e-07	1.4421	-0.171084
126464910	chr11:126464910:C:T	1.37851e-08	0.533474	-1.34789
126465313	chr11:126465313:A:G	6.98941e-09	-1.81967	0.326064
126465434	chr11:126465434:G:A	2.36893e-09	-1.50706	-1.06851
126465649	chr11:126465649:C:T	2.51595e-08	5.42251e-05	-0.212823
126466101	chr11:126466101:A:G	5.40349e-09	-1.75096	-4.18622e-10
126466142	chr11:126466142:G:A	1.64956e-07	2.13761	-0.469938
126466332	chr11:126466332:C:T	1.68284e-08	0.81963	-1.43457
126466441	chr11:126466441:G:A	1.20248e-09	-1.81868	-1.43493
126466773	chr11:126466773:T:C	1.11912e-08	-1.79949	0.77662
126466850	chr11:126466850:G:A	1.36247e-08	-1.8786e-10	-0.826116
126467189	chr11:126467189:G:A	1.72413e-09	-1.79929	-1.09399
126467235	chr11:126467235:G:C	1.48712e-08	-1.8786e-10	-0.738579
126467541	chr11:126467541:G:A	6.36733e-08	1.28261	-0.566845
126469025	chr11:126469025:G:A	1.59626e-08	-0.667753	-4.18622e-10
126469059	chr11:126469059:G:A	1.05442e-08	-1.8786e-10	-1.08242
126469110	chr11:126469110:C:T	7.51299e-09	-1.8786e-10	-1.42137
126469341	chr11:126469341:C:T	5.75606e-09	-1.68775	-4.18622e-10
126469540	chr11:126469540:A:C	1.5949e-07	1.76027	-0.126289
126469718	chr11:126469718:A:G	4.06824e-09	-1.15931	-0.875484
126470018	chr11:126470018:C:T	4.47921e-07	2.66661	-4.18622e-10
126470405	chr11:126470405:C:T	3.71162e-09	-1.80853	-0.317999
126470882	chr11:126470882:G:T	3.50878e-09	-1.76904	-0.413698
126470926	chr11:126470926:G:A	4.9987e-08	1.47697	-1.00321
126471006	chr11:126471006:A:T	4.76516e-09	-0.474442	-1.40223
126471096	chr11:126471096:T:G	8.4039e-09	0.0694608	-1.37877
126471130	chr11:126471130:G:A	3.06245e-08	-1.56512	1.54892
126471279	chr11:126471279:A:C	9.54238e-09	-1.8786e-10	-1.18226
126472326	chr11:126472326:C:T	1.63995e-09	-1.51431	-1.42903
126472522	chr11:126472522:C:T	1.4662e-08	-1.81868	1.06593
126473554	chr11:126473554:A:G	7.8625e-09	-1.8786e-10	-1.3759
126473557	chr11:126473557:A:G	1.6155e-08	-1.8786e-10	-0.655774
126473759	chr11:126473759:A:G	9.40019e-07	1.49572	1.91218
126473789	chr11:126473789:G:T	4.81132e-09	-0.515905	-1.35113
126474237	chr11:126474237:C:T	1.14675e-06	4.75535	-1.14867
126474245	chr11:126474245:G:A	1.34632e-08	-1.8786e-10	-0.838041
126474405	chr11:126474405:C:T	1.00866e-08	-1.8786e-10	-1.12679
126474525	chr11:126474525:C:T	2.44176e-08	0.339412	-0.582112
126474663	chr11:126474663:A:T	2.56669e-08	0.356991	-0.54979
126474690	chr11:126474690:C:T	7.60174e-09	-1.8786e-10	-1.40963
126474762	chr11:126474762:G:A	9.94496e-09	-1.8786e-10	-1.14094
126475237	chr11:126475237:A:G	7.93109e-09	-1.8786e-10	-1.36721
126475449	chr11:126475449:C:T	1.46976e-08	-0.750319	-4.18622e-10
126475778	chr11:126475778:C:T	5.80885e-09	-0.42933	-1.24929
126475779	chr11:126475779:A:G	5.89442e-09	-0.440274	-1.22372
126476006	chr11:126476006:C:T	5.11126e-09	-1.80656	-4.18622e-10
126476084	chr11:126476084:A:G	3.27537e-08	1.28544	-1.23443
126476532	chr11:126476532:G:A	2.84739e-08	-1.8786e-10	-0.0890134
126476539	chr11:126476539:C:T	7.81127e-09	-1.38244	-4.18622e-10
126476812	chr11:126476812:C:T	1.38722e-07	1.49447	-4.18622e-10
126476818	chr11:126476818:C:T	1.47121e-09	-1.69577	-1.35615
126476947	chr11:126476947:G:A	1.03172e-08	0.0645721	-1.16876
126476973	chr11:126476973:G:A	1.30181e-08	-0.157303	-0.714362
126477817	chr11:126477817:G:C	5.43126e-09	-0.529254	-1.21658
126477818	chr11:126477818:C:A	5.40305e-09	-0.530569	-1.22047
126478467	chr11:126478467:A:C	5.61396e-09	-1.71275	-4.18622e-10
126478719	chr11:126478719:G:A	1.95588e-08	-0.273162	-0.191416
126478914	chr11:126478914:G:C	7.64276e-09	-1.8786e-10	-1.40424
126479113	chr11:126479113:G:A	1.08046e-08	-1.8786e-10	-1.05803
126479181	chr11:126479181:C:G	1.18203e-08	0.0441969	-1.01238
126479218	chr11:126479218:T:G	3.35415e-07	-1.8786e-10	2.37737
126479219	chr11:126479219:C:T	5.07342e-09	-1.81399	-4.18622e-10
126479641	chr11:126479641:A:G	7.10001e-08	-0.649619	1.4743
126480073	chr11:126480073:C:T	1.57088e-08	-0.48612	-0.197661
126480246	chr11:126480246:T:C	1.02872e-08	-0.0321047	-1.075
126480440	chr11:126480440:G:A	7.40219e-09	-1.8786e-10	-1.43623
126480460	chr11:126480460:G:T	1.43056e-08	-0.328644	-0.448705
126481208	chr11:126481208:T:C	8.25391e-08	-0.435378	1.41065
126481227	chr11:126481227:C:T	7.87402e-08	-0.493214	1.42137
126481286	chr11:126481286:A:G	5.6959e-09	-0.28215	-1.41611
126481401	chr11:126481401:C:T	1.5693e-09	-1.81347	-1.17391
126481625	chr11:126481625:T:C	1.81566e-09	-1.77585	-1.0657
126481700	chr11:126481700:A:C	5.09864e-07	3.67618	-0.880037
126482011	chr11:126482011:T:C	1.8464e-09	-1.78156	-1.0432
126482107	chr11:126482107:C:T	5.10395e-09	-1.80799	-4.18622e-10
126482199	chr11:126482199:T:C	2.27522e-07	2.67411	-0.68486
126482230	chr11:126482230:A:G	1.82003e-09	-1.77968	-1.05947
126482324	chr11:126482324:C:T	1.87286e-09	-1.78514	-1.0254
126482426	chr11:126482426:G:A	1.836e-09	-1.77548	-1.05493
126482479	chr11:126482479:T:A	4.94453e-07	3.63751	-0.872064
126483195	chr11:126483195:T:C	1.15023e-08	-1.8786e-10	-0.995456
126483437	chr11:126483437:CT:C	1.09432e-08	-1.8786e-10	-1.04528
126483439	chr11:126483439:T:A	1.09424e-08	-1.8786e-10	-1.04536
126483493	chr11:126483493:G:A	8.40153e-08	-0.47842	1.47142
126483515	chr11:126483515:C:T	1.18148e-08	-1.8786e-10	-0.968649
126483589	chr11:126483589:C:T	1.52643e-08	-0.374218	-0.338268
126483648	chr11:126483648:C:T	7.99599e-09	-1.8786e-10	-1.35906
126483651	chr11:126483651:C:G	5.24581e-09	-1.78057	-4.18622e-10
126483666	chr11:126483666:C:T	1.69822e-08	-0.329481	-0.276359
126483901	chr11:126483901:A:G	1.22811e-08	-1.8786e-10	-0.929944
126483994	chr11:126483994:G:C	5.66569e-09	-1.70357	-4.18622e-10
126484275	chr11:126484275:G:A	7.78242e-09	-1.8786e-10	-1.38614
126484287	chr11:126484287:G:A	1.73307e-08	-0.308551	-0.276974
126484719	chr11:126484719:T:C	8.31807e-09	-1.8786e-10	-1.31957
126484829	chr11:126484829:TTC:T	1.99984e-08	-1.8786e-10	-0.442352
126484976	chr11:126484976:T:C	1.10061e-08	-1.8786e-10	-1.03956
126485307	chr11:126485307:G:C	7.45816e-09	-1.8786e-10	-1.42869
126485532	chr11:126485532:G:A	1.15153e-08	-1.8786e-10	-0.994323
126485680	chr11:126485680:C:CAG	1.11844e-08	-1.8786e-10	-1.02348
126485862	chr11:126485862:C:T	1.11489e-08	-1.8786e-10	-1.02666
126485872	chr11:126485872:G:A	1.1201e-08	-1.8786e-10	-1.022
126486003	chr11:126486003:A:G	1.11702e-08	-1.8786e-10	-1.02475
126486098	chr11:126486098:T:C	1.08959e-08	-1.8786e-10	-1.04962
126486177	chr11:126486177:A:G	1.10005e-08	-1.8786e-10	-1.04006
126486373	chr11:126486373:A:C	8.41426e-09	-1.8786e-10	-1.30807
126486503	chr11:126486503:C:T	5.2509e-09	-1.7796	-4.18622e-10
126486511	chr11:126486511:C:T	1.12651e-08	-1.8786e-10	-1.01629
126486538	chr11:126486538:G:A	5.42558e-09	-1.74688	-4.18622e-10
126486557	chr11:126486557:G:A	1.89033e-08	-1.8786e-10	-0.498666
126486558	chr11:126486558:T:G	2.23875e-09	-1.65038	-0.981698
126486718	chr11:126486718:G:C	1.09485e-08	-1.8786e-10	-1.0448
126486784	chr11:126486784:A:G	8.34028e-09	-1.8786e-10	-1.31691
126486987	chr11:126486987:A:G	4.43684e-07	3.47257	-0.815463
126487060	chr11:126487060:G:A	1.13164e-08	-1.8786e-10	-1.01175
126487176	chr11:126487176:G:A	1.13164e-08	-1.8786e-10	-1.01175
126487364	chr11:126487364:C:G	1.14759e-08	-1.8786e-10	-0.997751
126487701	chr11:126487701:A:G	2.82274e-09	-1.81822	-0.582071
126487780	chr11:126487780:C:T	7.51545e-09	-1.8786e-10	-1.42104
126487899	chr11:126487899:T:C	3.17204e-07	3.226	-0.904455
126487929	chr11:126487929:C:T	1.28751e-08	-1.8786e-10	-0.882709
126488013	chr11:126488013:C:T	1.06209e-08	-0.76364	-0.311537
126488230	chr11:126488230:T:G	1.16281e-08	-1.8786e-10	-0.984576
126488236	chr11:126488236:T:C	9.03242e-09	-1.8786e-10	-1.23718
126489032	chr11:126489032:G:C	1.44517e-09	-1.65341	-1.41637
126489041	chr11:126489041:A:G	2.0295e-08	-0.746603	0.318974
126489910	chr11:126489910:C:T	6.28434e-07	2.24719	0.758043
126490107	chr11:126490107:C:T	2.65049e-07	2.14191	-4.18622e-10
126490408	chr11:126490408:A:G	1.62037e-09	-1.81739	-1.13796
126490426	chr11:126490426:C:T	2.64398e-08	-1.28483	1.1217
126490508	chr11:126490508:A:G	1.54689e-09	-1.79166	-1.21009
126490630	chr11:126490630:G:A	1.23332e-09	-1.79922	-1.42907
126490697	chr11:126490697:C:T	2.86884e-09	-1.01646	-1.36763
126490977	chr11:126490977:G:A	7.42953e-09	-1.8786e-10	-1.43254
126491388	chr11:126491388:A:C	9.05881e-09	-1.8786e-10	-1.23426
126491436	chr11:126491436:T:C	9.43602e-08	-1.22692	2.33604
126491517	chr11:126491517:C:T	3.42998e-08	-1.8786e-10	0.0971367
126492147	chr11:126492147:C:T	3.67852e-09	-1.54774	-0.587754
126492296	chr11:126492296:C:T	7.44909e-09	-1.8786e-10	-1.42991
126492438	chr11:126492438:C:T	2.39335e-09	-1.23792	-1.32739
126492876	chr11:126492876:G:C	1.47566e-07	-1.8786e-10	1.55627
126492931	chr11:126492931:C:T	2.28997e-09	-1.18725	-1.42221
126493029	chr11:126493029:T:C	7.50066e-09	-1.8786e-10	-1.42301
126493068	chr11:126493068:C:G	8.04614e-09	-1.58455	0.231739
126493274	chr11:126493274:C:T	7.98354e-09	-1.8786e-10	-1.36062
126493293	chr11:126493293:G:A	1.16749e-07	-1.8786e-10	1.32202
126493361	chr11:126493361:G:A	4.00497e-08	-1.8786e-10	0.252118
126493484	chr11:126493484:C:T	1.78574e-09	-1.51659	-1.34157
126494052	chr11:126494052:T:C	2.39594e-09	-1.56429	-0.999941
126494240	chr11:126494240:T:C	8.47602e-09	-1.76109	0.46033
126494571	chr11:126494571:A:G	1.84357e-09	-1.43189	-1.39441
126494751	chr11:126494751:A:G	8.35193e-09	-1.8786e-10	-1.31551
126494786	chr11:126494786:G:A	4.2473e-08	-1.8786e-10	0.310866
126494840	chr11:126494840:G:C	7.43078e-09	-1.8786e-10	-1.43237
126494940	chr11:126494940:G:A	2.45871e-09	-1.65102	-0.887341
126495267	chr11:126495267:G:A	8.49696e-09	-1.8786e-10	-1.29829
126495440	chr11:126495440:TC:T	2.1939e-08	-0.349738	-4.18622e-10
126495923	chr11:126495923:C:T	7.64721e-09	-1.8786e-10	-1.40366
126496280	chr11:126496280:G:A	3.59862e-07	-1.8786e-10	2.44772
126496760	chr11:126496760:G:T	1.37025e-07	-1.53034	3.0125
126496762	chr11:126496762:T:C	1.17741e-08	-1.05307	0.0809771
126496831	chr11:126496831:G:C	7.90513e-09	-1.8786e-10	-1.37049
126496924	chr11:126496924:A:G	2.09701e-09	-1.44821	-1.24928
126497102	chr11:126497102:C:T	4.547e-07	-1.8786e-10	2.68164
126497310	chr11:126497310:G:A	5.89998e-09	-1.11424	-0.548811
126497515	chr11:126497515:C:G	8.93471e-09	-1.8786e-10	-1.24806
126497552	chr11:126497552:CTCAGAT:C	3.79913e-07	-1.8786e-10	2.50194
126497956	chr11:126497956:C:T	5.19948e-09	-1.34231	-0.447136
126497978	chr11:126497978:T:TAG	4.90383e-09	-1.27033	-0.577651
126498197	chr11:126498197:G:A	4.39191e-07	-1.8786e-10	2.64693
126498469	chr11:126498469:T:G	7.51418e-09	-1.8786e-10	-1.42121
126498497	chr11:126498497:G:T	7.40213e-09	-1.8786e-10	-1.43623
126498537	chr11:126498537:A:C	5.54883e-09	-1.10237	-0.622045
126498765	chr11:126498765:C:A	7.45419e-09	-1.8786e-10	-1.42923
126499051	chr11:126499051:C:T	7.29007e-09	-1.00859	-0.442897
126499424	chr11:126499424:C:T	3.75279e-07	-1.04081	3.53048
126499761	chr11:126499761:C:T	7.53022e-08	-1.66365	2.54716
126500170	chr11:126500170:C:T	2.12715e-09	-1.80356	-0.879663
126500537	chr11:126500537:C:T	1.78561e-09	-1.67314	-1.1851
126500608	chr11:126500608:C:T	2.0152e-09	-1.81359	-0.923697
126500733	chr11:126500733:T:C	2.62147e-08	-1.8786e-10	-0.171682
126500928	chr11:126500928:T:C	3.65205e-08	-1.8786e-10	0.159871
126501023	chr11:126501023:C:T	3.2896e-09	-1.75238	-0.494855
126501153	chr11:126501153:A:T	2.94938e-09	-1.7633	-0.593113
126501307	chr11:126501307:G:A	1.14131e-08	-1.8786e-10	-1.00324
126501376	chr11:126501376:C:G	3.49068e-08	-1.8786e-10	0.114678
126501691	chr11:126501691:TCA:T	1.23503e-08	-1.8786e-10	-0.924326
126501844	chr11:126501844:G:A	9.86921e-09	-1.8786e-10	-1.14858
126501997	chr11:126501997:A:G	2.57028e-09	-1.80025	-0.693742
126502107	chr11:126502107:G:A	7.43769e-09	-1.8786e-10	-1.43144
126502424	chr11:126502424:C:T	5.14003e-09	-0.612217	-1.18873
126502440	chr11:126502440:C:T	4.76376e-09	-1.609	-0.267961
126502655	chr11:126502655:A:G	2.30168e-09	-1.67864	-0.925724
126502915	chr11:126502915:G:A	1.76719e-09	-1.44214	-1.42647
126503045	chr11:126503045:G:A	5.06941e-09	-1.81478	-4.18622e-10
126503288	chr11:126503288:G:C	2.28308e-08	-1.8786e-10	-0.309893
126503576	chr11:126503576:A:AT	1.49968e-08	-0.730167	-4.18622e-10
126504135	chr11:126504135:T:A	1.72037e-08	-0.592877	-4.18622e-10
126504451	chr11:126504451:A:G	1.18108e-08	-1.8786e-10	-0.968992
126504455	chr11:126504455:G:A	7.49714e-09	-1.8786e-10	-1.42348
126504594	chr11:126504594:A:T	2.91119e-09	-1.00367	-1.36577
126504890	chr11:126504890:G:A	1.93735e-08	-1.8786e-10	-0.474098
126505014	chr11:126505014:A:AC	7.87694e-09	-1.8786e-10	-1.37406
126505261	chr11:126505261:C:G	1.0127e-08	-1.8786e-10	-1.12279
126505308	chr11:126505308:A:G	1.43972e-09	-1.81784	-1.25571
126505734	chr11:126505734:G:A	7.40866e-09	-1.8786e-10	-1.43535
126505889	chr11:126505889:A:G	5.23132e-09	-1.78334	-4.18622e-10
126505900	chr11:126505900:G:A	1.4687e-09	-1.81968	-1.23395
126506089	chr11:126506089:G:A	8.89858e-09	0.0920986	-1.34421
126506315	chr11:126506315:G:A	5.05791e-09	-1.81705	-4.18622e-10
126506377	chr11:126506377:T:A	1.4318e-09	-1.81141	-1.26766
126506585	chr11:126506585:A:G	1.00171e-08	-1.8786e-10	-1.13371
126506790	chr11:126506790:G:T	1.55857e-08	-1.8786e-10	-0.691651
126506965	chr11:126506965:G:A	1.10665e-08	-1.8786e-10	-1.03408
126507321	chr11:126507321:A:T	4.99481e-09	-1.08294	-0.746667
126507461	chr11:126507461:C:T	1.58815e-09	-1.79941	-1.17603
126507482	chr11:126507482:A:T	1.03184e-08	-1.8786e-10	-1.10408
126507560	chr11:126507560:G:T	2.03879e-09	-1.63305	-1.0926
126507772	chr11:126507772:C:A	1.47495e-09	-1.80208	-1.24729
126507822	chr11:126507822:G:A	1.51853e-08	-0.717676	-4.18622e-10
126508242	chr11:126508242:C:T	9.99608e-09	0.220487	-1.3563
126508371	chr11:126508371:C:T	1.27123e-09	-1.76943	-1.42859
126508503	chr11:126508503:C:T	9.12734e-09	-1.8786e-10	-1.22673
126508561	chr11:126508561:C:T	9.72134e-09	-1.8786e-10	-1.16368
126508566	chr11:126508566:G:A	1.13375e-08	0.300431	-1.31032
126508593	chr11:126508593:T:A	2.10027e-09	-1.67477	-1.02117
126508901	chr11:126508901:T:C	2.00639e-09	-1.69329	-1.04837
126509103	chr11:126509103:C:G	1.2806e-09	-1.75382	-1.43685
126509321	chr11:126509321:C:A	5.22874e-09	-1.78383	-4.18622e-10
126509497	chr11:126509497:A:G	1.41609e-09	-1.81686	-1.27325
126509736	chr11:126509736:T:C	1.57596e-09	-1.80465	-1.17848
126509861	chr11:126509861:G:A	1.01687e-08	-1.8786e-10	-1.11869
126510294	chr11:126510294:T:C	1.57808e-09	-1.80732	-1.17448
126510782	chr11:126510782:G:A	6.27907e-09	-1.60078	-4.18622e-10
126510796	chr11:126510796:GC:G	7.4001e-09	-1.8786e-10	-1.43651
126511185	chr11:126511185:G:A	1.27099e-08	-1.8786e-10	-0.89562
126511302	chr11:126511302:C:T	9.90031e-09	-1.8786e-10	-1.14544
126511352	chr11:126511352:G:A	1.24411e-09	-1.7873	-1.43228
126511566	chr11:126511566:T:C	7.89927e-09	-0.884318	-0.486914
126511832	chr11:126511832:G:C	1.24647e-09	-1.78598	-1.43171
126511868	chr11:126511868:G:A	1.25084e-09	-1.78	-1.43419
126512003	chr11:126512003:T:C	1.59801e-09	-1.80294	-1.1663
126512846	chr11:126512846:T:G	1.21115e-09	-1.80935	-1.43708
126512999	chr11:126512999:G:A	1.12126e-08	-1.8786e-10	-1.02096
126513024	chr11:126513024:G:A	7.77854e-09	-1.8786e-10	-1.38663
126513230	chr11:126513230:C:T	9.18422e-09	-1.8786e-10	-1.22052
126513294	chr11:126513294:A:T	1.60644e-09	-1.80862	-1.15536
126513342	chr11:126513342:C:T	1.2151e-09	-1.80701	-1.43616
126513407	chr11:126513407:A:G	1.47168e-09	-1.81966	-1.23193
126513728	chr11:126513728:C:T	7.51962e-09	-1.8786e-10	-1.42049
126513782	chr11:126513782:C:A	7.9754e-09	-1.8786e-10	-1.36164
126513868	chr11:126513868:C:T	6.23389e-09	-0.821053	-0.786949
126513891	chr11:126513891:A:G	6.8137e-09	-0.757776	-0.76129
126513907	chr11:126513907:G:C	7.41798e-09	-1.8786e-10	-1.4341
126514057	chr11:126514057:G:T	1.22287e-09	-1.81617	-1.42063
126514132	chr11:126514132:T:A	7.98234e-09	-1.8786e-10	-1.36077
126514229	chr11:126514229:C:T	1.72476e-08	-1.8786e-10	-0.59033
126514606	chr11:126514606:A:G	1.38147e-09	-1.81388	-1.30098
126514654	chr11:126514654:A:G	2.3139e-09	-1.50703	-1.09204
126514675	chr11:126514675:C:T	8.32621e-09	-1.8786e-10	-1.31859
126514723	chr11:126514723:A:T	3.98813e-07	-1.8786e-10	2.55049
126514766	chr11:126514766:C:T	3.3895e-09	-0.889825	-1.32749
126514926	chr11:126514926:G:A	1.2602e-09	-1.81527	-1.39147
126515350	chr11:126515350:T:G	1.89179e-08	-1.8786e-10	-0.497894
126515389	chr11:126515389:G:A	1.23387e-09	-1.81182	-1.41603
126515543	chr11:126515543:G:A	2.11769e-09	-1.5612	-1.12647
126516006	chr11:126516006:T:C	7.41979e-09	-1.8786e-10	-1.43385
126516052	chr11:126516052:T:C	1.35407e-09	-1.81901	-1.31588
126517082	chr11:126517082:A:C	5.13782e-09	-1.80137	-4.18622e-10
126517205	chr11:126517205:A:G	1.64152e-08	-1.8786e-10	-0.639795
126517554	chr11:126517554:G:A	1.74197e-09	-1.61564	-1.26735
126517763	chr11:126517763:G:A	1.48516e-08	-0.739895	-4.18622e-10
126518212	chr11:126518212:G:A	1.75487e-09	-1.52048	-1.35513
126518263	chr11:126518263:G:A	7.64189e-09	-1.8786e-10	-1.40436
126518353	chr11:126518353:A:G	3.77288e-09	-1.64332	-0.466842
126518893	chr11:126518893:C:T	1.67068e-09	-1.53163	-1.39314
126519363	chr11:126519363:G:T	2.42833e-09	-1.81516	-0.735636
126519406	chr11:126519406:C:T	3.04557e-09	-1.80748	-0.516832
126519637	chr11:126519637:C:T	9.97359e-09	-1.8786e-10	-1.13806
126519768	chr11:126519768:C:A	1.27461e-09	-1.77863	-1.41674
126520163	chr11:126520163:T:C	1.47836e-09	-1.6103	-1.43677
126520192	chr11:126520192:T:C	1.43053e-09	-1.64356	-1.43639
126520503	chr11:126520503:G:C	9.98966e-09	-1.8786e-10	-1.13645
126520722	chr11:126520722:T:C	1.62036e-09	-1.55128	-1.40408
126520747	chr11:126520747:T:G	1.65673e-09	-1.53078	-1.40238
126521073	chr11:126521073:C:A	2.54041e-09	-1.20198	-1.3037
126521111	chr11:126521111:C:T	9.23461e-09	-1.8786e-10	-1.21504
126521402	chr11:126521402:T:G	1.91402e-09	-1.42709	-1.36171
126521514	chr11:126521514:A:G	1.96063e-09	-1.5099	-1.25483
126521747	chr11:126521747:C:T	1.88485e-09	-1.50533	-1.29882
126521883	chr11:126521883:T:A	8.26509e-09	-1.8786e-10	-1.32596
126521902	chr11:126521902:G:A	2.74584e-09	-1.81335	-0.614562
126522012	chr11:126522012:G:A	1.93946e-09	-1.41393	-1.36166
126522127	chr11:126522127:C:T	1.32945e-08	-1.8786e-10	-0.850653
126522168	chr11:126522168:T:C	2.0536e-09	-1.38266	-1.33575
126522401	chr11:126522401:C:A	9.25219e-09	-1.8786e-10	-1.21314
126522460	chr11:126522460:C:T	7.53486e-09	-1.8786e-10	-1.41846
126522507	chr11:126522507:C:T	7.81343e-09	-1.38216	-4.18622e-10
126522667	chr11:126522667:C:T	7.48741e-09	-1.8786e-10	-1.42478
126522780	chr11:126522780:G:A	7.464e-09	-1.8786e-10	-1.42791
126522827	chr11:126522827:C:T	2.1081e-09	-1.47843	-1.21378
126522908	chr11:126522908:C:T	2.11738e-09	-1.49423	-1.19359
126523179	chr11:126523179:T:G	1.95457e-09	-1.43093	-1.33691
126523253	chr11:126523253:G:T	7.41014e-09	-1.8786e-10	-1.43515
126523597	chr11:126523597:TCCTGC:T	2.00054e-09	-1.48026	-1.26432
126524323	chr11:126524323:T:A	2.01881e-09	-1.35261	-1.38288
126525351	chr11:126525351:G:A	1.22362e-08	-0.933604	-4.18622e-10
126525457	chr11:126525457:G:A	9.30462e-09	-1.8786e-10	-1.20749
126525857	chr11:126525857:A:G	1.24843e-09	-1.81934	-1.39678
126526067	chr11:126526067:C:T	7.59768e-09	-1.8786e-10	-1.41016
126526333	chr11:126526333:G:A	7.78356e-09	-1.8786e-10	-1.38599
126526779	chr11:126526779:G:A	7.33475e-09	-1.78802	0.342642
126527242	chr11:126527242:T:C	8.49293e-09	-1.8786e-10	-1.29877
126527767	chr11:126527767:T:G	1.34383e-08	-1.8786e-10	-0.839897
126527925	chr11:126527925:A:G	1.60903e-09	-1.81906	-1.14331
126528000	chr11:126528000:T:C	7.39464e-09	-1.8786e-10	-1.43725
126528062	chr11:126528062:G:A	7.61475e-09	-1.8786e-10	-1.40792
126528158	chr11:126528158:G:T	1.7481e-09	-1.81809	-1.06138
126528294	chr11:126528294:G:A	1.24673e-08	-1.8786e-10	-0.914897
126528393	chr11:126528393:C:T	5.38058e-09	-1.75521	-4.18622e-10
126528483	chr11:126528483:C:T	5.08627e-09	-1.81146	-4.18622e-10
126528772	chr11:126528772:G:C	7.67389e-09	-1.8786e-10	-1.40018
126528801	chr11:126528801:G:A	7.54203e-09	-1.8786e-10	-1.41751
126529091	chr11:126529091:C:T	7.81468e-09	-1.8786e-10	-1.382
126529129	chr11:126529129:T:C	1.03463e-08	-1.8786e-10	-1.10137
126529138	chr11:126529138:G:A	1.90985e-09	-1.42759	-1.36339
126529188	chr11:126529188:C:T	1.03413e-08	-1.8786e-10	-1.10185
126529451	chr11:126529451:T:C	1.05964e-08	-1.8786e-10	-1.07749
126529523	chr11:126529523:G:A	2.16435e-09	-1.31858	-1.34731
126529590	chr11:126529590:G:A	7.63811e-09	-1.8786e-10	-1.40485
126529784	chr11:126529784:C:A	7.59963e-09	-1.8786e-10	-1.4099
126530022	chr11:126530022:C:T	4.23905e-08	-1.8786e-10	0.308923
126530245	chr11:126530245:C:T	1.878e-06	-1.8786e-10	4.09996
126530246	chr11:126530246:G:A	1.99322e-09	-1.34454	-1.40371
126530472	chr11:126530472:G:C	1.15843e-08	-1.8786e-10	-0.988354
126530501	chr11:126530501:T:C	1.15947e-08	-1.8786e-10	-0.987458
126530906	chr11:126530906:T:C	2.70778e-09	-1.16041	-1.28146
126530924	chr11:126530924:G:A	7.66158e-09	-1.8786e-10	-1.40178
126531041	chr11:126531041:G:C	1.94498e-08	-1.8786e-10	-0.470164
126531223	chr11:126531223:G:C	1.96162e-09	-1.46324	-1.30099
126531384	chr11:126531384:T:C	1.63009e-08	-1.8786e-10	-0.646783
126531858	chr11:126531858:T:C	4.62506e-09	-0.669728	-1.23678
126531931	chr11:126531931:A:G	7.482e-09	-1.8786e-10	-1.4255
126531950	chr11:126531950:G:A	1.56375e-09	-1.80507	-1.18584
126532071	chr11:126532071:A:G	6.37009e-09	-0.437599	-1.14879
126532189	chr11:126532189:C:T	1.48945e-09	-1.80528	-1.23431
126532409	chr11:126532409:C:T	1.52826e-09	-1.81223	-1.20164
126532444	chr11:126532444:C:T	8.98448e-09	-1.8786e-10	-1.2425
126532596	chr11:126532596:G:A	7.69656e-09	-1.8786e-10	-1.39723
126532625	chr11:126532625:C:T	1.1157e-08	-1.02593	-4.18622e-10
126532658	chr11:126532658:G:A	1.42215e-09	-1.81088	-1.27495
126532677	chr11:126532677:AGAT:A	1.42821e-09	-1.80952	-1.27206
126532866	chr11:126532866:A:G	9.61739e-09	-1.8786e-10	-1.17443
126532883	chr11:126532883:C:T	2.15232e-08	0.0433754	-0.412248
126533780	chr11:126533780:A:C	5.57288e-09	-1.72009	-4.18622e-10
126533851	chr11:126533851:C:T	9.41956e-09	-1.8786e-10	-1.19521
126533859	chr11:126533859:G:T	9.39509e-09	-1.8786e-10	-1.19782
126533929	chr11:126533929:C:T	8.51366e-09	-1.8786e-10	-1.29633
126534006	chr11:126534006:G:C	1.3464e-08	-1.8786e-10	-0.837985
126534029	chr11:126534029:A:T	1.30269e-09	-1.81672	-1.35685
126534233	chr11:126534233:C:T	2.95302e-09	-0.928429	-1.42674
126534365	chr11:126534365:A:G	1.18027e-08	-0.238284	-0.731394
126534370	chr11:126534370:C:A	3.23517e-08	-1.8786e-10	0.0386629
126534652	chr11:126534652:A:G	1.29113e-08	-0.344631	-0.535266
126534744	chr11:126534744:A:T	1.45541e-09	-1.81695	-1.24576
126534752	chr11:126534752:G:A	7.68549e-09	-1.8786e-10	-1.39867
126534817	chr11:126534817:GCTGAGCAGGCAGGGC:G	7.57695e-09	-1.8786e-10	-1.41289
126534934	chr11:126534934:C:T	7.82172e-09	-1.8786e-10	-1.3811
126535299	chr11:126535299:A:G	7.73752e-09	-1.8786e-10	-1.39192
126535348	chr11:126535348:C:A	6.29673e-09	-1.81674	0.218768
126535612	chr11:126535612:A:G	6.42424e-09	-0.158409	-1.41951
126536232	chr11:126536232:G:A	1.66507e-09	-1.79335	-1.13478
126536286	chr11:126536286:T:C	1.20498e-08	-1.8786e-10	-0.948958
126536339	chr11:126536339:T:G	1.3559e-08	-1.8786e-10	-0.830951
126536623	chr11:126536623:C:T	7.66837e-09	-1.8786e-10	-1.4009
126536980	chr11:126536980:C:T	1.2615e-09	-1.7905	-1.4152
126537170	chr11:126537170:C:T	1.13427e-08	-1.8786e-10	-1.00943
126537468	chr11:126537468:G:A	7.9688e-09	-1.8786e-10	-1.36247
126537545	chr11:126537545:T:C	4.4138e-09	-0.56233	-1.39094
126537601	chr11:126537601:A:C	4.73589e-09	-0.5866	-1.29623
126537647	chr11:126537647:G:A	5.21075e-09	-1.78728	-4.18622e-10
126537835	chr11:126537835:C:A	8.11038e-09	-1.8786e-10	-1.34486
126538057	chr11:126538057:G:C	1.02403e-08	-1.8786e-10	-1.11167
126538079	chr11:126538079:G:C	1.02669e-08	-1.8786e-10	-1.10907
126538308	chr11:126538308:C:T	1.26466e-08	-1.8786e-10	-0.900612
126538412	chr11:126538412:G:A	8.3794e-09	-1.8786e-10	-1.31223
126538477	chr11:126538477:G:A	7.89593e-09	-1.8786e-10	-1.37165
126538486	chr11:126538486:T:A	1.26604e-09	-1.77244	-1.42966
126538518	chr11:126538518:C:T	1.28789e-08	-0.88241	-4.18622e-10
126538772	chr11:126538772:C:G	4.31175e-09	-0.638479	-1.33818
126538777	chr11:126538777:T:C	8.88528e-09	-1.8786e-10	-1.25361
126538815	chr11:126538815:C:T	5.29127e-09	-0.369843	-1.4021
126539274	chr11:126539274:C:T	7.46981e-09	-1.8786e-10	-1.42713
126539328	chr11:126539328:T:C	7.94744e-09	-1.8786e-10	-1.36515
126539339	chr11:126539339:G:A	1.25362e-09	-1.78159	-1.43038
126539432	chr11:126539432:T:G	4.9421e-09	-0.433109	-1.4071
126539505	chr11:126539505:T:G	7.49697e-09	-1.8786e-10	-1.4235
126539629	chr11:126539629:T:C	8.26844e-09	0.110988	-1.43654
126539711	chr11:126539711:G:C	4.29112e-09	-1.7857	-0.195753
126539727	chr11:126539727:C:T	4.76748e-09	-0.57183	-1.30435
126539761	chr11:126539761:A:G	5.03737e-07	-1.8786e-10	2.78405
126539987	chr11:126539987:A:C	6.40012e-09	-0.288794	-1.29289
126540018	chr11:126540018:A:C	8.2953e-09	-0.0814439	-1.24087
126540306	chr11:126540306:A:G	8.78111e-09	-1.8786e-10	-1.2654
126540481	chr11:126540481:G:A	3.4373e-09	-0.806314	-1.397
126540548	chr11:126540548:C:T	5.56534e-09	-1.72145	-4.18622e-10
126540563	chr11:126540563:C:A	1.29035e-09	-1.78093	-1.40216
126540999	chr11:126540999:G:A	6.27826e-09	-0.438139	-1.16277
126541074	chr11:126541074:T:A	5.40546e-09	-0.368835	-1.38176
126541155	chr11:126541155:C:T	6.43171e-09	-0.435892	-1.14087
126541395	chr11:126541395:C:T	6.65485e-09	-0.322888	-1.21977
126541564	chr11:126541564:G:C	8.50827e-09	-0.183854	-1.11311
126541770	chr11:126541770:T:C	1.2478e-07	1.38855	-4.18622e-10
126542099	chr11:126542099:A:G	7.13981e-09	-0.169035	-1.30328
126542111	chr11:126542111:T:C	7.98956e-09	-0.15421	-1.20566
126542153	chr11:126542153:T:C	8.60972e-09	-1.8786e-10	-1.28511
126542183	chr11:126542183:C:T	7.43696e-09	-1.8786e-10	-1.43154
126542272	chr11:126542272:AGTTGTTCCCAACTGGACACAGACCATCTTGG:A	7.7383e-09	-1.8786e-10	-1.39182
126542341	chr11:126542341:T:C	7.81601e-09	-1.8786e-10	-1.38183
126542471	chr11:126542471:T:C	9.41304e-09	-1.8786e-10	-1.19591
126542506	chr11:126542506:G:T	2.5924e-08	-1.8786e-10	-0.182835
126542576	chr11:126542576:G:A	1.06225e-08	-1.8786e-10	-1.07503
126542585	chr11:126542585:A:G	3.35561e-08	1.22074	-1.14553
126542681	chr11:126542681:G:T	7.52365e-09	-1.8786e-10	-1.41995
126542743	chr11:126542743:T:C	8.08622e-09	-1.8786e-10	-1.34784
126542752	chr11:126542752:A:G	7.40741e-09	-1.8786e-10	-1.43552
126543028	chr11:126543028:A:G	6.48527e-09	-1.76591	0.197443
126543707	chr11:126543707:T:C	6.4289e-09	-1.20822	-0.368982
126543743	chr11:126543743:T:A	1.3636e-08	-0.435747	-0.389543
126544178	chr11:126544178:G:A	9.80417e-09	-0.484971	-0.670224
126544192	chr11:126544192:T:C	1.06145e-08	0.321264	-1.39705
126544350	chr11:126544350:C:G	9.72622e-09	-1.8786e-10	-1.16318
126544536	chr11:126544536:C:T	1.27068e-08	-0.895866	-4.18622e-10
126544878	chr11:126544878:T:C	8.18412e-09	-1.8786e-10	-1.33581
126544903	chr11:126544903:A:G	7.66e-09	-1.8786e-10	-1.40199
126545037	chr11:126545037:A:G	9.08829e-09	-1.23102	-4.18622e-10
126545162	chr11:126545162:G:A	8.84038e-09	-1.25867	-4.18622e-10
126545217	chr11:126545217:G:A	6.4728e-09	-1.57039	-4.18622e-10
126545479	chr11:126545479:A:G	1.90047e-09	-1.73664	-1.05926
126545531	chr11:126545531:A:G	2.9839e-09	-1.26772	-1.07706
126546164	chr11:126546164:A:G	3.09534e-09	-1.29396	-1.01415
126546481	chr11:126546481:C:T	6.23537e-09	-0.891755	-0.71601
126546528	chr11:126546528:C:T	7.40314e-09	-1.8786e-10	-1.4361
126546745	chr11:126546745:G:A	5.43934e-09	-1.74434	-4.18622e-10
126546788	chr11:126546788:T:C	1.05145e-08	-1.8786e-10	-1.08525
126546842	chr11:126546842:C:T	7.67711e-09	-1.8786e-10	-1.39976
126546939	chr11:126546939:G:A	7.39684e-09	-1.8786e-10	-1.43695
126547072	chr11:126547072:A:G	8.26574e-09	-0.351005	-0.974878
126547096	chr11:126547096:G:T	2.28499e-08	-0.404937	0.0958826
126547426	chr11:126547426:C:G	9.89918e-09	-1.8786e-10	-1.14555
126548162	chr11:126548162:T:C	1.0691e-08	-1.0686	-4.18622e-10
126548362	chr11:126548362:G:A	1.18988e-08	-1.8786e-10	-0.961567
126548784	chr11:126548784:T:C	7.41372e-09	-1.8786e-10	-1.43467
126548823	chr11:126548823:C:T	7.40014e-09	-1.8786e-10	-1.4365
126548846	chr11:126548846:TGG:T	1.01057e-08	-1.8786e-10	-1.1249
126549006	chr11:126549006:A:G	3.81422e-09	-0.705097	-1.39417
126549390	chr11:126549390:C:T	7.41898e-09	-1.8786e-10	-1.43396
126549567	chr11:126549567:C:A	1.1811e-08	-1.8786e-10	-0.968973
126549825	chr11:126549825:C:T	1.438e-09	-1.69462	-1.38013
126550418	chr11:126550418:G:A	4.31836e-09	-1.06056	-0.914563
126550791	chr11:126550791:C:T	7.39469e-09	-1.8786e-10	-1.43724
126551095	chr11:126551095:G:T	7.42652e-09	-1.8786e-10	-1.43294
126551150	chr11:126551150:G:A	5.05508e-09	-1.0717	-0.745905
126551151	chr11:126551151:C:T	7.73961e-09	-1.8786e-10	-1.39165
126551187	chr11:126551187:A:G	7.58037e-09	-1.8786e-10	-1.41244
126551234	chr11:126551234:C:T	3.51031e-09	-1.81589	-0.366414
126551520	chr11:126551520:G:A	7.87086e-09	-0.222893	-1.15194
126551545	chr11:126551545:A:G	7.67751e-09	-1.8786e-10	-1.39971
126551681	chr11:126551681:C:T	8.77455e-09	-1.8786e-10	-1.26615
126551876	chr11:126551876:C:T	4.34666e-09	-0.714827	-1.25377
126552119	chr11:126552119:C:A	8.87394e-09	-1.8786e-10	-1.25488
126552266	chr11:126552266:A:G	4.49811e-09	-1.78913	-0.145211
126552853	chr11:126552853:G:A	3.22898e-09	-1.1936	-1.07224
126552920	chr11:126552920:C:G	1.52758e-08	-1.51128	0.799548
126553062	chr11:126553062:G:C	7.68079e-09	-1.8786e-10	-1.39928
126553185	chr11:126553185:A:G	1.34595e-08	-1.57193	0.733612
126553226	chr11:126553226:A:G	5.09116e-09	-1.8105	-4.18622e-10
126553233	chr11:126553233:G:A	9.02932e-09	-1.8786e-10	-1.23753
126553372	chr11:126553372:C:T	1.35977e-09	-1.80607	-1.32462
126553490	chr11:126553490:G:T	8.98284e-09	-1.8786e-10	-1.24269
126553581	chr11:126553581:TG:AG	1.09815e-08	0.0467563	-1.08855
126553687	chr11:126553687:G:T	7.71098e-09	-1.8786e-10	-1.39536
126554427	chr11:126554427:A:G	7.91057e-09	-1.8786e-10	-1.3698
126554622	chr11:126554622:T:C	1.19134e-08	-1.8786e-10	-0.960335
126554877	chr11:126554877:C:T	5.11772e-09	-1.80529	-4.18622e-10
126555058	chr11:126555058:G:A	7.59014e-09	-1.8786e-10	-1.41115
126555233	chr11:126555233:T:C	5.33092e-09	-1.02264	-0.741837
126555291	chr11:126555291:G:A	1.31227e-09	-1.8134	-1.35285
126555473	chr11:126555473:T:A	1.30742e-09	-1.81502	-1.35493
126555491	chr11:126555491:A:G	1.40629e-09	-1.68116	-1.41589
126555682	chr11:126555682:A:G	5.99741e-09	-1.81227	0.165593
126555695	chr11:126555695:T:C	1.12962e-08	-1.8786e-10	-1.01353
126555779	chr11:126555779:C:T	1.2943e-09	-1.80964	-1.37039
126555953	chr11:126555953:G:T	1.4948e-09	-1.80325	-1.23276
126556112	chr11:126556112:G:A	7.68197e-09	-1.8786e-10	-1.39913
126556189	chr11:126556189:G:C	1.27309e-08	-1.8786e-10	-0.893974
126556547	chr11:126556547:A:G	6.18893e-09	-1.79573	0.180493
126556670	chr11:126556670:T:C	8.22586e-09	-1.8786e-10	-1.33072
126556806	chr11:126556806:C:T	6.50182e-09	-1.56592	-4.18622e-10
126556822	chr11:126556822:A:T	5.28105e-09	-1.7184	-0.0554761
126556927	chr11:126556927:C:T	3.00184e-09	-1.2182	-1.12058
126557198	chr11:126557198:A:G	8.27255e-09	-1.8786e-10	-1.32506
126557550	chr11:126557550:T:C	8.24676e-09	-1.8786e-10	-1.32818
126557657	chr11:126557657:G:A	1.32465e-09	-1.73628	-1.42058
126557683	chr11:126557683:C:T	7.82289e-09	-1.8786e-10	-1.38095
126558130	chr11:126558130:T:C	4.66927e-09	-0.491962	-1.40504
126558347	chr11:126558347:C:T	8.25749e-09	-1.8786e-10	-1.32688
126558555	chr11:126558555:T:A	1.39636e-08	-1.8786e-10	-0.801549
126558781	chr11:126558781:G:A	1.71004e-09	-1.67208	-1.22941
126559108	chr11:126559108:TC:T	7.72646e-09	-1.8786e-10	-1.39335
126559125	chr11:126559125:C:T	4.53534e-09	-1.61356	-0.312541
126559223	chr11:126559223:T:C	1.84488e-08	-1.8786e-10	-0.523001
126559297	chr11:126559297:A:T	1.40052e-08	-1.8786e-10	-0.79857
126559504	chr11:126559504:T:C	8.68526e-09	-1.8786e-10	-1.27638
126559931	chr11:126559931:C:T	3.73614e-09	-1.58817	-0.531784
126560220	chr11:126560220:C:T	1.27231e-09	-1.77863	-1.41854
126560502	chr11:126560502:A:G	8.79513e-09	-1.8786e-10	-1.2638
126560762	chr11:126560762:T:C	1.34347e-09	-1.78604	-1.35671
126560854	chr11:126560854:A:G	9.82858e-09	-1.8786e-10	-1.15271
126561018	chr11:126561018:A:G	1.53773e-09	-1.58198	-1.42571
126561106	chr11:126561106:A:G	7.49827e-09	-1.8786e-10	-1.42333
126561143	chr11:126561143:T:C	1.04186e-08	-1.69113	0.596723
126561929	chr11:126561929:T:C	1.62633e-08	-1.8786e-10	-0.649093
126561941	chr11:126561941:T:G	1.331e-09	-1.7459	-1.40617
126562009	chr11:126562009:C:T	1.77415e-09	-1.63018	-1.2345
126562090	chr11:126562090:T:C	2.91342e-09	-1.02873	-1.33994
126562408	chr11:126562408:G:A	5.75442e-09	-1.68804	-4.18622e-10
126562481	chr11:126562481:A:G	1.86695e-09	-1.81636	-0.99734
126563084	chr11:126563084:T:C	5.78661e-09	-0.656531	-1.02592
126563352	chr11:126563352:A:G	1.49437e-07	1.56887	-4.18622e-10
126563437	chr11:126563437:C:T	1.35153e-08	-1.8786e-10	-0.834178
126563565	chr11:126563565:C:T	7.77656e-09	-1.8786e-10	-1.38689
126563834	chr11:126563834:C:T	8.76749e-09	-1.8786e-10	-1.26695
126563977	chr11:126563977:C:T	1.01511e-08	-1.8786e-10	-1.12042
126564492	chr11:126564492:A:G	8.07325e-09	-1.8786e-10	-1.34945
126564656	chr11:126564656:G:T	8.11713e-09	-1.8786e-10	-1.34403
126564657	chr11:126564657:C:T	7.77121e-09	-1.8786e-10	-1.38758
126564742	chr11:126564742:T:C	7.41882e-09	-1.8786e-10	-1.43398
126564938	chr11:126564938:A:T	1.50927e-08	-1.8786e-10	-0.723793
126564986	chr11:126564986:G:A	2.96902e-09	-1.10113	-1.24864
126565187	chr11:126565187:G:A	4.85108e-09	-1.03725	-0.82155
126565190	chr11:126565190:C:A	1.22325e-08	-1.8786e-10	-0.933903
126565337	chr11:126565337:T:C	1.37497e-08	-1.8786e-10	-0.816988
126565369	chr11:126565369:T:C	2.89262e-09	-1.77365	-0.602192
126565617	chr11:126565617:C:T	3.08328e-08	-1.8786e-10	-0.00942373
126565833	chr11:126565833:A:G	3.65747e-09	-0.923929	-1.2173
126565915	chr11:126565915:C:T	3.55337e-09	-0.774944	-1.39516
126565956	chr11:126565956:T:C	3.08288e-09	-1.06008	-1.25206
126566092	chr11:126566092:C:T	3.66996e-08	-1.8786e-10	0.164762
126566137	chr11:126566137:GA:G	2.95003e-09	-0.931854	-1.42433
126566147	chr11:126566147:T:G	2.31297e-08	-1.8786e-10	-0.296885
126566149	chr11:126566149:C:T	1.46798e-08	-1.8786e-10	-0.751531
126566165	chr11:126566165:C:T	3.38364e-09	-0.958203	-1.26085
126566267	chr11:126566267:A:G	1.65097e-09	-1.69255	-1.24409
126566334	chr11:126566334:G:C	1.37233e-09	-1.68807	-1.43342
126566671	chr11:126566671:A:C	1.08797e-08	-1.05111	-4.18622e-10
126567027	chr11:126567027:G:T	4.47446e-09	-0.915621	-1.024
126567093	chr11:126567093:A:G	1.58377e-09	-1.80315	-1.17505
126567939	chr11:126567939:T:A	3.26457e-09	-0.841701	-1.41317
126567994	chr11:126567994:G:A	4.75381e-08	-1.8786e-10	0.42353
126568046	chr11:126568046:G:A	3.73746e-09	-0.70277	-1.41683
126568216	chr11:126568216:C:T	2.85264e-09	-0.992724	-1.39703
126568327	chr11:126568327:T:A	1.18282e-08	-1.8786e-10	-0.967516
126569124	chr11:126569124:T:C	1.74083e-09	-1.67753	-1.20611
126570012	chr11:126570012:A:T	9.41927e-09	-1.8786e-10	-1.19525
126570283	chr11:126570283:TAA:T	7.77485e-09	-1.8786e-10	-1.38711
126570293	chr11:126570293:C:T	1.38394e-08	-1.8786e-10	-0.810482
126570330	chr11:126570330:A:G	1.59179e-09	-1.76367	-1.20948
126570331	chr11:126570331:T:C	1.51401e-09	-1.77874	-1.24451
126570429	chr11:126570429:T:C	2.85753e-07	-1.8786e-10	2.21713
126571261	chr11:126571261:C:A	1.09479e-08	-1.8786e-10	-1.04486
126571401	chr11:126571401:A:G	1.35453e-08	-0.831963	-4.18622e-10
126571768	chr11:126571768:G:A	8.3092e-09	-1.8786e-10	-1.32064
126571839	chr11:126571839:A:G	1.62384e-08	-1.8786e-10	-0.650626
126572475	chr11:126572475:C:T	8.38203e-09	-1.8786e-10	-1.31191
126572579	chr11:126572579:CCCCG:C	4.72059e-09	-0.60168	-1.28439
126572740	chr11:126572740:C:A	9.62644e-09	-1.17349	-4.18622e-10
126572752	chr11:126572752:G:C	1.82468e-08	-1.31931	0.785304
126572755	chr11:126572755:C:T	7.39672e-09	-1.8786e-10	-1.43697
126572891	chr11:126572891:G:T	1.08486e-08	-1.73355	0.679579
126573200	chr11:126573200:A:G	8.13856e-08	-1.8786e-10	0.961196
126573229	chr11:126573229:G:C	1.34003e-07	-0.956415	2.41628
126573291	chr11:126573291:C:T	3.96624e-09	-0.833721	-1.22646
126573942	chr11:126573942:T:C	4.52547e-09	-1.17836	-0.749916
126574047	chr11:126574047:A:G	1.26149e-09	-1.80626	-1.39945
126574079	chr11:126574079:C:T	7.39468e-09	-1.8786e-10	-1.43724
126574320	chr11:126574320:C:G	8.34809e-09	-1.8786e-10	-1.31597
126574756	chr11:126574756:A:G	1.9542e-08	-0.960522	0.495085
126574827	chr11:126574827:G:C	8.46074e-09	-0.964957	-0.337609
126574939	chr11:126574939:G:A	1.19314e-08	-1.8786e-10	-0.958833
126575001	chr11:126575001:G:A	7.47023e-09	-1.8786e-10	-1.42708
126575055	chr11:126575055:G:A	7.39537e-09	-1.8786e-10	-1.43715
126575202	chr11:126575202:A:G	1.05855e-08	-1.07852	-4.18622e-10
126575561	chr11:126575561:T:G	6.79379e-09	-0.189822	-1.33217
126575710	chr11:126575710:G:C	1.81624e-08	-0.746628	0.207979
126575895	chr11:126575895:C:A	7.80179e-09	-1.8786e-10	-1.38365
126575920	chr11:126575920:T:C	7.63865e-09	-1.8786e-10	-1.40478
126575933	chr11:126575933:A:G	2.36422e-07	-1.8786e-10	2.02762
126576065	chr11:126576065:G:A	2.16713e-07	-1.8786e-10	1.94057
126576466	chr11:126576466:A:G	5.87537e-09	-0.295265	-1.37197
126576536	chr11:126576536:T:C	1.38684e-08	-1.8786e-10	-0.80839
126576692	chr11:126576692:G:A	9.11984e-08	-1.80748	2.88252
126577657	chr11:126577657:G:A	1.86543e-09	-1.81502	-0.999493
126577890	chr11:126577890:T:C	4.16517e-09	-0.586238	-1.42501
126577937	chr11:126577937:C:T	2.11286e-09	-1.27214	-1.41782
126578593	chr11:126578593:C:T	3.32588e-09	-1.10132	-1.13495
126578676	chr11:126578676:G:T	1.05634e-08	-1.0806	-4.18622e-10
126579048	chr11:126579048:C:T	1.11025e-08	-0.0249169	-1.00592
126579172	chr11:126579172:G:A	3.39677e-07	-1.8786e-10	2.38999
126579181	chr11:126579181:A:G	1.1572e-08	-0.989412	-4.18622e-10
126579192	chr11:126579192:C:T	7.94114e-09	-1.33006	-0.0358839
126579322	chr11:126579322:G:A	8.55056e-09	-1.8786e-10	-1.29201
126579491	chr11:126579491:A:G	7.51186e-09	-1.8786e-10	-1.42152
126579692	chr11:126579692:C:A	3.12349e-07	-1.8786e-10	2.30612
126579783	chr11:126579783:C:T	6.48862e-09	-1.41129	-0.156661
126580601	chr11:126580601:C:T	3.98408e-08	-0.422548	0.669438
126580719	chr11:126580719:G:T	3.75378e-08	-0.496709	0.684055
126580874	chr11:126580874:C:T	7.53775e-09	-1.8786e-10	-1.41808
126581113	chr11:126581113:T:C	2.4204e-09	-1.22499	-1.32908
126581334	chr11:126581334:C:G	1.58551e-09	-1.72026	-1.25683
126581417	chr11:126581417:G:C	2.92874e-09	-1.12728	-1.23615
126581546	chr11:126581546:A:G	1.2529e-08	-1.78875	0.878793
126581577	chr11:126581577:A:G	7.8768e-09	-1.8786e-10	-1.37408
126581594	chr11:126581594:T:C	1.29135e-09	-1.74783	-1.43449
126581775	chr11:126581775:C:T	7.76825e-09	-1.8786e-10	-1.38796
126581837	chr11:126581837:G:A	7.87742e-09	-1.8786e-10	-1.374
126582137	chr11:126582137:T:C	1.519e-09	-1.75755	-1.2624
126582474	chr11:126582474:A:G	3.88194e-09	-1.10719	-0.974476
126582812	chr11:126582812:T:C	8.22651e-09	-1.8786e-10	-1.33064
126582889	chr11:126582889:C:T	1.64942e-09	-1.69771	-1.23987
126583225	chr11:126583225:C:A	9.26241e-09	-1.8786e-10	-1.21204
126583381	chr11:126583381:A:G	1.92061e-09	-1.34812	-1.43724
126583621	chr11:126583621:C:T	2.06712e-09	-1.80606	-0.905782
126584501	chr11:126584501:G:A	8.79117e-09	-1.8786e-10	-1.26425
126584583	chr11:126584583:C:A	7.59611e-09	-1.8786e-10	-1.41037
126584707	chr11:126584707:G:A	1.34374e-09	-1.77319	-1.36935
126584793	chr11:126584793:A:G	1.21334e-09	-1.81555	-1.42907
126584975	chr11:126584975:G:C	2.4619e-08	-1.16634	0.931854
126585211	chr11:126585211:G:C	6.75864e-09	-1.52718	-4.18622e-10
126585391	chr11:126585391:G:A	9.31774e-09	-1.8786e-10	-1.20608
126586682	chr11:126586682:A:G	5.87887e-09	-1.52054	-0.146096
126587081	chr11:126587081:C:T	2.64599e-08	-1.8786e-10	-0.162373
126587939	chr11:126587939:G:A	7.65454e-09	-1.8786e-10	-1.4027
126587989	chr11:126587989:T:G	7.76062e-09	-1.8786e-10	-1.38894
126588010	chr11:126588010:T:C	4.17768e-09	-0.572781	-1.43547
126588029	chr11:126588029:G:T	4.52164e-09	-1.29727	-0.631858
126588368	chr11:126588368:T:G	1.2981e-09	-1.76356	-1.41354
126588428	chr11:126588428:G:A	8.64323e-09	-1.8786e-10	-1.28123
126588507	chr11:126588507:G:A	7.3945e-09	-1.8786e-10	-1.43727
126588621	chr11:126588621:A:G	1.6578e-08	-1.29042	0.660495
126589015	chr11:126589015:C:T	5.04571e-09	-1.81946	-4.18622e-10
126589018	chr11:126589018:C:G	5.90209e-09	-1.6627	-4.18622e-10
126589047	chr11:126589047:G:A	2.35674e-09	-1.64198	-0.938738
126589431	chr11:126589431:G:A	1.28967e-09	-1.74648	-1.43714
126589736	chr11:126589736:T:C	4.08167e-09	-1.75109	-0.280405
126589870	chr11:126589870:T:C	3.71992e-09	-1.56925	-0.555055
126589892	chr11:126589892:T:C	3.43993e-09	-1.59312	-0.609436
126589944	chr11:126589944:C:T	6.64733e-09	-1.54379	-4.18622e-10
126590104	chr11:126590104:T:C	1.93964e-09	-1.41018	-1.36532
126590115	chr11:126590115:G:A	1.20465e-08	-1.8786e-10	-0.949231
126590121	chr11:126590121:C:A	1.12686e-08	-1.8786e-10	-1.01598
126590250	chr11:126590250:A:T	7.40947e-09	-1.8786e-10	-1.43524
126590272	chr11:126590272:A:C	2.07628e-09	-1.27307	-1.43435
126590313	chr11:126590313:A:G	1.87162e-09	-1.3757	-1.4355
126590401	chr11:126590401:A:G	2.08126e-09	-1.7803	-0.924733
126590517	chr11:126590517:G:A	2.06059e-09	-1.27801	-1.437
126590790	chr11:126590790:G:A	1.4735e-09	-1.63906	-1.4113
126590862	chr11:126590862:C:T	2.12749e-09	-1.73351	-0.949549
126591001	chr11:126591001:A:G	1.99565e-09	-1.73494	-1.01209
126591315	chr11:126591315:G:A	3.63198e-09	-0.736862	-1.41136
126591557	chr11:126591557:T:C	8.37345e-09	-1.8786e-10	-1.31294
126591863	chr11:126591863:C:T	2.61758e-09	-1.81636	-0.659386
126591913	chr11:126591913:G:A	1.20805e-09	-1.81768	-1.43132
126592124	chr11:126592124:G:A	2.21792e-09	-1.7001	-0.941334
126592738	chr11:126592738:T:C	2.03629e-09	-1.81832	-0.908546
126592747	chr11:126592747:G:A	1.75498e-09	-1.81968	-1.05587
126592812	chr11:126592812:T:C	9.98679e-09	-1.8786e-10	-1.13674
126592867	chr11:126592867:C:A	6.21583e-09	-0.180686	-1.43022
126592897	chr11:126592897:C:T	8.79149e-09	-1.8786e-10	-1.26422
126593358	chr11:126593358:C:A	4.19006e-09	-0.581406	-1.42388
126593540	chr11:126593540:T:C	1.01499e-08	-1.12054	-4.18622e-10
126593607	chr11:126593607:G:A	1.52066e-09	-1.6226	-1.39625
126593676	chr11:126593676:G:A	1.3637e-09	-1.71913	-1.40866
126593810	chr11:126593810:C:G	7.63969e-09	-1.8786e-10	-1.40465
126594306	chr11:126594306:A:AT	8.23813e-09	-1.43318	0.10395
126594673	chr11:126594673:C:A	1.98166e-08	-1.8786e-10	-0.451482
126594714	chr11:126594714:C:T	1.60669e-09	-1.61083	-1.35299
126594720	chr11:126594720:C:A	1.60314e-09	-1.62723	-1.3388
126594813	chr11:126594813:C:T	5.40699e-09	-1.75031	-4.18622e-10
126595253	chr11:126595253:C:T	1.41336e-09	-1.77996	-1.31207
126595401	chr11:126595401:T:C	6.04476e-09	-1.63881	-4.18622e-10
126595937	chr11:126595937:A:G	1.07705e-08	-1.8786e-10	-1.06119
126596046	chr11:126596046:G:A	1.06597e-08	-1.8786e-10	-1.07153
126596234	chr11:126596234:T:C	2.32692e-09	-1.6586	-0.93486
126597772	chr11:126597772:T:C	5.94658e-09	-0.288777	-1.36641
126597844	chr11:126597844:C:T	1.08873e-08	-1.8786e-10	-1.0504
126598029	chr11:126598029:C:G	8.75241e-09	-1.8786e-10	-1.26867
126598768	chr11:126598768:T:C	9.09111e-09	-1.8786e-10	-1.23071
126598817	chr11:126598817:T:C	1.43918e-09	-1.79577	-1.27816
126599075	chr11:126599075:C:T	2.99134e-09	-0.982375	-1.35991
126599530	chr11:126599530:G:A	1.15673e-08	-0.989821	-4.18622e-10
126599663	chr11:126599663:T:C	3.44514e-09	-0.881692	-1.31935
126599709	chr11:126599709:A:G	1.32193e-09	-1.76778	-1.39113
126599836	chr11:126599836:C:T	1.30144e-09	-1.76287	-1.41167
126599907	chr11:126599907:C:T	1.31525e-09	-1.73214	-1.43183
126600405	chr11:126600405:G:A	1.37324e-09	-1.75095	-1.36988
126600535	chr11:126600535:C:T	3.28312e-08	-1.8786e-10	0.0533757
126600778	chr11:126600778:A:G	7.46552e-09	-1.8786e-10	-1.42771
126600838	chr11:126600838:C:T	2.17972e-08	-1.8786e-10	-0.35622
126601052	chr11:126601052:G:A	7.73714e-09	-1.8786e-10	-1.39197
126601335	chr11:126601335:C:T	1.23003e-08	-1.8786e-10	-0.928378
126601359	chr11:126601359:C:T	1.02787e-08	-1.8786e-10	-1.10793
126601576	chr11:126601576:A:G	8.51526e-09	-1.8786e-10	-1.29614
126601738	chr11:126601738:C:T	8.51234e-09	-1.8786e-10	-1.29649
126601749	chr11:126601749:G:A	1.34163e-09	-1.72853	-1.41559
126601789	chr11:126601789:C:T	9.16771e-09	-1.8786e-10	-1.22232
126601792	chr11:126601792:G:A	4.95894e-09	-0.443359	-1.39345
126602087	chr11:126602087:T:C	9.18942e-09	-1.8786e-10	-1.21995
126602094	chr11:126602094:C:T	3.04378e-09	-0.915879	-1.40902
126602253	chr11:126602253:C:T	8.45797e-09	-1.8786e-10	-1.30289
126602599	chr11:126602599:A:G	5.45251e-09	-1.74193	-4.18622e-10
126602617	chr11:126602617:G:A	2.27735e-09	-1.39902	-1.21597
126602654	chr11:126602654:G:T	1.29581e-09	-1.74744	-1.43143
126602792	chr11:126602792:G:A	8.77152e-09	-1.8786e-10	-1.26649
126603339	chr11:126603339:C:T	1.36959e-09	-1.68631	-1.43719
126603340	chr11:126603340:C:T	1.07586e-08	-1.8786e-10	-1.0623
126603380	chr11:126603380:A:G	1.49064e-08	-1.8786e-10	-0.736212
126603397	chr11:126603397:C:T	5.90703e-09	-1.66186	-4.18622e-10
126603797	chr11:126603797:T:G	1.04085e-08	-1.8786e-10	-1.09538
126603996	chr11:126603996:A:G	7.69848e-09	-1.8786e-10	-1.39698
126604169	chr11:126604169:T:C	2.05956e-09	-1.28335	-1.43216
126604228	chr11:126604228:C:T	1.21734e-08	-1.8786e-10	-0.938752
126604610	chr11:126604610:T:C	1.68879e-08	-1.8786e-10	-0.611405
126604767	chr11:126604767:G:A	1.65791e-08	-1.8786e-10	-0.629859
126604799	chr11:126604799:G:C	8.25096e-09	-1.8786e-10	-1.32767
126605451	chr11:126605451:G:A	7.44898e-09	-1.8786e-10	-1.42993
126605513	chr11:126605513:G:T	1.36021e-09	-1.79718	-1.33319
126605541	chr11:126605541:C:T	1.5516e-08	-1.8786e-10	-0.696131
126605607	chr11:126605607:C:T	2.84971e-08	-1.8786e-10	-0.0881985
126605691	chr11:126605691:T:C	2.58941e-09	-1.81694	-0.669628
126606001	chr11:126606001:A:G	8.94154e-09	-1.24729	-4.18622e-10
126606297	chr11:126606297:C:T	1.11471e-08	-1.8786e-10	-1.02682
126606378	chr11:126606378:C:T	2.52989e-09	-1.81749	-0.692339
126606405	chr11:126606405:C:T	1.28222e-09	-1.76392	-1.42549
126606589	chr11:126606589:A:G	2.84631e-08	-1.8786e-10	-0.0893946
126606667	chr11:126606667:C:T	2.60165e-08	-1.8786e-10	-0.179273
126606834	chr11:126606834:A:T	2.30019e-09	-1.79944	-0.805568
126607546	chr11:126607546:G:A	1.73403e-09	-1.61944	-1.26811
126607687	chr11:126607687:A:G	2.33161e-09	-1.61433	-0.97711
126608130	chr11:126608130:C:G	1.55146e-08	-1.8786e-10	-0.696222
126608413	chr11:126608413:T:A	1.44164e-09	-1.72456	-1.34767
126608442	chr11:126608442:G:C	1.52204e-09	-1.71097	-1.30698
126608464	chr11:126608464:CTCTG:C	4.16844e-09	-0.853365	-1.15709
126608749	chr11:126608749:T:C	2.08358e-09	-1.66657	-1.03734
126608937	chr11:126608937:G:A	2.05368e-09	-1.66076	-1.05761
126609164	chr11:126609164:T:C	2.1646e-09	-1.70346	-0.962306
126609226	chr11:126609226:A:G	5.95968e-09	-1.65299	-4.18622e-10
126609512	chr11:126609512:G:A	1.50536e-08	-1.8786e-10	-0.726386
126609695	chr11:126609695:T:G	3.06365e-09	-1.67119	-0.647203
126609796	chr11:126609796:G:A	2.94524e-09	-1.68733	-0.670485
126610103	chr11:126610103:T:G	2.38712e-09	-1.14931	-1.4186
126610179	chr11:126610179:C:T	7.23173e-08	-1.8786e-10	0.84306
126610246	chr11:126610246:A:G	3.37663e-09	-1.48286	-0.738263
126610461	chr11:126610461:C:T	1.99333e-09	-1.7045	-1.0437
126611014	chr11:126611014:G:A	1.43903e-08	-1.8786e-10	-0.771448
126611122	chr11:126611122:G:A	2.84901e-09	-1.72807	-0.662958
126611161	chr11:126611161:G:A	3.65184e-09	-0.827422	-1.31535
126611277	chr11:126611277:C:T	1.41211e-09	-1.66273	-1.43018
126611361	chr11:126611361:A:G	1.67266e-09	-1.48659	-1.437
126611410	chr11:126611410:A:G	1.53781e-09	-1.57603	-1.43162
126611545	chr11:126611545:T:C	1.73214e-09	-1.6304	-1.25825
126611786	chr11:126611786:C:T	5.61465e-08	0.589963	-4.18622e-10
126611961	chr11:126611961:T:C	1.68132e-08	-1.8786e-10	-0.615836
126612117	chr11:126612117:A:G	7.63777e-09	-1.8786e-10	-1.4049
126612267	chr11:126612267:T:C	1.59714e-09	-1.5333	-1.43649
126612360	chr11:126612360:A:G	1.9507e-08	-1.8786e-10	-0.467229
126612871	chr11:126612871:G:A	2.19845e-08	-1.8786e-10	-0.347663
126613004	chr11:126613004:T:G	2.90484e-09	-1.11464	-1.25699
126613478	chr11:126613478:G:C	7.54193e-09	-1.8786e-10	-1.41752
126614052	chr11:126614052:GA:G	2.43084e-08	-1.8786e-10	-0.247182
126614086	chr11:126614086:A:G	1.74069e-09	-1.55112	-1.3326
126614479	chr11:126614479:C:T	6.06317e-09	-1.18424	-0.45153
126614628	chr11:126614628:C:T	2.5921e-09	-1.7482	-0.737338
126614704	chr11:126614704:T:C	2.05495e-08	-1.8786e-10	-0.415167
126614937	chr11:126614937:G:A	2.91386e-09	-0.976464	-1.39206
126615165	chr11:126615165:T:C	2.37474e-08	-1.8786e-10	-0.270531
126615176	chr11:126615176:G:A	2.87229e-08	-1.8786e-10	-0.0803061
126615192	chr11:126615192:T:C	1.56179e-09	-1.5762	-1.41597
126615287	chr11:126615287:C:T	2.11252e-08	-1.8786e-10	-0.387538
126615559	chr11:126615559:G:A	2.2289e-08	-1.8786e-10	-0.333911
126615766	chr11:126615766:C:G	2.11401e-09	-1.2533	-1.43612
126616066	chr11:126616066:C:T	5.09672e-09	-1.80941	-4.18622e-10
126616146	chr11:126616146:G:T	3.12931e-08	-1.8786e-10	0.00539434
126616150	chr11:126616150:A:G	4.44305e-09	-1.46882	-0.47784
126616286	chr11:126616286:AAG:A	1.47802e-09	-1.79416	-1.25314
126616330	chr11:126616330:A:C	2.24485e-08	-1.8786e-10	-0.326779
126616801	chr11:126616801:T:C	3.66537e-09	-0.709093	-1.42998
126616890	chr11:126616890:C:T	1.74272e-09	-1.79816	-1.08439
126616921	chr11:126616921:T:C	2.39975e-09	-1.14184	-1.42079
126618275	chr11:126618275:C:CT	1.24368e-09	-1.7882	-1.43173
126618972	chr11:126618972:C:A	2.62594e-08	-1.8786e-10	-0.169977
126619946	chr11:126619946:T:G	1.41402e-09	-1.65459	-1.43698
126619968	chr11:126619968:C:G	2.2434e-09	-1.22211	-1.4079
126620087	chr11:126620087:T:G	1.82586e-09	-1.78724	-1.04871
126620713	chr11:126620713:G:A	1.92874e-08	-1.8786e-10	-0.478552
126620786	chr11:126620786:A:G	5.68007e-09	-1.70104	-4.18622e-10
126620825	chr11:126620825:T:C	7.40663e-09	-1.8786e-10	-1.43563
126621021	chr11:126621021:G:A	3.56463e-09	-0.977703	-1.18924
126622312	chr11:126622312:A:C	2.38648e-08	-1.8786e-10	-0.265596
126623268	chr11:126623268:T:C	1.86576e-08	-1.8786e-10	-0.511748
126623458	chr11:126623458:A:G	7.41073e-09	-1.8786e-10	-1.43507
126623479	chr11:126623479:C:T	7.39463e-09	-1.8786e-10	-1.43725
126623480	chr11:126623480:G:A	1.91243e-08	-1.8786e-10	-0.487044
126623561	chr11:126623561:G:A	1.41483e-09	-1.6574	-1.43359
126623592	chr11:126623592:T:C	2.66383e-08	-1.8786e-10	-0.155652
126623717	chr11:126623717:C:T	2.27881e-08	-1.8786e-10	-0.311765
126623723	chr11:126623723:G:T	8.3236e-09	-1.8786e-10	-1.31891
126624161	chr11:126624161:T:C	7.81736e-09	-1.8786e-10	-1.38166
126624204	chr11:126624204:C:T	3.20131e-09	-1.56957	-0.704878
126624678	chr11:126624678:G:T	1.3989e-09	-1.66873	-1.43359
126624803	chr11:126624803:C:T	2.23594e-08	-1.8786e-10	-0.330756
126624852	chr11:126624852:G:C	1.37192e-09	-1.68475	-1.43704
126624922	chr11:126624922:C:A	2.31272e-08	-1.8786e-10	-0.296991
126625130	chr11:126625130:C:T	1.24096e-08	-1.8786e-10	-0.919534
126625319	chr11:126625319:C:T	1.3096e-08	-1.8786e-10	-0.865696
126625411	chr11:126625411:A:C	1.26667e-09	-1.77137	-1.43024
126625554	chr11:126625554:T:C	1.30006e-09	-1.74576	-1.42983
126625611	chr11:126625611:T:C	2.42784e-08	-1.8786e-10	-0.248417
126626660	chr11:126626660:C:T	2.20677e-09	-1.81269	-0.83378
126626759	chr11:126626759:G:A	3.22999e-09	-1.10091	-1.16461
126626852	chr11:126626852:T:A	1.3279e-09	-1.7411	-1.4133
126626881	chr11:126626881:G:A	7.58579e-09	-1.8786e-10	-1.41173
126626911	chr11:126626911:G:A	3.3512e-08	-1.8786e-10	0.0739015
126627577	chr11:126627577:C:T	2.64293e-08	-1.8786e-10	-0.163528
126627634	chr11:126627634:T:C	1.27561e-09	-1.76045	-1.43413
126629435	chr11:126629435:A:C	1.47373e-09	-1.75265	-1.29755
126629653	chr11:126629653:T:C	7.41792e-09	-1.8786e-10	-1.4341
126629944	chr11:126629944:T:A	2.90349e-09	-1.24898	-1.1231
126630438	chr11:126630438:T:C	1.43617e-09	-1.73253	-1.34349
126630466	chr11:126630466:C:CT	9.62069e-09	-1.71316	0.539073
126630599	chr11:126630599:C:T	7.60499e-09	-1.8786e-10	-1.4092
126631336	chr11:126631336:G:A	7.526e-09	-1.8786e-10	-1.41964
126631338	chr11:126631338:C:T	7.526e-09	-1.8786e-10	-1.41964
126631426	chr11:126631426:G:T	1.38864e-09	-1.76782	-1.34186
126631561	chr11:126631561:A:G	1.40173e-09	-1.66303	-1.43727
126632044	chr11:126632044:G:A	3.26024e-09	-1.21283	-1.04337
126632190	chr11:126632190:G:A	5.13784e-09	-1.80137	-4.18622e-10
126632207	chr11:126632207:C:A	4.2927e-09	-0.549139	-1.43195
126632242	chr11:126632242:C:T	1.75294e-08	-1.8786e-10	-0.574121
126632607	chr11:126632607:T:C	1.02552e-08	-1.8786e-10	-1.11022
126632898	chr11:126632898:C:T	2.23462e-09	-1.39563	-1.2383
126633027	chr11:126633027:G:T	1.50926e-09	-1.81608	-1.21031
126633207	chr11:126633207:C:T	3.88828e-09	-1.06746	-1.01258
126633496	chr11:126633496:G:A	3.80703e-09	-0.690382	-1.41077
126633746	chr11:126633746:G:A	7.39512e-09	-1.8786e-10	-1.43718
126633885	chr11:126633885:G:A	2.58256e-09	-1.80097	-0.688255
126634036	chr11:126634036:C:A	7.86646e-09	-1.8786e-10	-1.37539
126634181	chr11:126634181:G:C	7.81113e-09	-1.8786e-10	-1.38245
126634187	chr11:126634187:C:T	1.20155e-09	-1.81792	-1.43646
126634410	chr11:126634410:A:G	3.70609e-09	-1.18934	-0.938687
126634446	chr11:126634446:C:T	2.85654e-09	-1.13477	-1.25362
126634563	chr11:126634563:G:A	9.09555e-08	-1.8786e-10	1.07237
126634588	chr11:126634588:C:T	1.32229e-09	-1.72326	-1.43537
126634613	chr11:126634613:A:G	9.221e-09	-1.21652	-4.18622e-10
126634801	chr11:126634801:T:C	6.00241e-09	-1.64584	-4.18622e-10
126634834	chr11:126634834:C:T	3.89243e-09	-1.38929	-0.68968
126634992	chr11:126634992:A:G	4.47783e-09	-1.16147	-0.777394
126635252	chr11:126635252:G:A	9.55389e-09	-1.8786e-10	-1.18105
126635296	chr11:126635296:C:T	1.24643e-09	-1.78244	-1.43528
126635314	chr11:126635314:C:T	3.36305e-09	-0.788544	-1.43661
126635415	chr11:126635415:C:T	3.98028e-09	-0.992003	-1.06465
126635432	chr11:126635432:G:T	2.48553e-09	-1.27497	-1.25254
126635561	chr11:126635561:G:A	1.79442e-08	-1.8786e-10	-0.550734
126635759	chr11:126635759:T:G	1.73169e-08	-1.8786e-10	-0.58632
126635919	chr11:126635919:C:G	7.63907e-09	-1.8786e-10	-1.40473
126636426	chr11:126636426:G:A	7.43571e-09	-1.8786e-10	-1.43171
126636513	chr11:126636513:G:A	2.63766e-09	-1.17977	-1.28834
126636556	chr11:126636556:C:T	3.48222e-09	-1.35221	-0.838127
126636616	chr11:126636616:C:T	7.90504e-09	-1.8786e-10	-1.3705
126636817	chr11:126636817:C:T	3.25357e-09	-1.41608	-0.84217
126637486	chr11:126637486:T:C	1.24106e-09	-1.78768	-1.43436
126638250	chr11:126638250:G:T	7.52214e-09	-1.8786e-10	-1.42015
126638411	chr11:126638411:C:T	1.30036e-09	-1.73978	-1.43558
126638459	chr11:126638459:T:C	8.18474e-09	-1.8786e-10	-1.33573
126638825	chr11:126638825:A:G	1.3294e-09	-1.71698	-1.4363
126638997	chr11:126638997:A:G	7.63149e-09	-1.8786e-10	-1.40572
126639857	chr11:126639857:T:G	3.80192e-09	-1.32265	-0.779841
126639860	chr11:126639860:A:C	1.20058e-09	-1.81867	-1.43653
126640376	chr11:126640376:A:G	3.431e-09	-1.27359	-0.931564
126640382	chr11:126640382:A:G	1.33817e-09	-1.71208	-1.43462
126640610	chr11:126640610:AGT:A	1.31951e-09	-1.72397	-1.43677
126640616	chr11:126640616:A:AAG	1.3265e-09	-1.7187	-1.43676
126640837	chr11:126640837:C:T	5.04472e-09	-1.81966	-4.18622e-10
126640986	chr11:126640986:T:C	1.20086e-09	-1.81831	-1.43666
126641668	chr11:126641668:C:T	7.48527e-09	-1.8786e-10	-1.42507
126641680	chr11:126641680:A:G	7.59564e-09	-1.8786e-10	-1.41043
126642457	chr11:126642457:C:T	7.47795e-09	-1.8786e-10	-1.42604
126642541	chr11:126642541:C:G	1.34202e-09	-1.70663	-1.4372
126643041	chr11:126643041:C:T	5.29046e-09	-1.7721	-4.18622e-10
126643512	chr11:126643512:A:T	7.46973e-09	-1.8786e-10	-1.42714
126643878	chr11:126643878:A:G	1.2119e-09	-1.81917	-1.42664
126644005	chr11:126644005:G:T	1.18871e-08	-1.8786e-10	-0.962551
126644218	chr11:126644218:A:G	7.39608e-09	-1.8786e-10	-1.43705
126644748	chr11:126644748:G:A	7.92328e-09	-1.8786e-10	-1.3682
126645242	chr11:126645242:T:C	1.46085e-09	-1.68598	-1.373
126645432	chr11:126645432:C:T	7.41216e-09	-1.8786e-10	-1.43488
126645472	chr11:126645472:C:G	7.50001e-09	-1.8786e-10	-1.4231
126645611	chr11:126645611:G:A	2.46066e-09	-1.594	-0.943576
126645647	chr11:126645647:A:G	5.65048e-09	-1.70626	-4.18622e-10
126645841	chr11:126645841:C:T	5.94081e-09	-1.65616	-4.18622e-10
126646149	chr11:126646149:G:A	7.58524e-09	-1.8786e-10	-1.4118
126646656	chr11:126646656:G:A	3.84744e-09	-1.78905	-0.301543
126647220	chr11:126647220:A:G	8.43528e-09	-1.8786e-10	-1.30558
126647455	chr11:126647455:G:T	4.16122e-09	-1.81471	-0.197486
126647953	chr11:126647953:G:A	7.74269e-09	-1.8786e-10	-1.39125
126648150	chr11:126648150:T:C	5.11643e-09	-1.80555	-4.18622e-10
126648684	chr11:126648684:C:T	1.86389e-09	-1.44577	-1.36957
126649224	chr11:126649224:T:C	2.66011e-09	-1.21422	-1.24542
126649913	chr11:126649913:A:G	1.15411e-08	-1.8786e-10	-0.99209
126651116	chr11:126651116:G:A	7.72225e-09	-1.8786e-10	-1.3939
126651192	chr11:126651192:A:G	3.54971e-09	-1.10629	-1.06484
126651666	chr11:126651666:A:G	8.69026e-09	-1.8786e-10	-1.2758
126651777	chr11:126651777:A:G	7.41439e-09	-1.8786e-10	-1.43458
126651979	chr11:126651979:A:T	7.66361e-09	-1.8786e-10	-1.40152
126652083	chr11:126652083:A:G	2.27488e-09	-1.57595	-1.04012
126652134	chr11:126652134:A:G	3.70824e-09	-1.40738	-0.720067
126652334	chr11:126652334:G:A	1.49265e-09	-1.77986	-1.25759
126652770	chr11:126652770:T:C	1.27803e-08	-1.8786e-10	-0.890099
126653373	chr11:126653373:AGTTTGTAAGTAGGC:A	2.49983e-09	-1.54354	-0.978245
126653426	chr11:126653426:G:A	5.20574e-09	-1.78824	-4.18622e-10
126653485	chr11:126653485:G:A	7.33482e-08	-1.7279	2.58511
126654187	chr11:126654187:GGT:G	1.85738e-09	-1.52492	-1.29392
126654506	chr11:126654506:T:C	1.23492e-09	-1.78982	-1.43717
126654530	chr11:126654530:T:C	9.01118e-09	-1.23954	-4.18622e-10
126654548	chr11:126654548:T:G	9.01941e-09	-1.8786e-10	-1.23862
126654786	chr11:126654786:C:T	9.03624e-09	-1.8786e-10	-1.23676
126654995	chr11:126654995:T:C	5.00131e-09	-0.633702	-1.1946
126655401	chr11:126655401:C:T	1.41803e-09	-1.68444	-1.40429
126655588	chr11:126655588:C:T	7.44845e-09	-1.8786e-10	-1.43
126655808	chr11:126655808:C:G	1.01743e-08	-1.8786e-10	-1.11814
126656286	chr11:126656286:A:G	2.91019e-09	-0.994295	-1.37549
126656966	chr11:126656966:G:T	5.81494e-09	-1.05077	-0.626801
126657045	chr11:126657045:GACTGTGTCTCA:G	7.65696e-09	-1.8786e-10	-1.40239
126657211	chr11:126657211:C:T	1.28267e-08	-1.60599	0.719521
126657240	chr11:126657240:ATAAATAAT:A	3.33743e-09	-1.12383	-1.10897
126657273	chr11:126657273:T:TC	1.16424e-08	-0.98335	-4.18622e-10
126657781	chr11:126657781:A:G	7.39494e-09	-1.8786e-10	-1.43721
126657870	chr11:126657870:A:G	2.34083e-09	-1.51254	-1.07495
126657878	chr11:126657878:G:A	2.11399e-08	-1.78821	1.40137
126658140	chr11:126658140:C:T	1.86263e-08	-1.53816	1.02473
126659106	chr11:126659106:G:C	1.68194e-09	-1.77675	-1.1413
126659361	chr11:126659361:A:G	1.25755e-09	-1.77177	-1.43706
126659488	chr11:126659488:G:T	1.25122e-09	-1.77695	-1.43694
126659513	chr11:126659513:C:T	1.09481e-08	-1.06452	0.0196818
126660042	chr11:126660042:T:C	2.33094e-09	-1.46666	-1.12508
126660142	chr11:126660142:G:A	1.68925e-09	-1.54166	-1.37206
126660275	chr11:126660275:G:A	1.25206e-09	-1.77655	-1.43666
126660625	chr11:126660625:CCA:C	2.33646e-09	-1.46263	-1.12673
126660648	chr11:126660648:G:A	1.73066e-09	-1.81833	-1.07117
126660707	chr11:126660707:T:C	7.87096e-09	-1.8786e-10	-1.37482
126660748	chr11:126660748:C:T	1.87618e-08	-1.8786e-10	-0.506177
126660823	chr11:126660823:T:C	1.08176e-08	-1.8786e-10	-1.05683
126660871	chr11:126660871:G:A	5.57377e-09	-1.71993	-4.18622e-10
126661266	chr11:126661266:G:GA	1.88644e-09	-1.75581	-1.0475
126661850	chr11:126661850:G:A	7.90335e-09	-1.8786e-10	-1.37072
126662332	chr11:126662332:T:C	1.15046e-08	-1.24419	0.248933
126662456	chr11:126662456:A:G	1.1986e-09	-1.81958	-1.43726
126662615	chr11:126662615:G:A	7.51514e-09	-1.8786e-10	-1.42108
126663234	chr11:126663234:G:A	7.59837e-09	-1.8786e-10	-1.41007
126663600	chr11:126663600:C:T	8.26e-09	-1.8786e-10	-1.32658
126663854	chr11:126663854:A:G	1.20002e-09	-1.8187	-1.43696
126664404	chr11:126664404:C:T	9.5659e-09	-1.8786e-10	-1.1798
126664526	chr11:126664526:T:A	1.84308e-09	-1.54985	-1.27671
126664540	chr11:126664540:A:T	6.7435e-08	-1.75888	2.53205
126664633	chr11:126664633:T:C	1.10139e-08	-1.58788	0.54904
126664992	chr11:126664992:C:T	8.73844e-09	-1.8786e-10	-1.27027
126665067	chr11:126665067:A:T	8.61668e-08	-1.76989	2.78817
126665078	chr11:126665078:G:T	2.36995e-09	-1.21243	-1.36271
126665416	chr11:126665416:G:GT	7.56752e-09	-1.8786e-10	-1.41414
126665496	chr11:126665496:G:A	1.26007e-09	-1.76971	-1.43712
126665739	chr11:126665739:A:C	2.5755e-08	-1.8786e-10	-0.189372
126666071	chr11:126666071:A:T	1.36818e-08	-1.8786e-10	-0.821935
126666126	chr11:126666126:T:C	1.73989e-09	-1.76729	-1.11689
126666210	chr11:126666210:A:C	7.51608e-09	-1.8786e-10	-1.42096
126666248	chr11:126666248:T:C	1.24303e-09	-1.78371	-1.43674
126666370	chr11:126666370:A:G	1.20437e-09	-1.81575	-1.43629
126666485	chr11:126666485:A:G	1.2089e-09	-1.81153	-1.43676
126667044	chr11:126667044:AC:A	1.83609e-08	-1.8786e-10	-0.527777
126668491	chr11:126668491:C:T	7.06276e-09	-1.48317	-4.18622e-10
126669241	chr11:126669241:T:C	1.17384e-07	-1.72096	3.0484
126669313	chr11:126669313:C:T	7.41875e-09	-1.8786e-10	-1.43399
126669677	chr11:126669677:T:A	9.49491e-09	-1.8786e-10	-1.18725
126669715	chr11:126669715:A:G	1.78808e-09	-1.47211	-1.38475
126669730	chr11:126669730:C:T	1.26209e-09	-1.77849	-1.42675
126670031	chr11:126670031:A:T	8.31482e-09	-1.8786e-10	-1.31996
126670050	chr11:126670050:G:T	1.71963e-08	-0.981306	0.388
126670101	chr11:126670101:T:C	2.09435e-09	-1.7872	-0.911554
126670204	chr11:126670204:A:G	9.47993e-09	-1.8786e-10	-1.18883
126670659	chr11:126670659:G:A	5.17515e-09	-1.0076	-0.786531
126671279	chr11:126671279:A:G	2.10769e-09	-1.81368	-0.878726
126671524	chr11:126671524:C:T	1.4324e-08	-1.12245	0.346381
126671803	chr11:126671803:A:G	1.2568e-09	-1.78408	-1.42536
126671997	chr11:126671997:G:A	7.62915e-09	-1.8786e-10	-1.40603
126672766	chr11:126672766:C:T	9.72135e-09	-1.8786e-10	-1.16368
126673032	chr11:126673032:T:C	7.46699e-09	-1.8786e-10	-1.42751
126673254	chr11:126673254:T:C	1.14908e-08	-1.18638	0.189924
126673525	chr11:126673525:G:T	1.14424e-08	-1.00068	-4.18622e-10
126673701	chr11:126673701:G:A	1.27353e-08	-1.09212	0.19849
126673729	chr11:126673729:A:G	7.42626e-09	-1.8786e-10	-1.43298
126673759	chr11:126673759:C:T	1.26779e-09	-1.77153	-1.42919
126674718	chr11:126674718:T:C	7.67026e-09	-1.8786e-10	-1.40065
126674864	chr11:126674864:C:CTG	7.5204e-09	-0.827997	-0.592386
126675232	chr11:126675232:A:C	7.45936e-09	-1.8786e-10	-1.42853
126675518	chr11:126675518:T:G	1.30488e-08	-1.8786e-10	-0.869305
126675769	chr11:126675769:G:A	7.40929e-09	-1.8786e-10	-1.43527
126675774	chr11:126675774:T:C	6.30427e-09	-0.961134	-0.635641
126675861	chr11:126675861:G:A	4.74247e-09	-1.06851	-0.812932
126676695	chr11:126676695:A:G	9.68141e-09	-1.8786e-10	-1.16779
126676741	chr11:126676741:T:G	7.39931e-09	-1.8786e-10	-1.43662
126677522	chr11:126677522:G:A	1.17574e-07	-1.77697	3.10604
126677739	chr11:126677739:C:A	5.06427e-09	-1.81579	-4.18622e-10
126677966	chr11:126677966:C:T	8.46557e-09	-1.8786e-10	-1.302
126678313	chr11:126678313:T:TGGA	3.6027e-09	-1.4566	-0.699714
126678387	chr11:126678387:T:G	7.92572e-09	-1.36789	-4.18622e-10
126679214	chr11:126679214:C:G	1.55385e-09	-1.79677	-1.20049
126679401	chr11:126679401:G:A	2.00819e-08	-1.38677	0.948591
126679608	chr11:126679608:T:A	1.33164e-09	-1.79315	-1.35845
126679863	chr11:126679863:T:C	4.79192e-08	-1.8786e-10	0.431514
126680335	chr11:126680335:T:C	1.60591e-08	-1.72314	1.06142
126681363	chr11:126681363:C:T	5.73919e-09	-1.69068	-4.18622e-10
126681658	chr11:126681658:TG:T	8.41593e-09	-1.8786e-10	-1.30788
126681680	chr11:126681680:C:T	2.38101e-08	1.12141	-1.3893
126682482	chr11:126682482:T:C	3.97714e-09	-0.880742	-1.1767
126682705	chr11:126682705:A:G	5.46097e-09	-0.792857	-0.947519
126682738	chr11:126682738:C:T	5.42463e-09	-1.74705	-4.18622e-10
126683090	chr11:126683090:C:A	3.59886e-09	-1.066	-1.09139
126683102	chr11:126683102:C:T	2.46944e-08	-1.81612	1.58469
126683462	chr11:126683462:A:G	7.41845e-09	-1.8786e-10	-1.43403
126684096	chr11:126684096:G:A	7.92337e-09	-1.8786e-10	-1.36819
126684848	chr11:126684848:A:G	9.04962e-09	-1.8786e-10	-1.23528
126684899	chr11:126684899:T:C	2.93198e-09	-1.81809	-0.544235
126686389	chr11:126686389:T:G	8.70621e-09	-1.8786e-10	-1.27397
126686428	chr11:126686428:G:A	4.40652e-08	-1.74463	2.0923
126686529	chr11:126686529:G:A	1.02561e-08	-1.8786e-10	-1.11013
126686672	chr11:126686672:C:G	1.52852e-08	-1.8786e-10	-0.711116
126686786	chr11:126686786:C:T	1.12376e-08	-1.8786e-10	-1.01873
126686957	chr11:126686957:A:C	2.42718e-08	-1.8786e-10	-0.248689
126687936	chr11:126687936:A:C	7.41855e-09	-1.8786e-10	-1.43402
126688079	chr11:126688079:G:A	7.41132e-09	-1.8786e-10	-1.43499
126688820	chr11:126688820:G:T	7.44905e-09	-1.8786e-10	-1.42992
126689316	chr11:126689316:A:G	3.72462e-08	0.179546	-4.18622e-10
126689470	chr11:126689470:A:G	7.39623e-09	-1.8786e-10	-1.43703
126690505	chr11:126690505:AC:A	5.5902e-09	-1.71699	-4.18622e-10
126690545	chr11:126690545:G:A	4.19969e-09	-1.79093	-0.212064
126690663	chr11:126690663:G:A	9.8017e-09	-1.8786e-10	-1.15545
126690724	chr11:126690724:C:T	4.53062e-08	-1.77843	2.15387
126691657	chr11:126691657:C:T	8.47836e-09	-1.8786e-10	-1.30049
126691789	chr11:126691789:A:G	1.86832e-08	-1.76674	1.25636
126691840	chr11:126691840:A:T	7.39962e-09	-1.8786e-10	-1.43657
126692935	chr11:126692935:C:T	9.72413e-09	-1.8786e-10	-1.16339
126693283	chr11:126693283:T:C	3.17104e-09	-1.77557	-0.508371
126693290	chr11:126693290:G:A	7.44423e-09	-1.8786e-10	-1.43056
126694145	chr11:126694145:T:C	3.85036e-08	0.21275	-4.18622e-10
126695586	chr11:126695586:C:T	3.14008e-09	-1.74986	-0.543891
126696139	chr11:126696139:C:T	1.21385e-09	-1.81968	-1.42453
126696761	chr11:126696761:G:A	7.86774e-09	-1.8786e-10	-1.37523
126697719	chr11:126697719:G:A	7.40907e-09	-1.8786e-10	-1.4353
126698703	chr11:126698703:T:C	7.39623e-09	-1.8786e-10	-1.43703
126699292	chr11:126699292:C:T	7.44264e-09	-1.8786e-10	-1.43078
126700640	chr11:126700640:T:C	6.29002e-08	0.751384	-0.0478371
126701457	chr11:126701457:C:T	1.33286e-09	-1.81928	-1.3314
126703639	chr11:126703639:A:G	1.85838e-08	0.189554	-0.705269
126703754	chr11:126703754:T:C	6.50822e-09	-1.56494	-4.18622e-10
126704573	chr11:126704573:C:T	1.27302e-09	-1.81815	-1.37846
126704639	chr11:126704639:G:A	1.22784e-09	-1.80754	-1.42521
126705542	chr11:126705542:A:C	1.29826e-09	-1.74174	-1.43523
126705648	chr11:126705648:A:AACTGC	1.1604e-06	-1.8786e-10	3.61852
126705690	chr11:126705690:C:G	9.64093e-09	-0.678881	-0.493104
126705698	chr11:126705698:T:C	1.3438e-09	-1.8196	-1.32291
126705717	chr11:126705717:T:C	3.50798e-08	-0.297537	0.417161
126706209	chr11:126706209:T:C	1.41571e-08	-1.8786e-10	-0.787785
126706404	chr11:126706404:A:G	1.19886e-09	-1.81968	-1.43696
126706679	chr11:126706679:T:C	7.93399e-09	-1.8786e-10	-1.36685
126706912	chr11:126706912:T:C	7.79197e-09	-1.8786e-10	-1.38491
126707620	chr11:126707620:G:A	6.11778e-09	-0.909029	-0.717775
126707623	chr11:126707623:G:A	1.41665e-08	-1.8786e-10	-0.787123
126707912	chr11:126707912:CA:C	7.52355e-09	-1.8786e-10	-1.41996
126707914	chr11:126707914:G:C	8.84475e-09	-1.8786e-10	-1.25818
126708031	chr11:126708031:C:T	1.6841e-08	-1.8786e-10	-0.614187
126708179	chr11:126708179:C:T	1.03687e-08	-1.8786e-10	-1.09921
126708630	chr11:126708630:G:A	1.22287e-09	-1.80787	-1.42893
126709155	chr11:126709155:C:T	1.23896e-08	-1.8786e-10	-0.921144
126709180	chr11:126709180:T:C	7.8661e-09	-1.8786e-10	-1.37544
126709342	chr11:126709342:G:T	7.41059e-09	-1.8786e-10	-1.43509
126710103	chr11:126710103:G:C	1.34663e-08	-1.8786e-10	-0.837809
126710676	chr11:126710676:C:T	1.45761e-08	-1.8786e-10	-0.758621
126711011	chr11:126711011:G:A	8.57368e-09	-1.8786e-10	-1.28931
126711241	chr11:126711241:C:T	1.2247e-09	-1.80344	-1.43186
126711502	chr11:126711502:C:T	7.40021e-09	-1.8786e-10	-1.43649
126711516	chr11:126711516:C:T	1.35295e-09	-1.81603	-1.31969
126711592	chr11:126711592:A:G	5.04812e-09	-1.81899	-4.18622e-10
126711621	chr11:126711621:C:T	9.85368e-09	-1.8786e-10	-1.15016
126711809	chr11:126711809:T:G	1.30095e-08	-1.8786e-10	-0.872323
126711895	chr11:126711895:A:T	9.58441e-09	-1.8786e-10	-1.17786
126712025	chr11:126712025:T:A	1.84746e-07	-1.8786e-10	1.78098
126712026	chr11:126712026:C:T	1.8219e-07	-1.8786e-10	1.76705
126712375	chr11:126712375:C:G	1.28621e-09	-1.77917	-1.40713
126712665	chr11:126712665:GAGGGAAAGTGGGT:G	7.4294e-09	-1.8786e-10	-1.43256
126712683	chr11:126712683:T:C	5.1747e-09	-0.51997	-1.27425
126712983	chr11:126712983:G:T	9.07686e-09	-1.8786e-10	-1.23227
126713022	chr11:126713022:C:T	1.49913e-09	-1.6137	-1.41942
126713025	chr11:126713025:G:T	9.31467e-09	-1.8786e-10	-1.20641
126713484	chr11:126713484:A:C	2.36802e-08	-0.273362	-4.18622e-10
126713550	chr11:126713550:G:A	8.17688e-09	-1.8786e-10	-1.33669
126713569	chr11:126713569:A:C	1.24666e-09	-1.80758	-1.40996
126713647	chr11:126713647:C:T	7.41083e-09	-1.8786e-10	-1.43506
126713888	chr11:126713888:A:G	1.51733e-08	0.143811	-0.862278
126714102	chr11:126714102:A:G	1.8022e-08	0.179839	-0.726245
126715137	chr11:126715137:A:G	1.24514e-09	-1.79295	-1.42581
126715289	chr11:126715289:G:A	1.34663e-08	-1.8786e-10	-0.837809
126715362	chr11:126715362:T:C	1.39387e-08	-0.106515	-0.696819
126715555	chr11:126715555:T:C	1.13925e-08	-0.189101	-0.815946
126716113	chr11:126716113:T:G	1.33291e-08	0.1638	-1.01185
126716259	chr11:126716259:A:G	4.08622e-08	-0.0645057	0.336708
126716440	chr11:126716440:G:A	9.17463e-08	0.32734	0.753685
126716577	chr11:126716577:G:A	1.00782e-08	-1.8786e-10	-1.12763
126716924	chr11:126716924:G:A	4.48128e-09	-0.847264	-1.09083
126717141	chr11:126717141:C:T	3.57441e-08	-0.0286623	0.167046
126717175	chr11:126717175:C:T	5.04469e-09	-1.81967	-4.18622e-10
126717212	chr11:126717212:C:T	2.04111e-08	0.954022	-1.37594
126717256	chr11:126717256:T:C	4.03123e-09	-0.75175	-1.29218
126717485	chr11:126717485:T:A	1.34531e-08	-0.350944	-0.487851
126717487	chr11:126717487:A:G	2.32305e-09	-1.46096	-1.13416
126717496	chr11:126717496:G:A	2.454e-09	-1.46099	-1.07929
126717827	chr11:126717827:C:T	9.39508e-09	-0.0257968	-1.17202
126718110	chr11:126718110:G:A	2.42214e-09	-1.42179	-1.13156
126719181	chr11:126719181:T:C	1.01782e-08	-1.8786e-10	-1.11776
126719337	chr11:126719337:G:C	3.79215e-09	-0.791687	-1.31338
126719567	chr11:126719567:T:C	1.00143e-08	-1.8786e-10	-1.13398
126719673	chr11:126719673:C:T	8.73769e-09	-1.8786e-10	-1.27036
126719974	chr11:126719974:C:T	8.40332e-09	-1.8786e-10	-1.30938
126720079	chr11:126720079:C:T	1.20228e-08	-1.8786e-10	-0.951197
126720300	chr11:126720300:A:G	3.75479e-09	-0.78835	-1.32662
126720620	chr11:126720620:A:G	3.11761e-09	-0.881257	-1.41968
126721039	chr11:126721039:G:T	1.87132e-09	-1.46103	-1.35033
126721790	chr11:126721790:C:T	2.01408e-09	-1.40149	-1.33635
126722373	chr11:126722373:T:C	1.29112e-08	0.506951	-1.38686
126722457	chr11:126722457:A:G	1.24641e-08	0.459418	-1.37457
126722636	chr11:126722636:C:T	1.03167e-08	-1.8786e-10	-1.10424
126722689	chr11:126722689:T:C	1.36252e-08	0.548281	-1.37437
126722971	chr11:126722971:C:T	3.03139e-09	-0.901304	-1.42768
126723004	chr11:126723004:C:T	5.40295e-09	-1.75106	-4.18622e-10
126723151	chr11:126723151:G:A	2.77741e-09	-0.989422	-1.42706
126723203	chr11:126723203:GC:G	1.23e-08	-0.0368477	-0.891552
126723628	chr11:126723628:T:C	7.74913e-09	-1.8786e-10	-1.39042
126723749	chr11:126723749:T:C	3.10615e-09	-0.876214	-1.4284
126724062	chr11:126724062:T:G	2.86825e-09	-0.9565	-1.4278
126724232	chr11:126724232:A:G	3.19061e-09	-0.851278	-1.42651
126724268	chr11:126724268:A:G	1.05324e-08	-1.8786e-10	-1.08354
126724321	chr11:126724321:T:G	8.48279e-09	-1.8786e-10	-1.29996
126724525	chr11:126724525:T:C	3.06435e-09	-0.894655	-1.42351
126724552	chr11:126724552:A:G	1.42115e-08	-1.8786e-10	-0.783951
126724578	chr11:126724578:A:G	3.07171e-09	-0.889557	-1.42621
126724762	chr11:126724762:G:C	3.10303e-09	-0.881295	-1.42433
126724790	chr11:126724790:C:T	3.09062e-09	-0.881919	-1.42771
126724935	chr11:126724935:G:A	3.06956e-09	-0.890388	-1.42608
126725029	chr11:126725029:G:A	3.09331e-09	-0.882782	-1.42598
126725063	chr11:126725063:G:T	1.03144e-08	-1.8786e-10	-1.10446
126725393	chr11:126725393:C:T	1.89866e-09	-1.43951	-1.35734
126725455	chr11:126725455:T:C	4.30792e-09	-0.782196	-1.19535
126725726	chr11:126725726:C:T	2.55912e-08	-1.8786e-10	-0.195753
126725740	chr11:126725740:C:T	3.1442e-09	-0.868542	-1.4239
126725747	chr11:126725747:G:C	3.12083e-09	-0.876002	-1.4239
126725860	chr11:126725860:T:C	3.93597e-09	-0.696055	-1.37179
126726086	chr11:126726086:C:T	2.0066e-09	-1.40756	-1.334
126726235	chr11:126726235:A:G	3.09541e-09	-0.877837	-1.43025
126726360	chr11:126726360:C:T	1.0132e-08	-1.8786e-10	-1.1223
126726419	chr11:126726419:G:A	1.2963e-08	-1.8786e-10	-0.875903
126726422	chr11:126726422:C:T	1.45236e-08	0.0171564	-0.779385
126726481	chr11:126726481:C:G	6.95341e-09	-0.920208	-0.578563
126726778	chr11:126726778:C:T	9.11133e-09	-1.8786e-10	-1.22848
126726801	chr11:126726801:A:G	3.95158e-09	-0.673742	-1.39014
126726835	chr11:126726835:A:T	2.73637e-09	-0.995501	-1.43587
126726851	chr11:126726851:T:C	3.23169e-09	-0.92535	-1.33965
126726922	chr11:126726922:C:T	1.8094e-09	-1.62077	-1.22424
126727016	chr11:126727016:G:A	5.66817e-09	-1.70314	-4.18622e-10
126727031	chr11:126727031:A:G	7.25057e-09	-0.0556182	-1.4013
126727081	chr11:126727081:CAG:C	1.00734e-08	-1.8786e-10	-1.1281
126727244	chr11:126727244:T:C	3.18857e-09	-0.940155	-1.33828
126727447	chr11:126727447:C:G	1.01375e-08	-1.8786e-10	-1.12176
126727477	chr11:126727477:G:A	1.06634e-08	-1.8786e-10	-1.07118
126727694	chr11:126727694:C:T	8.21895e-09	-1.8786e-10	-1.33156
126728200	chr11:126728200:G:C	1.2014e-08	-1.8786e-10	-0.951927
126728287	chr11:126728287:G:A	9.34047e-09	-1.8786e-10	-1.20365
126728368	chr11:126728368:G:C	8.99818e-09	0.0702039	-1.31118
126728469	chr11:126728469:G:A	9.53144e-09	-0.342052	-0.841354
126728635	chr11:126728635:A:G	1.27688e-08	-0.148208	-0.742789
126728656	chr11:126728656:T:C	2.13715e-09	-1.76128	-0.917245
126728759	chr11:126728759:C:T	1.24591e-08	0.111554	-1.0271
126728817	chr11:126728817:C:T	1.20245e-09	-1.81874	-1.43489
126728927	chr11:126728927:AGC:A	1.20155e-09	-1.81954	-1.43484
126729110	chr11:126729110:C:T	1.482e-09	-1.80025	-1.24437
126729352	chr11:126729352:C:T	9.61058e-09	-0.491126	-0.684012
126729736	chr11:126729736:TC:T	7.97772e-09	-1.8786e-10	-1.36135
126729767	chr11:126729767:C:G	9.42188e-09	-1.8786e-10	-1.19497
126729797	chr11:126729797:C:A	9.60939e-09	-1.8786e-10	-1.17526
126730043	chr11:126730043:G:A	1.16166e-08	-1.8786e-10	-0.98557
126730054	chr11:126730054:C:T	9.53008e-09	-1.8786e-10	-1.18355
126730061	chr11:126730061:G:C	8.47737e-09	-1.8786e-10	-1.3006
126730108	chr11:126730108:G:A	9.54737e-09	-1.8786e-10	-1.18174
126730171	chr11:126730171:C:T	1.28251e-09	-1.81944	-1.36975
126730308	chr11:126730308:A:G	1.23559e-08	-1.8786e-10	-0.923866
126730469	chr11:126730469:G:A	7.52635e-09	-1.8786e-10	-1.41959
126730560	chr11:126730560:T:C	1.43724e-09	-1.81129	-1.26399
126730561	chr11:126730561:C:T	8.94618e-09	-1.8786e-10	-1.24678
126730696	chr11:126730696:C:T	9.48769e-09	-1.8786e-10	-1.18801
126730778	chr11:126730778:A:G	2.52573e-09	-1.45043	-1.06104
126730916	chr11:126730916:T:G	1.70627e-08	-0.60111	-4.18622e-10
126730975	chr11:126730975:G:A	1.43774e-08	-1.8786e-10	-0.772348
126731029	chr11:126731029:G:A	7.42513e-09	-1.8786e-10	-1.43313
126731237	chr11:126731237:C:T	2.67279e-09	-1.49719	-0.95769
126731645	chr11:126731645:G:T	8.02663e-09	-0.279284	-1.07595
126731840	chr11:126731840:C:T	1.11295e-08	0.406234	-1.43463
126731856	chr11:126731856:G:A	1.45316e-08	-1.8786e-10	-0.76168
126732024	chr11:126732024:G:A	7.948e-09	-1.8786e-10	-1.36508
126732220	chr11:126732220:A:G	9.26834e-09	-1.8786e-10	-1.2114
126732409	chr11:126732409:A:C	6.9614e-09	-0.131154	-1.36647
126732491	chr11:126732491:T:C	6.30718e-09	-0.203455	-1.39286
126732532	chr11:126732532:A:G	8.47308e-09	-1.8786e-10	-1.30111
126732558	chr11:126732558:T:C	4.08471e-09	-1.2089	-0.821848
126732559	chr11:126732559:G:A	1.93843e-08	-1.8786e-10	-0.473539
126732677	chr11:126732677:G:A	8.91198e-09	-1.8786e-10	-1.25061
126732937	chr11:126732937:T:C	5.45608e-09	-0.32506	-1.41621
126733381	chr11:126733381:C:A	2.52361e-09	-1.0825	-1.42981
126733388	chr11:126733388:T:C	1.86561e-08	-1.8786e-10	-0.511828
126733447	chr11:126733447:C:T	2.60804e-09	-1.05191	-1.42749
126733531	chr11:126733531:AGCCATTAT:A	1.70804e-09	-1.49926	-1.4034
126733638	chr11:126733638:A:G	1.25122e-08	-1.8786e-10	-0.911299
126733650	chr11:126733650:G:A	1.07246e-08	-1.8786e-10	-1.06546
126733886	chr11:126733886:A:G	9.42341e-09	-1.8786e-10	-1.19481
126734014	chr11:126734014:G:A	4.11581e-09	-0.598195	-1.42497
126734033	chr11:126734033:G:T	1.25445e-09	-1.79833	-1.41298
126734383	chr11:126734383:G:T	1.07602e-08	-1.8786e-10	-1.06215
126734389	chr11:126734389:C:T	1.07682e-08	-1.8786e-10	-1.0614
126734515	chr11:126734515:C:T	9.68934e-09	-1.8786e-10	-1.16698
126734531	chr11:126734531:C:T	1.07285e-08	-1.8786e-10	-1.0651
126734532	chr11:126734532:G:A	9.68496e-09	-1.8786e-10	-1.16743
126734579	chr11:126734579:C:T	1.02147e-08	-1.8786e-10	-1.11418
126734594	chr11:126734594:C:T	9.59857e-09	-1.8786e-10	-1.17639
126734616	chr11:126734616:T:A	4.67623e-09	-0.458602	-1.43691
126734646	chr11:126734646:G:A	9.71721e-09	-1.8786e-10	-1.1641
126734920	chr11:126734920:C:G	3.23606e-09	-0.893532	-1.37011
126735079	chr11:126735079:T:C	9.4901e-09	-1.8786e-10	-1.18775
126735139	chr11:126735139:T:C	2.51717e-09	-1.56835	-0.946519
126735193	chr11:126735193:A:C	2.97936e-09	-0.911895	-1.4344
126735249	chr11:126735249:G:A	1.21642e-08	-1.8786e-10	-0.939504
126735291	chr11:126735291:C:T	9.27152e-09	-1.8786e-10	-1.21106
126735500	chr11:126735500:C:A	1.05555e-08	-1.8786e-10	-1.08135
126735672	chr11:126735672:G:A	8.98351e-09	-1.8786e-10	-1.24261
126735798	chr11:126735798:T:C	8.88339e-09	-1.8786e-10	-1.25382
126735800	chr11:126735800:A:G	8.81426e-09	-1.8786e-10	-1.26163
126735865	chr11:126735865:A:T	6.49732e-09	-0.418426	-1.14819
126735921	chr11:126735921:T:C	8.95021e-09	-1.8786e-10	-1.24633
126735982	chr11:126735982:A:G	8.85135e-09	-1.8786e-10	-1.25743
126736023	chr11:126736023:T:A	8.95808e-09	-1.8786e-10	-1.24545
126736101	chr11:126736101:C:CT	1.05829e-08	-1.8786e-10	-1.07876
126736283	chr11:126736283:T:C	9.08636e-09	-1.8786e-10	-1.23123
126736409	chr11:126736409:C:A	5.06815e-09	-1.81503	-4.18622e-10
126736535	chr11:126736535:C:G	8.87617e-09	-1.8786e-10	-1.25463
126736569	chr11:126736569:C:T	9.32986e-09	-1.8786e-10	-1.20478
126736697	chr11:126736697:G:A	8.89811e-09	-1.8786e-10	-1.25216
126737025	chr11:126737025:T:G	8.99871e-09	-1.8786e-10	-1.24092
126737148	chr11:126737148:G:A	3.66743e-09	-0.712814	-1.4257
126737200	chr11:126737200:T:C	2.58566e-09	-1.124	-1.36402
126737220	chr11:126737220:G:A	2.20483e-09	-1.80426	-0.843091
126737422	chr11:126737422:C:T	1.69331e-09	-1.81194	-1.09937
126737631	chr11:126737631:C:T	9.42586e-09	-1.19455	-4.18622e-10
126737649	chr11:126737649:C:T	1.02505e-07	-1.8786e-10	1.19191
126737672	chr11:126737672:C:T	7.32274e-09	-1.44702	-4.18622e-10
126737680	chr11:126737680:G:A	1.80384e-08	-1.8786e-10	-0.545501
126737685	chr11:126737685:A:G	1.26173e-09	-1.8022	-1.40332
126737817	chr11:126737817:C:T	1.46197e-09	-1.6299	-1.42831
126738049	chr11:126738049:T:C	7.065e-09	-0.171952	-1.3109
126738196	chr11:126738196:C:T	2.08574e-08	-1.8786e-10	-0.400293
126738551	chr11:126738551:G:A	2.53917e-09	-1.43495	-1.07122
126738725	chr11:126738725:T:C	7.52493e-09	-0.0126079	-1.40717
126738810	chr11:126738810:T:C	6.6258e-09	-0.914456	-0.632575
126738933	chr11:126738933:G:A	3.20587e-09	-1.08371	-1.1893
126738994	chr11:126738994:A:G	7.5538e-09	-1.8786e-10	-1.41595
126739172	chr11:126739172:A:T	1.53852e-08	-1.29481	0.590215
126739192	chr11:126739192:G:A	1.55349e-09	-1.61799	-1.37951
126739298	chr11:126739298:T:G	1.36119e-08	-0.827059	-4.18622e-10
126739557	chr11:126739557:C:T	1.31155e-08	-1.8786e-10	-0.864211
126740592	chr11:126740592:T:C	1.32584e-09	-1.7203	-1.43566
126740942	chr11:126740942:A:G	8.24945e-09	-1.8786e-10	-1.32786
126741288	chr11:126741288:T:C	1.38966e-09	-1.67356	-1.43539
126741569	chr11:126741569:A:G	1.50738e-09	-1.60116	-1.42647
126741630	chr11:126741630:A:G	3.14668e-09	-0.854986	-1.43667
126741639	chr11:126741639:GA:G	7.39788e-09	-1.8786e-10	-1.43681
126741653	chr11:126741653:G:A	4.90009e-09	-1.06399	-0.784756
126742180	chr11:126742180:G:A	9.21852e-09	-1.8786e-10	-1.21679
126742434	chr11:126742434:G:C	4.87174e-09	-1.0245	-0.830051
126743097	chr11:126743097:T:G	7.42331e-09	-1.8786e-10	-1.43338
126743247	chr11:126743247:G:A	1.66462e-09	-1.55572	-1.37269
126743312	chr11:126743312:T:A	7.00076e-09	-1.49198	-4.18622e-10
126743363	chr11:126743363:G:A	1.58434e-09	-1.59183	-1.386
126743844	chr11:126743844:G:A	7.41319e-09	-1.8786e-10	-1.43474
126744062	chr11:126744062:G:A	7.39854e-09	-1.8786e-10	-1.43672
126744696	chr11:126744696:A:T	7.73465e-09	-1.8786e-10	-1.39229
126745071	chr11:126745071:A:G	7.96576e-09	-1.8786e-10	-1.36285
126745666	chr11:126745666:A:G	1.47684e-08	-0.999581	0.254067
126745684	chr11:126745684:T:C	7.7101e-09	-1.8786e-10	-1.39547
126746291	chr11:126746291:G:T	1.06002e-08	-1.07713	-4.18622e-10
126747229	chr11:126747229:G:T	1.07832e-08	-1.06002	-4.18622e-10
126747287	chr11:126747287:G:A	1.33207e-09	-1.72169	-1.42958
126747491	chr11:126747491:T:C	1.02492e-08	-1.8786e-10	-1.1108
126748213	chr11:126748213:C:T	7.62708e-09	-1.8786e-10	-1.4063
126748483	chr11:126748483:T:C	4.17275e-09	-1.20506	-0.804368
126749295	chr11:126749295:T:C	4.6815e-09	-1.02058	-0.873804
126749572	chr11:126749572:T:C	7.68374e-09	-1.8786e-10	-1.3989
126749776	chr11:126749776:A:G	5.22893e-09	-0.968729	-0.815068
126749935	chr11:126749935:G:A	1.25408e-09	-1.8087	-1.40291
126749946	chr11:126749946:C:T	4.45196e-09	-0.521753	-1.4229
126749952	chr11:126749952:A:G	8.29332e-09	-1.8786e-10	-1.32255
126750485	chr11:126750485:AG:A	2.299e-09	-1.41671	-1.18882
126750833	chr11:126750833:T:C	8.05368e-09	-1.8786e-10	-1.35187
126750894	chr11:126750894:T:A	1.56918e-09	-1.55621	-1.43124
126751005	chr11:126751005:G:A	1.77578e-09	-1.47049	-1.39327
126751154	chr11:126751154:G:A	7.79381e-09	-1.8786e-10	-1.38467
126751205	chr11:126751205:C:A	2.16738e-08	-1.8786e-10	-0.361897
126751331	chr11:126751331:G:A	1.17086e-08	-1.8786e-10	-0.977678
126751446	chr11:126751446:T:C	1.0779e-08	-1.8786e-10	-1.06041
126751621	chr11:126751621:C:T	1.03356e-08	-1.1024	-4.18622e-10
126751640	chr11:126751640:G:A	5.06999e-09	-1.03168	-0.782986
126751944	chr11:126751944:C:G	1.08154e-08	-1.8786e-10	-1.05703
126752353	chr11:126752353:T:TA	8.41035e-09	-1.8786e-10	-1.30854
126752395	chr11:126752395:A:G	7.58e-09	-1.8786e-10	-1.41249
126752527	chr11:126752527:G:A	7.42269e-09	-1.8786e-10	-1.43346
126753038	chr11:126753038:A:G	4.31784e-09	-0.82939	-1.14586
126753324	chr11:126753324:G:A	4.81436e-09	-0.687712	-1.17869
126753387	chr11:126753387:C:A	9.0945e-09	-1.8786e-10	-1.23033
126753405	chr11:126753405:G:A	1.04509e-08	-1.8786e-10	-1.09131
126753740	chr11:126753740:C:T	1.5023e-09	-1.63529	-1.39571
126754077	chr11:126754077:C:G	1.41236e-08	-1.8786e-10	-0.790156
126754209	chr11:126754209:A:G	2.19235e-09	-1.22301	-1.43002
126754715	chr11:126754715:G:A	1.3471e-08	-1.8786e-10	-0.837463
126755281	chr11:126755281:G:A	7.64345e-09	-1.8786e-10	-1.40415
126755363	chr11:126755363:G:A	9.7172e-09	-1.8786e-10	-1.1641
126755459	chr11:126755459:T:C	1.1117e-08	-1.8786e-10	-1.02953
126755552	chr11:126755552:C:A	2.44757e-09	-1.25114	-1.29177
126755583	chr11:126755583:T:A	2.06172e-09	-1.2772	-1.43726
126755774	chr11:126755774:C:A	1.19554e-08	-1.8786e-10	-0.95682
126755930	chr11:126755930:T:TGGAAACTCACTC	7.90351e-09	-1.8786e-10	-1.37069
126756051	chr11:126756051:A:G	5.61098e-09	-0.584561	-1.12872
126756184	chr11:126756184:G:A	2.87752e-08	-0.728712	0.650224
126756308	chr11:126756308:A:G	1.61046e-08	0.777731	-1.43663
126756569	chr11:126756569:C:T	5.05351e-09	-1.81792	-4.18622e-10
126756718	chr11:126756718:A:T	4.48195e-09	-0.981413	-0.956531
126756794	chr11:126756794:A:G	5.19361e-09	-0.554338	-1.23624
126756826	chr11:126756826:C:T	4.34264e-09	-0.993524	-0.975996
126756928	chr11:126756928:C:T	4.51516e-09	-0.981033	-0.949529
126756995	chr11:126756995:G:A	7.43598e-09	-1.8786e-10	-1.43167
126757302	chr11:126757302:A:T	7.39505e-09	-1.8786e-10	-1.43719
126757441	chr11:126757441:C:A	2.28483e-09	-1.1878	-1.42391
126757451	chr11:126757451:G:C	1.04299e-08	-1.8786e-10	-1.09333
126757564	chr11:126757564:T:A	3.00937e-09	-0.923559	-1.41271
126757678	chr11:126757678:C:G	7.58716e-09	-1.8786e-10	-1.41154
126757860	chr11:126757860:C:A	5.49512e-09	-0.524239	-1.2099
126757901	chr11:126757901:C:G	2.91941e-09	-0.930837	-1.43578
126758123	chr11:126758123:C:T	7.75714e-09	-1.8786e-10	-1.38939
126758185	chr11:126758185:G:A	7.92068e-09	-1.8786e-10	-1.36853
126758246	chr11:126758246:G:A	7.88929e-09	-1.8786e-10	-1.3725
126758457	chr11:126758457:T:G	5.395e-09	-0.443021	-1.30951
126759105	chr11:126759105:A:C	9.89136e-09	-1.8786e-10	-1.14634
126759136	chr11:126759136:C:T	2.27371e-09	-1.79757	-0.819016
126759254	chr11:126759254:G:A	7.4987e-09	-1.8786e-10	-1.42327
126759581	chr11:126759581:G:A	7.78931e-09	-1.8786e-10	-1.38525
126759898	chr11:126759898:C:A	1.97792e-08	-0.443735	-0.00963456
126760074	chr11:126760074:C:T	7.84323e-09	-1.8786e-10	-1.37835
126760374	chr11:126760374:C:G	6.08756e-09	-0.437931	-1.19382
126760536	chr11:126760536:C:T	2.45033e-09	-1.12715	-1.41464
126760548	chr11:126760548:A:G	5.04464e-09	-1.81968	-4.18622e-10
126760726	chr11:126760726:G:T	4.35753e-09	-0.670825	-1.29527
126761023	chr11:126761023:G:A	4.32781e-09	-0.675768	-1.29717
126761497	chr11:126761497:A:G	1.15211e-08	-1.8786e-10	-0.993823
126761594	chr11:126761594:G:A	7.92141e-09	-1.8786e-10	-1.36843
126761837	chr11:126761837:C:T	7.46576e-09	-1.8786e-10	-1.42767
126762133	chr11:126762133:A:G	5.74385e-09	-0.708925	-0.980948
126762184	chr11:126762184:T:TAAATA	1.06113e-08	-1.8786e-10	-1.07608
126762300	chr11:126762300:A:G	3.95073e-09	-0.934605	-1.1295
126762545	chr11:126762545:A:G	9.57326e-09	-1.8786e-10	-1.17903
126762586	chr11:126762586:C:T	7.56068e-09	-1.8786e-10	-1.41504
126762828	chr11:126762828:C:T	7.39923e-09	-1.8786e-10	-1.43663
126763696	chr11:126763696:G:A	8.65589e-09	-1.8786e-10	-1.27976
126763792	chr11:126763792:A:G	1.63114e-08	-1.8786e-10	-0.646137
126764425	chr11:126764425:A:G	1.35955e-08	-1.8786e-10	-0.828261
126764563	chr11:126764563:T:A	7.39482e-09	-1.8786e-10	-1.43722
126764787	chr11:126764787:C:T	7.52583e-09	-1.8786e-10	-1.41966
126764860	chr11:126764860:T:C	8.01949e-09	-1.8786e-10	-1.35613
126765638	chr11:126765638:T:C	8.271e-09	-1.32525	-4.18622e-10
126765824	chr11:126765824:G:A	5.0706e-09	-1.81454	-4.18622e-10
126766361	chr11:126766361:C:T	1.58437e-08	-1.8786e-10	-0.675228
126766521	chr11:126766521:C:T	7.39767e-09	-1.8786e-10	-1.43684
126766630	chr11:126766630:T:C	1.30402e-08	-1.8786e-10	-0.869963
126766959	chr11:126766959:G:A	1.32208e-08	-0.764969	-0.091246
126767264	chr11:126767264:T:C	1.27978e-08	-1.8786e-10	-0.888731
126767505	chr11:126767505:G:A	1.39088e-08	-1.8786e-10	-0.805484
126767543	chr11:126767543:T:TATACACTGTGTATAACGAC	1.14481e-08	-1.8786e-10	-1.00018
126768221	chr11:126768221:CCATT:C	8.02395e-09	-1.8786e-10	-1.35557
126769193	chr11:126769193:T:G	1.11961e-08	-1.8786e-10	-1.02244
126769499	chr11:126769499:C:G	1.21974e-08	-1.8786e-10	-0.936776
126769996	chr11:126769996:G:A	1.23661e-08	-1.8786e-10	-0.923042
126770286	chr11:126770286:T:C	1.00223e-08	-0.0771942	-1.05599
126770363	chr11:126770363:G:A	2.011e-08	-1.8786e-10	-0.436787
126770904	chr11:126770904:C:T	7.48643e-09	-1.8786e-10	-1.42491
126771044	chr11:126771044:C:T	7.40119e-09	-1.8786e-10	-1.43636
126771211	chr11:126771211:G:A	1.15841e-08	-1.8786e-10	-0.988366
126771278	chr11:126771278:G:A	1.20962e-08	-1.8786e-10	-0.945112
126771493	chr11:126771493:T:C	4.78661e-09	-0.746793	-1.12539
126771634	chr11:126771634:C:T	5.05708e-09	-1.58319	-0.234025
126771636	chr11:126771636:C:T	1.75086e-08	-0.938453	0.363145
126772701	chr11:126772701:T:C	1.58822e-09	-1.5686	-1.40679
126772796	chr11:126772796:C:T	8.0922e-09	-1.8786e-10	-1.3471
126772825	chr11:126772825:C:T	8.14328e-09	-1.8786e-10	-1.34081
126774237	chr11:126774237:A:G	1.20764e-08	-1.8786e-10	-0.946745
126774582	chr11:126774582:T:C	2.35532e-09	-1.63808	-0.943253
126774839	chr11:126774839:A:C	1.36241e-09	-1.75729	-1.37146
126775253	chr11:126775253:G:A	1.14177e-08	-1.8786e-10	-1.00283
126775402	chr11:126775402:A:G	1.21384e-08	-1.8786e-10	-0.941626
126775589	chr11:126775589:A:G	4.25951e-08	-1.8786e-10	0.313736
126775848	chr11:126775848:T:G	2.37244e-08	-1.8786e-10	-0.271499
126776019	chr11:126776019:C:A	2.48776e-09	-1.8021	-0.724523
126776293	chr11:126776293:C:T	7.60695e-09	-1.8786e-10	-1.40894
126776544	chr11:126776544:G:A	2.37516e-08	-1.8786e-10	-0.270352
126776590	chr11:126776590:A:G	5.98628e-09	-0.630111	-1.01842
126776679	chr11:126776679:C:T	5.36829e-09	-1.75749	-4.18622e-10
126778563	chr11:126778563:T:A	2.42255e-08	-1.8786e-10	-0.250598
126779794	chr11:126779794:GCCTTCT:G	2.72352e-09	-1.7991	-0.636978
126780463	chr11:126780463:G:A	6.84743e-09	-1.51413	-4.18622e-10
126780666	chr11:126780666:C:T	7.95328e-09	-1.8786e-10	-1.36442
126781024	chr11:126781024:G:A	5.8229e-09	-1.6762	-4.18622e-10
126781035	chr11:126781035:C:G	9.39148e-09	-1.8786e-10	-1.1982
126781092	chr11:126781092:C:T	1.67866e-09	-1.81674	-1.10326
126781230	chr11:126781230:T:C	1.2163e-08	-1.8786e-10	-0.939601
126781391	chr11:126781391:T:G	1.20399e-08	-1.8786e-10	-0.949773
126781442	chr11:126781442:A:G	1.21257e-08	-1.8786e-10	-0.942678
126781582	chr11:126781582:C:G	3.8493e-08	-1.8786e-10	0.212473
126781615	chr11:126781615:T:C	1.14328e-08	-1.8786e-10	-1.00152
126781739	chr11:126781739:G:A	1.36948e-08	-1.8786e-10	-0.820984
126781857	chr11:126781857:T:G	1.21393e-08	-1.8786e-10	-0.94155
126781967	chr11:126781967:A:C	1.95317e-08	-1.8786e-10	-0.465965
126782085	chr11:126782085:TTCC:T	4.62973e-09	-0.486181	-1.41932
126782175	chr11:126782175:T:C	1.37277e-08	-1.8786e-10	-0.81859
126782198	chr11:126782198:G:A	2.42661e-08	-1.8786e-10	-0.248921
126782431	chr11:126782431:C:T	2.04566e-09	-1.58505	-1.13723
126782487	chr11:126782487:G:A	8.70849e-09	-1.8786e-10	-1.2737
126782709	chr11:126782709:G:A	4.95654e-09	-0.413467	-1.42383
126782862	chr11:126782862:A:G	1.7023e-09	-1.47212	-1.4339
126783112	chr11:126783112:G:A	1.19016e-08	-1.8786e-10	-0.961333
126783117	chr11:126783117:T:G	8.03907e-09	-1.8786e-10	-1.35369
126783657	chr11:126783657:T:C	3.43985e-08	-1.8786e-10	0.100009
126783659	chr11:126783659:A:T	3.46948e-08	-1.8786e-10	0.108587
126783678	chr11:126783678:G:A	2.39768e-08	-1.8786e-10	-0.260917
126783790	chr11:126783790:G:A	7.86873e-09	-1.8786e-10	-1.37511
126784091	chr11:126784091:C:T	1.77351e-08	-0.978813	0.416358
126784173	chr11:126784173:C:A	7.67891e-09	-1.8786e-10	-1.39952
126784250	chr11:126784250:T:G	5.69e-09	-1.69929	-4.18622e-10
126784929	chr11:126784929:G:A	4.46572e-09	-0.735867	-1.2057
126785138	chr11:126785138:G:A	7.78516e-09	-1.8786e-10	-1.38578
126785142	chr11:126785142:C:T	3.31038e-08	-1.8786e-10	0.0616449
126785154	chr11:126785154:G:A	3.06274e-08	-1.8786e-10	-0.0161076
126785230	chr11:126785230:C:T	1.98868e-08	-1.8786e-10	-0.447944
126785522	chr11:126785522:C:T	1.26651e-08	-1.8786e-10	-0.899151
126785730	chr11:126785730:A:G	1.3773e-08	-1.8786e-10	-0.815295
126786026	chr11:126786026:C:T	1.51819e-09	-1.58652	-1.43396
126786179	chr11:126786179:A:G	9.64262e-09	-1.8786e-10	-1.17181
126786384	chr11:126786384:G:A	1.38686e-08	-1.8786e-10	-0.808373
126786834	chr11:126786834:T:A	1.51119e-08	-1.8786e-10	-0.722517
126786940	chr11:126786940:A:C	6.75827e-09	-0.771002	-0.756234
126787068	chr11:126787068:T:C	7.73396e-09	0.0251998	-1.41758
126787979	chr11:126787979:A:G	7.30121e-09	-0.032452	-1.41751
126788530	chr11:126788530:T:C	1.92682e-08	-1.8786e-10	-0.479548
126788743	chr11:126788743:C:T	5.26183e-09	-1.77752	-4.18622e-10
126789242	chr11:126789242:T:C	8.41243e-09	-1.8786e-10	-1.30829
126789401	chr11:126789401:T:C	4.18517e-08	-1.8786e-10	0.29613
126789417	chr11:126789417:A:G	1.47138e-08	-1.8786e-10	-0.749217
126789429	chr11:126789429:A:G	8.40523e-09	-1.8786e-10	-1.30915
126789494	chr11:126789494:G:T	4.01288e-08	-1.8786e-10	0.254091
126789505	chr11:126789505:A:T	8.40186e-09	-1.8786e-10	-1.30955
126789525	chr11:126789525:T:C	4.02797e-08	-1.8786e-10	0.257846
126789643	chr11:126789643:T:C	4.11539e-08	-1.8786e-10	0.279317
126789690	chr11:126789690:T:C	1.14991e-08	-0.995735	-4.18622e-10
126789839	chr11:126789839:G:A	4.68787e-08	-1.8786e-10	0.409561
126789863	chr11:126789863:C:A	2.54282e-08	-1.8786e-10	-0.202145
126790024	chr11:126790024:T:C	7.9923e-09	-1.8786e-10	-1.35952
126790029	chr11:126790029:A:C	7.9923e-09	-1.8786e-10	-1.35952
126790056	chr11:126790056:G:T	7.53014e-09	-1.8786e-10	-1.41909
126790109	chr11:126790109:T:G	4.00527e-08	-1.8786e-10	0.252194
126790204	chr11:126790204:C:T	5.28261e-09	-1.77358	-4.18622e-10
126790268	chr11:126790268:C:T	2.00772e-09	-1.36473	-1.37627
126790461	chr11:126790461:G:T	8.41116e-09	-1.8786e-10	-1.30844
126790791	chr11:126790791:A:G	1.66093e-08	-1.8786e-10	-0.628042
126790832	chr11:126790832:C:A	9.42012e-08	-1.8786e-10	1.10743
126790874	chr11:126790874:A:C	1.57693e-08	-1.8786e-10	-0.67994
126791014	chr11:126791014:T:C	1.38224e-08	-1.8786e-10	-0.811715
126791144	chr11:126791144:A:G	1.77046e-08	-1.8786e-10	-0.564177
126791211	chr11:126791211:G:A	1.71646e-09	-1.58924	-1.3085
126791389	chr11:126791389:C:T	7.48773e-09	-1.8786e-10	-1.42474
126792164	chr11:126792164:C:T	4.02885e-09	-0.855962	-1.18856
126792503	chr11:126792503:T:C	8.57018e-09	-1.8786e-10	-1.28971
126792923	chr11:126792923:G:A	1.01457e-07	-1.8786e-10	1.18164
126793071	chr11:126793071:A:G	3.53887e-08	-1.8786e-10	0.128389
126793138	chr11:126793138:A:C	5.78445e-09	-1.68283	-4.18622e-10
126794203	chr11:126794203:G:A	1.60744e-08	-1.8786e-10	-0.660777
126794260	chr11:126794260:T:C	1.46252e-08	-1.8786e-10	-0.755255
126794420	chr11:126794420:C:T	5.93146e-09	-1.70985	0.0521138
126794457	chr11:126794457:C:T	5.2741e-09	-1.77519	-4.18622e-10
126794570	chr11:126794570:A:G	1.3619e-08	-1.8786e-10	-0.826535
126794573	chr11:126794573:A:G	3.44823e-08	-1.8786e-10	0.102444
126794686	chr11:126794686:G:A	1.35381e-08	-1.8786e-10	-0.832496
126794939	chr11:126794939:A:G	9.37144e-09	-1.8786e-10	-1.20034
126794982	chr11:126794982:G:A	5.0522e-09	-1.81818	-4.18622e-10
126795314	chr11:126795314:G:A	1.79318e-09	-1.80803	-1.04598
126795370	chr11:126795370:T:C	8.17708e-09	-1.8786e-10	-1.33667
126795415	chr11:126795415:C:G	4.73152e-09	-0.923555	-0.960201
126795582	chr11:126795582:C:A	1.98638e-08	-1.8786e-10	-0.449105
126795593	chr11:126795593:A:T	1.23876e-09	-1.79324	-1.43065
126796234	chr11:126796234:T:C	8.74269e-09	-0.976528	-0.293256
126796306	chr11:126796306:T:G	3.31939e-09	-0.896762	-1.34146
126796417	chr11:126796417:G:A	1.83518e-09	-1.80066	-1.0302
126796494	chr11:126796494:G:T	2.30832e-09	-1.53396	-1.06752
126796524	chr11:126796524:A:G	2.34499e-09	-1.54353	-1.04219
126797829	chr11:126797829:A:C	2.77391e-08	-1.8786e-10	-0.115161
126798231	chr11:126798231:GCA:G	2.57072e-08	-1.8786e-10	-0.191233
126798981	chr11:126798981:A:G	9.55834e-09	-1.18059	-4.18622e-10
126798990	chr11:126798990:T:A	1.2915e-09	-1.74506	-1.43714
126799913	chr11:126799913:C:T	1.29092e-09	-1.74618	-1.43647
126800252	chr11:126800252:C:G	1.26045e-08	-1.8786e-10	-0.90395
126800329	chr11:126800329:G:T	1.47027e-09	-1.66389	-1.38867
126800396	chr11:126800396:C:T	1.2857e-09	-1.74946	-1.43723
126800678	chr11:126800678:T:A	2.73667e-08	-1.8786e-10	-0.128676
126800840	chr11:126800840:A:G	1.68885e-09	-1.59003	-1.32392
126801253	chr11:126801253:T:C	1.25904e-08	-1.8786e-10	-0.905066
126801392	chr11:126801392:C:T	1.58109e-09	-1.61592	-1.36397
126801620	chr11:126801620:G:A	1.27097e-09	-1.76197	-1.43624
126801646	chr11:126801646:T:C	1.26853e-09	-1.76347	-1.43667
126801755	chr11:126801755:A:C	1.20805e-08	-1.45626	0.50985
126801851	chr11:126801851:C:T	1.27939e-09	-1.76019	-1.43142
126801965	chr11:126801965:C:T	1.09631e-08	-1.8786e-10	-1.04347
126802338	chr11:126802338:G:A	7.77386e-09	-1.8786e-10	-1.38724
126802431	chr11:126802431:T:C	1.25942e-09	-1.77116	-1.43619
126802459	chr11:126802459:G:C	1.26933e-09	-1.76273	-1.43679
126802466	chr11:126802466:G:A	1.27768e-09	-1.75625	-1.4367
126802476	chr11:126802476:T:C	1.26592e-09	-1.76509	-1.43711
126802650	chr11:126802650:C:G	7.61442e-09	-1.8786e-10	-1.40796
126802852	chr11:126802852:C:G	2.94882e-08	-1.8786e-10	-0.0540119
126802865	chr11:126802865:A:G	5.68516e-09	-1.70014	-4.18622e-10
126802932	chr11:126802932:A:G	2.63143e-08	-1.8786e-10	-0.167892
126803350	chr11:126803350:G:A	1.27353e-09	-1.75978	-1.43643
126803405	chr11:126803405:T:A	7.55335e-09	-1.41601	-4.18622e-10
126803569	chr11:126803569:CA:C	8.13783e-09	-1.8786e-10	-1.34148
126803825	chr11:126803825:G:A	1.31678e-09	-1.744	-1.41881
126804035	chr11:126804035:T:A	1.32185e-09	-1.73566	-1.42331
126804090	chr11:126804090:G:A	8.32552e-09	-1.8786e-10	-1.31868
126804107	chr11:126804107:T:C	9.14173e-09	-1.8786e-10	-1.22515
126804165	chr11:126804165:C:T	1.3154e-08	-1.8786e-10	-0.861279
126804562	chr11:126804562:C:A	1.58744e-09	-1.61472	-1.36116
126804841	chr11:126804841:C:T	1.06595e-08	-1.8786e-10	-1.07155
126805759	chr11:126805759:G:A	1.06291e-08	-1.8786e-10	-1.07441
126805916	chr11:126805916:C:T	5.19516e-09	-1.79027	-4.18622e-10
126806066	chr11:126806066:A:G	7.4107e-09	-1.8786e-10	-1.43508
126806089	chr11:126806089:A:G	2.19379e-09	-1.25268	-1.39969
126806396	chr11:126806396:G:A	7.65014e-09	-1.8786e-10	-1.40328
126806494	chr11:126806494:G:C	7.18622e-09	-0.657639	-0.808199
126806619	chr11:126806619:G:A	1.74893e-09	-1.65881	-1.22019
126806835	chr11:126806835:C:T	2.08779e-09	-1.31755	-1.38434
126807233	chr11:126807233:T:C	2.21074e-09	-1.29609	-1.34859
126807599	chr11:126807599:C:A	1.14767e-08	-1.8786e-10	-0.997684
126807768	chr11:126807768:T:C	7.4652e-09	-1.8786e-10	-1.42775
126807907	chr11:126807907:CTAA:C	7.45284e-09	-1.8786e-10	-1.42941
126807941	chr11:126807941:T:C	7.45291e-09	-1.8786e-10	-1.4294
126808352	chr11:126808352:C:A	1.94724e-09	-1.33597	-1.43562
126808739	chr11:126808739:T:C	4.78302e-08	-1.8786e-10	0.429655
126808751	chr11:126808751:A:G	1.6317e-09	-1.80422	-1.14416
126809690	chr11:126809690:G:A	1.52442e-09	-1.79864	-1.21775
126809758	chr11:126809758:C:A	8.03663e-09	-1.8786e-10	-1.35399
126810039	chr11:126810039:C:T	1.51107e-08	-1.8786e-10	-0.722596
126810514	chr11:126810514:C:G	1.81001e-09	-1.40749	-1.43718
126810573	chr11:126810573:GAACCGCAAGGAAAGAC:G	1.68597e-09	-1.47884	-1.43682
126811116	chr11:126811116:C:T	9.23957e-09	-1.8786e-10	-1.21451
126811524	chr11:126811524:G:T	2.0594e-09	-1.75381	-0.961775
126811741	chr11:126811741:C:A	4.44724e-08	-1.8786e-10	0.356867
126812048	chr11:126812048:C:T	1.2524e-09	-1.77589	-1.43704
126812109	chr11:126812109:T:G	7.7568e-09	-0.560823	-0.828609
126812234	chr11:126812234:T:C	8.2438e-09	-0.531024	-0.797518
126812766	chr11:126812766:A:T	7.39952e-09	-1.8786e-10	-1.43659
126812962	chr11:126812962:C:G	1.36978e-09	-1.723	-1.40035
126813143	chr11:126813143:T:A	2.19183e-09	-1.23219	-1.42107
126813723	chr11:126813723:G:A	1.94185e-09	-1.36188	-1.41249
126813874	chr11:126813874:C:T	2.05217e-08	-1.8786e-10	-0.41652
126814241	chr11:126814241:A:T	3.59137e-09	-0.732876	-1.42659
126814254	chr11:126814254:C:T	5.37205e-09	-0.354908	-1.40188
126814851	chr11:126814851:C:A	2.29529e-08	-1.8786e-10	-0.304557
126815303	chr11:126815303:G:A	6.94757e-09	-0.729488	-0.770122
126815322	chr11:126815322:C:T	1.81244e-09	-1.41651	-1.42683
126815327	chr11:126815327:C:T	6.94095e-09	-0.737571	-0.762992
126815510	chr11:126815510:T:G	2.05062e-09	-1.68115	-1.03872
126816800	chr11:126816800:C:T	7.21485e-09	-1.46186	-4.18622e-10
126816828	chr11:126816828:G:A	2.53275e-08	-1.8786e-10	-0.206113
126816868	chr11:126816868:T:C	6.04335e-09	-1.04332	-0.59572
126816995	chr11:126816995:C:T	8.08053e-09	-1.8786e-10	-1.34854
126817065	chr11:126817065:C:T	6.50016e-09	-1.03646	-0.529718
126817112	chr11:126817112:T:A	1.50643e-09	-1.73012	-1.29814
126817125	chr11:126817125:T:TA	2.8692e-09	-1.23782	-1.14614
126817127	chr11:126817127:G:A	5.83164e-09	-1.03175	-0.642955
126818002	chr11:126818002:A:G	6.23991e-09	-1.00499	-0.602047
126818110	chr11:126818110:C:A	6.22949e-09	-1.02238	-0.586328
126818230	chr11:126818230:G:A	1.07802e-08	-1.8786e-10	-1.0603
126818457	chr11:126818457:A:G	6.70579e-09	-0.97959	-0.555441
126818737	chr11:126818737:C:T	5.38078e-09	-1.12876	-0.626409
126818799	chr11:126818799:A:G	6.44963e-09	-1.00526	-0.568719
126819116	chr11:126819116:G:GAA	5.94095e-09	-1.06497	-0.591164
126819138	chr11:126819138:T:C	6.06707e-09	-1.0488	-0.586328
126819150	chr11:126819150:C:T	6.15555e-09	-1.03502	-0.585625
126819163	chr11:126819163:C:T	5.22329e-09	-0.476377	-1.3085
126819533	chr11:126819533:CA:C	8.86026e-09	-1.25643	-4.18622e-10
126819548	chr11:126819548:A:G	1.72186e-09	-1.76711	-1.12749
126819613	chr11:126819613:G:A	6.08672e-09	-1.02317	-0.608726
126819761	chr11:126819761:T:C	6.21688e-09	-1.04231	-0.568425
126819876	chr11:126819876:C:T	1.34328e-09	-1.70921	-1.43368
126819877	chr11:126819877:G:A	2.94537e-09	-1.04581	-1.31196
126820102	chr11:126820102:G:A	1.26078e-09	-1.80855	-1.39772
126820315	chr11:126820315:A:AG	7.36481e-09	-1.44129	-4.18622e-10
126820318	chr11:126820318:A:AG	4.87589e-09	-1.22629	-0.627408
126820522	chr11:126820522:A:T	1.73336e-09	-1.773	-1.11494
126820644	chr11:126820644:G:A	1.73618e-09	-1.77043	-1.11589
126820903	chr11:126820903:C:T	5.89037e-09	-1.02982	-0.63486
126820987	chr11:126820987:C:T	5.37789e-09	-1.0509	-0.704802
126821107	chr11:126821107:G:A	5.65519e-09	-0.410383	-1.29505
126821174	chr11:126821174:A:C	5.97609e-09	-0.972596	-0.67764
126821233	chr11:126821233:C:A	1.83608e-09	-1.80826	-1.02211
126821551	chr11:126821551:C:T	5.63883e-09	-1.0521	-0.65623
126821628	chr11:126821628:T:C	7.13047e-09	-0.929278	-0.544347
126821871	chr11:126821871:G:A	5.59989e-09	-0.396632	-1.31862
126821936	chr11:126821936:A:C	6.40608e-09	-1.02534	-0.555419
126822181	chr11:126822181:C:A	6.02338e-09	-1.04816	-0.594193
126822302	chr11:126822302:C:T	5.77533e-09	-1.06363	-0.620779
126822679	chr11:126822679:T:C	6.68549e-09	-0.968951	-0.569112
126822735	chr11:126822735:A:G	6.11792e-09	-1.01697	-0.609812
126822915	chr11:126822915:C:T	6.11389e-09	-0.991641	-0.635799
126822940	chr11:126822940:C:G	7.51647e-09	-1.8786e-10	-1.42091
126822992	chr11:126822992:C:T	3.75281e-09	-0.69379	-1.42171
126823015	chr11:126823015:A:G	6.06332e-09	-1.0015	-0.634242
126823071	chr11:126823071:C:G	6.01346e-09	-1.02991	-0.614094
126823102	chr11:126823102:A:G	1.97615e-09	-1.33034	-1.42652
126823656	chr11:126823656:A:G	5.31755e-09	-0.956243	-0.810746
126823804	chr11:126823804:G:A	1.81709e-09	-1.77319	-1.06758
126823847	chr11:126823847:G:A	1.76195e-09	-1.76025	-1.11133
126823869	chr11:126823869:C:T	7.96394e-09	-1.8786e-10	-1.36308
126823880	chr11:126823880:T:C	5.56347e-09	-1.02823	-0.693547
126823891	chr11:126823891:C:T	5.91986e-09	-1.04789	-0.611796
126823903	chr11:126823903:G:A	5.99608e-09	-1.01658	-0.630319
126824094	chr11:126824094:A:C	5.99558e-09	-1.03518	-0.611796
126824330	chr11:126824330:C:T	9.12803e-09	-1.8786e-10	-1.22665
126824509	chr11:126824509:G:A	6.22838e-09	-0.99709	-0.611796
126824512	chr11:126824512:T:C	6.02785e-09	-1.01046	-0.631152
126824738	chr11:126824738:G:A	6.04897e-09	-1.02632	-0.611796
126825015	chr11:126825015:A:G	6.26532e-09	-0.986284	-0.616688
126825170	chr11:126825170:G:C	5.8582e-09	-1.05315	-0.617011
126825195	chr11:126825195:C:T	5.97232e-09	-1.02517	-0.625694
126825252	chr11:126825252:C:A	5.99634e-09	-1.02116	-0.625694
126825344	chr11:126825344:C:T	7.39448e-09	-1.8786e-10	-1.43727
126825445	chr11:126825445:G:A	5.8515e-09	-1.04523	-0.626074
126825456	chr11:126825456:G:A	1.79761e-09	-1.78433	-1.06722
126825565	chr11:126825565:T:G	5.86634e-09	-1.05137	-0.617397
126825771	chr11:126825771:G:A	5.98234e-09	-1.02554	-0.623652
126825875	chr11:126825875:G:A	5.6533e-09	-1.04406	-0.661706
126825938	chr11:126825938:A:G	6.04697e-09	-1.01154	-0.626902
126826059	chr11:126826059:C:T	5.95136e-09	-1.02869	-0.625694
126826060	chr11:126826060:T:C	5.91499e-09	-1.03482	-0.625694
126826082	chr11:126826082:A:G	6.46902e-09	-1.02337	-0.547609
126826130	chr11:126826130:G:A	1.77158e-09	-1.79268	-1.07345
126826267	chr11:126826267:C:G	1.02669e-08	-1.8786e-10	-1.10908
126826477	chr11:126826477:G:A	4.95415e-09	-0.50832	-1.32946
126826510	chr11:126826510:A:G	5.64108e-09	-1.04387	-0.664057
126826537	chr11:126826537:G:A	5.74542e-09	-1.02932	-0.660277
126826548	chr11:126826548:G:A	5.36559e-09	-1.13855	-0.619444
126826934	chr11:126826934:T:C	6.01482e-09	-1.01524	-0.628541
126826950	chr11:126826950:G:A	5.89335e-09	-0.99771	-0.666468
126827103	chr11:126827103:A:G	5.86579e-09	-1.04317	-0.625694
126827495	chr11:126827495:AT:A	1.26995e-09	-1.80539	-1.39363
126827509	chr11:126827509:T:A	5.97627e-09	-1.02423	-0.62598
126827523	chr11:126827523:A:G	7.41644e-09	-1.8786e-10	-1.4343
126827610	chr11:126827610:G:T	5.90793e-09	-1.03519	-0.626513
126827660	chr11:126827660:G:T	2.11408e-09	-1.2835	-1.40588
126827694	chr11:126827694:A:G	1.48772e-09	-1.79867	-1.24208
126827764	chr11:126827764:G:A	5.80829e-09	-0.994163	-0.684554
126827827	chr11:126827827:G:C	2.89223e-09	-1.26408	-1.1119
126828112	chr11:126828112:T:C	6.13813e-09	-1.00152	-0.621957
126828245	chr11:126828245:C:T	1.66961e-09	-1.78374	-1.14167
126828407	chr11:126828407:T:C	1.43143e-09	-1.80304	-1.27629
126828685	chr11:126828685:G:A	1.35634e-09	-1.81777	-1.31544
126828970	chr11:126828970:C:G	6.06184e-09	-1.01029	-0.625694
126828993	chr11:126828993:A:G	5.9919e-09	-1.0219	-0.625694
126829138	chr11:126829138:C:T	1.07031e-08	-1.8786e-10	-1.06747
126829199	chr11:126829199:C:T	5.82974e-09	-1.0278	-0.647227
126829359	chr11:126829359:G:A	6.01202e-09	-0.959633	-0.684609
126829433	chr11:126829433:T:C	6.1786e-09	-0.998011	-0.6189
126829613	chr11:126829613:C:T	5.43512e-09	-1.05977	-0.685355
126829859	chr11:126829859:G:C	1.3202e-09	-1.72499	-1.43523
126829875	chr11:126829875:T:G	6.42753e-09	-0.998258	-0.579155
126830671	chr11:126830671:C:T	5.63995e-09	-1.02621	-0.681922
126830674	chr11:126830674:A:T	7.57091e-09	-1.8786e-10	-1.41369
126830778	chr11:126830778:G:A	2.14866e-09	-1.26438	-1.40878
126830999	chr11:126830999:A:G	1.82029e-09	-1.80313	-1.03587
126831010	chr11:126831010:G:A	1.72915e-08	-1.8786e-10	-0.587787
126831121	chr11:126831121:A:G	6.21267e-09	-1.01522	-0.596187
126831210	chr11:126831210:C:T	1.92353e-09	-1.79898	-0.984863
126831371	chr11:126831371:C:T	6.26255e-09	-0.926189	-0.677226
126831642	chr11:126831642:G:A	6.04917e-09	-0.952844	-0.685237
126831760	chr11:126831760:G:A	6.0576e-09	-1.01954	-0.61715
126832081	chr11:126832081:C:T	7.40219e-09	-1.8786e-10	-1.43623
126832236	chr11:126832236:C:T	7.73078e-09	-1.8786e-10	-1.39279
126832273	chr11:126832273:G:A	4.57954e-09	-0.492193	-1.42421
126832506	chr11:126832506:G:A	4.01831e-09	-1.08501	-0.962131
126832552	chr11:126832552:C:G	1.08735e-08	-1.8786e-10	-1.05167
126833189	chr11:126833189:T:C	1.04454e-08	-1.8786e-10	-1.09184
126833276	chr11:126833276:T:C	1.10317e-08	-1.8786e-10	-1.03723
126833277	chr11:126833277:G:A	1.08471e-08	-1.8786e-10	-1.05411
126833514	chr11:126833514:C:T	2.97146e-09	-0.951627	-1.39732
126833593	chr11:126833593:A:C	1.08259e-08	-1.8786e-10	-1.05606
126833944	chr11:126833944:T:C	1.08471e-08	-1.8786e-10	-1.05411
126834032	chr11:126834032:G:A	5.80427e-09	-1.67941	-4.18622e-10
126834418	chr11:126834418:A:C	1.08363e-08	-1.8786e-10	-1.0551
126834580	chr11:126834580:G:A	7.85073e-09	-1.8786e-10	-1.3774
126834720	chr11:126834720:T:C	1.08471e-08	-1.8786e-10	-1.05411
126834897	chr11:126834897:A:G	1.18993e-08	-1.8786e-10	-0.96152
126834925	chr11:126834925:G:A	1.04699e-08	-1.8786e-10	-1.0895
126834931	chr11:126834931:A:G	9.83058e-09	-1.8786e-10	-1.1525
126835131	chr11:126835131:A:C	1.06646e-08	-1.8786e-10	-1.07107
126835244	chr11:126835244:C:T	1.03463e-08	-1.8786e-10	-1.10137
126835351	chr11:126835351:G:A	1.30414e-09	-1.73519	-1.43726
126835444	chr11:126835444:G:C	1.08425e-08	-1.8786e-10	-1.05453
126835748	chr11:126835748:T:C	1.07137e-08	-1.8786e-10	-1.06648
126835949	chr11:126835949:C:T	3.13752e-09	-1.04154	-1.25303
126836006	chr11:126836006:T:C	1.0809e-08	-1.8786e-10	-1.05762
126836196	chr11:126836196:G:C	6.04457e-09	-1.02597	-0.612877
126836551	chr11:126836551:A:G	1.07685e-08	-1.8786e-10	-1.06137
126836621	chr11:126836621:C:T	1.30346e-08	-0.981914	0.111516
126836632	chr11:126836632:A:G	1.07523e-08	-1.8786e-10	-1.06288
126836666	chr11:126836666:T:G	1.26764e-09	-1.80797	-1.39288
126837310	chr11:126837310:C:A	1.59589e-08	-0.667987	-4.18622e-10
126837385	chr11:126837385:C:T	1.07906e-08	-1.8786e-10	-1.05932
126837451	chr11:126837451:T:G	1.07892e-08	-1.8786e-10	-1.05946
126837782	chr11:126837782:A:G	1.07685e-08	-1.8786e-10	-1.06137
126837860	chr11:126837860:C:T	7.46251e-09	-1.8786e-10	-1.42811
126838110	chr11:126838110:C:T	1.09693e-08	-1.8786e-10	-1.0429
126838605	chr11:126838605:A:G	1.08828e-08	-1.8786e-10	-1.05082
126838767	chr11:126838767:T:C	1.98123e-09	-1.78779	-0.966488
126839122	chr11:126839122:C:T	5.70918e-09	-1.07075	-0.625172
126839534	chr11:126839534:T:C	1.27037e-08	-1.01316	0.117048
126839537	chr11:126839537:C:T	1.08113e-08	-1.8786e-10	-1.05741
126839917	chr11:126839917:G:A	4.64753e-09	-0.487422	-1.41424
126840240	chr11:126840240:C:T	1.02808e-08	-1.8786e-10	-1.10772
126840522	chr11:126840522:T:C	1.09144e-08	-1.8786e-10	-1.04792
126840758	chr11:126840758:G:A	3.45967e-09	-0.993264	-1.20356
126840935	chr11:126840935:G:T	1.04961e-08	-1.8786e-10	-1.08699
126841193	chr11:126841193:G:A	3.48815e-09	-0.986015	-1.20262
126841318	chr11:126841318:G:A	5.93264e-09	-1.65753	-4.18622e-10
126841427	chr11:126841427:T:C	2.08935e-09	-1.28157	-1.41958
126841566	chr11:126841566:T:C	8.85109e-09	-1.8786e-10	-1.25746
126841611	chr11:126841611:C:T	2.66971e-09	-1.04877	-1.40726
126841678	chr11:126841678:A:T	2.87199e-09	-0.986489	-1.39651
126841845	chr11:126841845:A:G	5.14964e-09	-1.79908	-4.18622e-10
126842043	chr11:126842043:G:A	1.31206e-09	-1.72915	-1.43726
126842168	chr11:126842168:G:A	4.33781e-09	-0.687736	-1.2829
126842231	chr11:126842231:A:G	7.57313e-09	-1.4134	-4.18622e-10
126842283	chr11:126842283:G:A	2.69598e-09	-1.01977	-1.42647
126842394	chr11:126842394:A:G	5.19022e-09	-1.79123	-4.18622e-10
126842608	chr11:126842608:T:C	2.63355e-09	-1.04142	-1.42825
126842614	chr11:126842614:C:T	2.66111e-09	-1.02823	-1.43103
126842649	chr11:126842649:G:A	5.18944e-08	0.511208	-4.18622e-10
126842746	chr11:126842746:G:A	8.25911e-09	-1.8786e-10	-1.32669
126843190	chr11:126843190:C:T	1.75543e-08	-1.8786e-10	-0.572703
126843597	chr11:126843597:T:C	1.18611e-08	-1.8786e-10	-0.964739
126843801	chr11:126843801:T:C	1.84483e-08	-1.8786e-10	-0.523029
126843837	chr11:126843837:G:A	2.87257e-09	-1.47215	-0.910645
126844006	chr11:126844006:G:A	5.20778e-09	-1.02136	-0.766495
126844073	chr11:126844073:T:C	2.6649e-09	-1.0276	-1.43024
126844599	chr11:126844599:G:A	3.33984e-09	-1.00879	-1.22329
126845256	chr11:126845256:C:A	2.7679e-09	-1.00502	-1.41489
126845655	chr11:126845655:C:T	2.57636e-09	-1.07446	-1.41716
126846229	chr11:126846229:C:G	7.5568e-09	-1.8786e-10	-1.41555
126846744	chr11:126846744:T:C	2.80107e-09	-0.989937	-1.41806
126846808	chr11:126846808:G:A	2.69049e-09	-1.03008	-1.4182
126846866	chr11:126846866:G:A	2.61149e-09	-1.0652	-1.41288
126846941	chr11:126846941:A:C	2.72251e-09	-1.02673	-1.40972
126847002	chr11:126847002:T:C	5.83984e-09	-1.6733	-4.18622e-10
126847062	chr11:126847062:A:G	2.22033e-08	-1.8786e-10	-0.337761
126847763	chr11:126847763:A:T	2.09068e-09	-1.26938	-1.43114
126847875	chr11:126847875:A:G	2.656e-09	-1.04152	-1.41966
126848108	chr11:126848108:G:A	2.83572e-09	-0.980428	-1.41528
126848138	chr11:126848138:C:T	2.69989e-09	-1.03847	-1.40632
126848279	chr11:126848279:C:T	1.7628e-08	-1.8786e-10	-0.568512
126848311	chr11:126848311:C:A	2.66066e-09	-1.03045	-1.42898
126848483	chr11:126848483:A:G	5.05345e-09	-1.81793	-4.18622e-10
126848990	chr11:126848990:A:C	2.81551e-09	-0.983369	-1.41949
126848997	chr11:126848997:C:A	2.71104e-09	-1.01688	-1.42379
126849127	chr11:126849127:T:C	7.39601e-09	-1.8786e-10	-1.43706
126849171	chr11:126849171:T:C	2.66566e-09	-1.02443	-1.43311
126849206	chr11:126849206:G:A	2.80181e-09	-0.992517	-1.41522
126849280	chr11:126849280:AC:A	2.72178e-09	-1.02558	-1.41114
126849326	chr11:126849326:C:T	2.59239e-09	-1.07318	-1.41224
126849358	chr11:126849358:C:G	2.79578e-09	-0.987277	-1.42261
126849373	chr11:126849373:G:T	2.77156e-09	-0.996351	-1.42224
126849388	chr11:126849388:G:A	8.27759e-09	-1.8786e-10	-1.32445
126849389	chr11:126849389:A:C	2.83481e-09	-0.973187	-1.42284
126849587	chr11:126849587:T:C	5.95542e-09	-1.02485	-0.628846
126849615	chr11:126849615:G:A	2.80476e-09	-1.00739	-1.39929
126849674	chr11:126849674:G:A	2.81784e-09	-0.983968	-1.41806
126849694	chr11:126849694:C:G	2.82156e-09	-0.983755	-1.41696
126849844	chr11:126849844:G:A	4.50898e-09	-0.609392	-1.32254
126850187	chr11:126850187:T:C	2.77885e-09	-1.00096	-1.415
126850196	chr11:126850196:C:T	2.8229e-09	-0.982172	-1.41806
126851225	chr11:126851225:C:G	5.17692e-09	-1.79379	-4.18622e-10
126851257	chr11:126851257:T:C	2.69283e-09	-1.02304	-1.42436
126851450	chr11:126851450:T:C	2.96985e-09	-0.970791	-1.3787
126851501	chr11:126851501:C:A	7.40599e-09	-1.8786e-10	-1.43571
126851581	chr11:126851581:G:A	2.88712e-09	-0.993454	-1.38429
126851610	chr11:126851610:C:T	2.78579e-09	-0.997947	-1.41552
126851817	chr11:126851817:G:A	2.71546e-09	-1.01671	-1.42233
126851919	chr11:126851919:C:T	2.78007e-09	-0.990413	-1.42511
126852035	chr11:126852035:G:A	2.85538e-09	-0.966474	-1.42232
126852288	chr11:126852288:A:G	2.62343e-09	-1.05559	-1.41793
126852352	chr11:126852352:C:T	2.83359e-09	-0.974127	-1.42233
126852374	chr11:126852374:T:C	1.7964e-08	-1.8786e-10	-0.549635
126852401	chr11:126852401:G:A	2.70617e-09	-1.0181	-1.42436
126852977	chr11:126852977:G:A	7.41318e-09	-1.8786e-10	-1.43474
126853670	chr11:126853670:C:T	1.12059e-08	-1.8786e-10	-1.02157
126853783	chr11:126853783:C:G	2.86735e-09	-1.00378	-1.38083
126854469	chr11:126854469:C:T	2.81389e-09	-1.01814	-1.38529
126854582	chr11:126854582:C:A	2.74136e-09	-1.05762	-1.37193
126854670	chr11:126854670:G:A	5.18164e-09	-1.79288	-4.18622e-10
126855004	chr11:126855004:C:A	6.81702e-09	-1.08323	-0.435345
126855210	chr11:126855210:A:G	5.13343e-09	-1.80223	-4.18622e-10
126855328	chr11:126855328:G:A	1.78554e-09	-1.46081	-1.39747
126855353	chr11:126855353:T:G	1.01471e-08	-1.8786e-10	-1.12081
126855850	chr11:126855850:T:G	7.87702e-09	-1.8786e-10	-1.37405
126856646	chr11:126856646:C:T	2.65812e-08	-0.157798	-4.18622e-10
126856677	chr11:126856677:G:A	4.21285e-08	0.302722	-4.18622e-10
126857420	chr11:126857420:A:G	2.02226e-09	-1.30845	-1.42534
126857917	chr11:126857917:T:C	1.08585e-08	-1.8786e-10	-1.05306
126858293	chr11:126858293:A:G	4.35094e-09	-0.571041	-1.39657
126858582	chr11:126858582:C:T	3.96887e-09	-1.06258	-0.996944
126859203	chr11:126859203:A:C	4.23187e-09	-0.727637	-1.26772
126859300	chr11:126859300:C:T	1.34231e-08	-0.841025	-4.18622e-10
126859366	chr11:126859366:C:A	7.425e-09	-1.8786e-10	-1.43315
126859827	chr11:126859827:T:G	7.63211e-09	-1.8786e-10	-1.40564
126860246	chr11:126860246:C:T	7.52267e-09	-1.8786e-10	-1.42008
126860403	chr11:126860403:T:C	4.77421e-09	-0.585088	-1.28969
126860500	chr11:126860500:GA:G	2.45554e-09	-1.12352	-1.41613
126861297	chr11:126861297:A:G	5.04503e-09	-1.8196	-4.18622e-10
126861525	chr11:126861525:A:G	7.8055e-09	-1.8786e-10	-1.38317
126861674	chr11:126861674:T:C	1.34128e-09	-1.81863	-1.32575
126862585	chr11:126862585:A:C	3.83479e-09	-1.11631	-0.977572
126862697	chr11:126862697:G:A	4.86867e-08	-1.8786e-10	0.447404
126862938	chr11:126862938:A:G	6.86078e-09	-0.165303	-1.34688
126864424	chr11:126864424:C:T	1.24342e-09	-1.81959	-1.40055
126865121	chr11:126865121:G:C	2.86355e-08	-1.8786e-10	-0.0833545
126865456	chr11:126865456:C:A	3.25661e-09	-0.918906	-1.33841
126865688	chr11:126865688:G:A	7.32278e-09	-0.0106219	-1.43639
126865816	chr11:126865816:G:A	8.32179e-09	-1.8786e-10	-1.31913
126865863	chr11:126865863:T:C	6.90373e-09	-0.0687846	-1.43716
126866068	chr11:126866068:G:A	3.74524e-09	-1.10461	-1.01291
126866159	chr11:126866159:G:C	1.18775e-08	-1.8786e-10	-0.963357
126866447	chr11:126866447:C:T	1.19093e-08	-1.8786e-10	-0.960683
126866519	chr11:126866519:G:A	3.66375e-09	-0.780441	-1.35908
126866535	chr11:126866535:G:A	6.61634e-09	-0.153875	-1.39458
126866590	chr11:126866590:G:GT	8.13957e-09	0.0948685	-1.43613
126867622	chr11:126867622:G:A	8.57163e-09	-1.8786e-10	-1.28954
126868474	chr11:126868474:A:C	2.64527e-09	-1.03102	-1.43421
126869016	chr11:126869016:G:A	3.55683e-09	-0.852051	-1.31708
126869233	chr11:126869233:C:A	1.34497e-09	-1.81962	-1.322
126869478	chr11:126869478:A:G	5.24959e-09	-1.77985	-4.18622e-10
126869780	chr11:126869780:G:A	7.50144e-09	-1.8786e-10	-1.42291
126869798	chr11:126869798:C:G	2.36896e-09	-1.27423	-1.30132
126870145	chr11:126870145:C:T	9.09247e-09	-1.8786e-10	-1.23056
126870180	chr11:126870180:G:T	2.85733e-09	-1.01475	-1.37337
126870399	chr11:126870399:C:T	4.59561e-09	-0.733849	-1.17905
126870939	chr11:126870939:A:G	1.18314e-08	-1.8786e-10	-0.967248
126871124	chr11:126871124:C:T	2.46585e-09	-1.10428	-1.43118
126871158	chr11:126871158:C:T	3.69965e-09	-1.30506	-0.824701
126871361	chr11:126871361:T:C	7.89085e-09	-1.8786e-10	-1.3723
126871588	chr11:126871588:G:A	2.54089e-09	-1.09215	-1.41334
126872204	chr11:126872204:T:C	6.88637e-09	-0.458469	-1.04999
126872393	chr11:126872393:C:T	1.96841e-08	-0.45819	-4.18622e-10
126872495	chr11:126872495:C:A	8.64949e-09	-1.8786e-10	-1.2805
126872706	chr11:126872706:G:A	1.1839e-08	-1.8786e-10	-0.966603
126873315	chr11:126873315:C:G	6.27227e-09	-1.60186	-4.18622e-10
126873432	chr11:126873432:C:T	2.00812e-08	-1.8786e-10	-0.43822
126873459	chr11:126873459:C:T	1.3408e-08	-1.8786e-10	-0.842151
126873733	chr11:126873733:C:A	8.28395e-09	-1.8786e-10	-1.32368
126873824	chr11:126873824:G:A	9.36757e-09	-1.8786e-10	-1.20075
126873859	chr11:126873859:C:T	5.28338e-09	-1.77344	-4.18622e-10
126874640	chr11:126874640:G:A	8.49128e-08	1.00362	-4.18622e-10
126874665	chr11:126874665:G:A	1.0111e-08	-1.8786e-10	-1.12438
126874930	chr11:126874930:G:A	1.26975e-09	-1.81914	-1.38004
126875068	chr11:126875068:C:T	7.46969e-09	-1.8786e-10	-1.42715
126875494	chr11:126875494:C:T	8.45815e-09	-1.8786e-10	-1.30287
126875775	chr11:126875775:T:C	2.69986e-09	-1.05468	-1.39013
126875932	chr11:126875932:T:C	2.29686e-09	-1.27975	-1.32671
126875947	chr11:126875947:T:C	1.23119e-08	-1.8786e-10	-0.927434
126875948	chr11:126875948:G:A	2.18202e-09	-1.2298	-1.42795
126876252	chr11:126876252:C:T	1.11092e-08	-1.03023	-4.18622e-10
126876293	chr11:126876293:C:T	1.35322e-09	-1.7973	-1.33822
126876342	chr11:126876342:G:A	2.10058e-09	-1.2648	-1.43099
126876515	chr11:126876515:T:C	1.83368e-09	-1.57527	-1.2564
126876564	chr11:126876564:G:T	9.15186e-09	-1.8786e-10	-1.22405
126876573	chr11:126876573:T:C	1.85101e-09	-1.38509	-1.43718
126876997	chr11:126876997:C:A	5.18164e-09	-1.79288	-4.18622e-10
126878138	chr11:126878138:A:G	5.47658e-09	-1.73752	-4.18622e-10
126878531	chr11:126878531:T:A	2.46097e-09	-1.13314	-1.40431
126878815	chr11:126878815:A:C	1.02106e-08	-1.8786e-10	-1.11457
126878933	chr11:126878933:A:G	2.46951e-09	-1.12574	-1.40825
126879079	chr11:126879079:C:T	1.04265e-08	-1.8786e-10	-1.09365
126879244	chr11:126879244:C:T	7.42448e-09	-1.8786e-10	-1.43322
126879726	chr11:126879726:G:A	7.35375e-09	-0.0350496	-1.40774
126880034	chr11:126880034:C:T	3.44736e-09	-0.848697	-1.3517
126880373	chr11:126880373:G:A	8.31794e-09	-1.8786e-10	-1.31959
126880968	chr11:126880968:G:A	7.84453e-09	-0.493019	-0.885166
126881112	chr11:126881112:G:C	1.93479e-09	-1.357	-1.421
126881167	chr11:126881167:C:T	2.63953e-09	-1.37866	-1.08874
126881238	chr11:126881238:G:A	6.60054e-09	-0.536875	-1.01398
126881258	chr11:126881258:C:A	1.02228e-08	-1.8786e-10	-1.11338
126881313	chr11:126881313:C:T	1.89426e-09	-1.37565	-1.42352
126881422	chr11:126881422:CA:C	2.00897e-09	-1.34604	-1.39434
126881442	chr11:126881442:G:A	1.90661e-09	-1.37136	-1.42132
126881605	chr11:126881605:T:C	1.02228e-08	-1.8786e-10	-1.11338
126881795	chr11:126881795:T:G	1.91172e-09	-1.37502	-1.41498
126881867	chr11:126881867:G:A	1.9432e-09	-1.35228	-1.42138
126881984	chr11:126881984:T:C	1.91778e-09	-1.36761	-1.41922
126881986	chr11:126881986:T:C	1.92276e-09	-1.3629	-1.42134
126882114	chr11:126882114:A:G	1.90669e-09	-1.37205	-1.42059
126882463	chr11:126882463:A:G	1.93276e-09	-1.36029	-1.41876
126882681	chr11:126882681:G:A	6.00199e-09	-1.64591	-4.18622e-10
126883036	chr11:126883036:C:T	1.87533e-09	-1.38386	-1.42536
126883090	chr11:126883090:C:A	8.61075e-09	-1.8786e-10	-1.28499
126883335	chr11:126883335:A:T	1.96889e-09	-1.34459	-1.41594
126883452	chr11:126883452:A:G	9.90556e-09	-1.8786e-10	-1.14491
126883610	chr11:126883610:T:C	2.01243e-09	-1.34431	-1.39435
126883730	chr11:126883730:A:G	1.00111e-08	-1.8786e-10	-1.13431
126883735	chr11:126883735:T:C	1.25148e-09	-1.78501	-1.42866
126883951	chr11:126883951:A:T	1.98124e-09	-1.35676	-1.39752
126883952	chr11:126883952:C:T	1.98973e-09	-1.35023	-1.39977
126884136	chr11:126884136:G:A	2.47505e-09	-1.32199	-1.20975
126884195	chr11:126884195:C:T	2.05255e-09	-1.32249	-1.39642
126884460	chr11:126884460:G:C	1.97818e-09	-1.35408	-1.40175
126884555	chr11:126884555:A:G	1.93464e-09	-1.37885	-1.39923
126884619	chr11:126884619:G:A	1.93581e-09	-1.37758	-1.39989
126884687	chr11:126884687:C:T	2.11565e-09	-1.31585	-1.37279
126884688	chr11:126884688:A:G	2.16401e-09	-1.29312	-1.37292
126885129	chr11:126885129:C:T	1.98423e-09	-1.35994	-1.39283
126885241	chr11:126885241:G:C	2.43148e-09	-1.37909	-1.17041
126885403	chr11:126885403:G:T	2.03563e-09	-1.34843	-1.37876
126885417	chr11:126885417:G:A	5.34646e-09	-1.76157	-4.18622e-10
126885508	chr11:126885508:T:G	2.36135e-09	-1.39573	-1.18304
126885786	chr11:126885786:G:C	1.9797e-09	-1.36551	-1.38955
126885967	chr11:126885967:C:G	2.39607e-09	-1.38391	-1.18026
126886015	chr11:126886015:A:G	1.99372e-09	-1.34638	-1.40162
126886041	chr11:126886041:A:G	2.54822e-08	-0.200023	-4.18622e-10
126886393	chr11:126886393:T:G	6.29058e-09	-1.59895	-4.18622e-10
126886680	chr11:126886680:A:C	2.05893e-09	-1.34323	-1.37259
126886759	chr11:126886759:A:C	2.024e-09	-1.35701	-1.37592
126887042	chr11:126887042:C:T	2.0281e-09	-1.33592	-1.39498
126887375	chr11:126887375:G:A	2.00239e-09	-1.35629	-1.38737
126887842	chr11:126887842:G:C	1.85036e-08	-0.520035	-4.18622e-10
126887850	chr11:126887850:T:C	1.13299e-08	-1.8786e-10	-1.01056
126887866	chr11:126887866:T:A	2.60012e-09	-1.42172	-1.06073
126888002	chr11:126888002:C:T	8.93083e-09	-1.8786e-10	-1.24849
126888053	chr11:126888053:C:T	1.96324e-09	-1.38412	-1.37929
126888061	chr11:126888061:T:C	1.9348e-09	-1.37363	-1.40437
126888135	chr11:126888135:A:C	1.95107e-09	-1.37316	-1.39647
126888371	chr11:126888371:G:A	7.92456e-09	-1.8786e-10	-1.36804
126888560	chr11:126888560:C:T	1.53227e-09	-1.63788	-1.37337
126888596	chr11:126888596:C:T	1.47173e-09	-1.76998	-1.28159
126888750	chr11:126888750:C:T	2.6246e-08	-0.170491	-4.18622e-10
126889379	chr11:126889379:A:G	7.97891e-09	-1.8786e-10	-1.3612
126889389	chr11:126889389:C:T	3.19622e-09	-1.72037	-0.555664
126889466	chr11:126889466:A:G	8.44001e-09	-1.8786e-10	-1.30502
126889549	chr11:126889549:A:G	2.79773e-08	-0.106609	-4.18622e-10
126889637	chr11:126889637:T:C	9.09286e-09	-1.8786e-10	-1.23051
126890496	chr11:126890496:A:G	2.53686e-08	-0.20449	-4.18622e-10
126890539	chr11:126890539:C:T	8.62303e-09	-1.8786e-10	-1.28357
126891185	chr11:126891185:G:T	7.61152e-09	-1.8786e-10	-1.40834
126891456	chr11:126891456:C:G	3.59431e-08	0.143935	-4.18622e-10
126891571	chr11:126891571:C:A	1.00397e-08	-1.8786e-10	-1.13146
126891725	chr11:126891725:T:A	7.44017e-09	-1.8786e-10	-1.43111
126892107	chr11:126892107:C:T	7.45557e-09	-1.8786e-10	-1.42904
126893049	chr11:126893049:T:C	1.72955e-09	-1.7317	-1.15844
126893253	chr11:126893253:C:A	1.67126e-06	-1.67963	5.66295
126893483	chr11:126893483:C:T	1.43133e-09	-1.64605	-1.43335
126893519	chr11:126893519:C:T	8.91663e-09	-1.8786e-10	-1.25008
126893618	chr11:126893618:T:C	1.30133e-09	-1.81262	-1.36199
126893937	chr11:126893937:G:A	7.44859e-09	-1.8786e-10	-1.42998
126893995	chr11:126893995:G:C	6.74246e-08	-1.8786e-10	0.773008
126894098	chr11:126894098:C:T	1.35641e-09	-1.7443	-1.38886
126895209	chr11:126895209:C:T	8.7323e-09	-1.8786e-10	-1.27097
126895292	chr11:126895292:G:A	7.68309e-09	-1.8786e-10	-1.39898
126895409	chr11:126895409:T:C	7.67476e-09	-1.8786e-10	-1.40007
126896167	chr11:126896167:A:C	7.88302e-09	-1.8786e-10	-1.37329
126896218	chr11:126896218:G:A	9.50969e-09	-1.8786e-10	-1.18569
126897055	chr11:126897055:C:T	7.39555e-09	-1.8786e-10	-1.43712
126897088	chr11:126897088:C:T	2.01778e-09	-1.35661	-1.37939
126897103	chr11:126897103:C:T	2.33489e-08	-0.287454	-4.18622e-10
126897214	chr11:126897214:C:A	9.68053e-08	-1.8786e-10	1.1347
126897585	chr11:126897585:C:T	1.45069e-09	-1.63292	-1.43305
126897723	chr11:126897723:C:T	2.06027e-08	-0.412579	-4.18622e-10
126897903	chr11:126897903:C:T	1.3988e-09	-1.81889	-1.2835
126897924	chr11:126897924:C:A	5.98551e-08	-1.8786e-10	0.653923
126898194	chr11:126898194:G:A	1.26711e-09	-1.81968	-1.38158
126900172	chr11:126900172:T:C	1.23361e-09	-1.81837	-1.40969
126900437	chr11:126900437:T:A	1.32779e-09	-1.71728	-1.43721
126900997	chr11:126900997:C:T	1.1719e-08	-1.8786e-10	-0.976789
126901751	chr11:126901751:T:A	4.43046e-09	-1.04187	-0.907629
126901905	chr11:126901905:C:T	1.34926e-09	-1.71595	-1.4225
126901990	chr11:126901990:T:C	1.62142e-09	-1.70281	-1.25189
126902451	chr11:126902451:C:T	1.63426e-09	-1.56015	-1.38666
126902822	chr11:126902822:T:C	9.47039e-09	-1.8786e-10	-1.18983
126902842	chr11:126902842:TCACA:T	1.00545e-08	-1.8786e-10	-1.12998
126903223	chr11:126903223:A:G	8.30097e-09	-1.8786e-10	-1.32163
126903983	chr11:126903983:G:A	1.28041e-09	-1.81879	-1.37203
126905518	chr11:126905518:A:G	1.5473e-09	-1.81945	-1.18204
126905530	chr11:126905530:T:A	1.48291e-09	-1.81946	-1.22454
126905581	chr11:126905581:C:T	3.51313e-08	1.55636	-1.43527
126905760	chr11:126905760:G:A	6.41698e-08	0.723531	-4.18622e-10
126905771	chr11:126905771:C:T	8.44683e-09	-1.8786e-10	-1.30421
126906163	chr11:126906163:T:G	8.68802e-09	-1.8786e-10	-1.27606
126906577	chr11:126906577:T:TTTTTTG	6.54499e-08	0.743283	-4.18622e-10
126906733	chr11:126906733:A:G	1.39172e-09	-1.8076	-1.29986
126907483	chr11:126907483:G:T	2.83132e-09	-0.992119	-1.40514
126907492	chr11:126907492:C:T	9.19599e-09	-1.8786e-10	-1.21924
126907524	chr11:126907524:G:A	8.55553e-09	-1.8786e-10	-1.29142
126907776	chr11:126907776:C:T	5.07841e-09	-0.375955	-1.43705
126907943	chr11:126907943:T:C	4.82607e-09	-0.430275	-1.4337
126908369	chr11:126908369:C:T	1.06908e-07	-1.8786e-10	1.23397
126908458	chr11:126908458:T:C	1.57322e-09	-1.59469	-1.39018
126908617	chr11:126908617:A:G	9.84299e-09	-1.17594	0.0246976
126908815	chr11:126908815:T:C	1.24142e-08	-0.480665	-0.438496
126908936	chr11:126908936:A:T	1.47492e-09	-1.74139	-1.30801
126908945	chr11:126908945:T:C	1.55056e-09	-1.73425	-1.26514
126909118	chr11:126909118:G:C	9.81621e-09	-0.074285	-1.07968
126909119	chr11:126909119:C:A	9.89935e-09	-0.0682889	-1.07724
126909533	chr11:126909533:C:T	5.68719e-09	-1.69979	-4.18622e-10
126909705	chr11:126909705:C:A	1.25359e-08	-1.8786e-10	-0.909407
126910645	chr11:126910645:C:T	2.31128e-09	-1.39812	-1.20209
126910794	chr11:126910794:T:C	1.34704e-08	-0.43128	-0.406228
126911225	chr11:126911225:A:G	8.7034e-09	-1.4207	0.146413
126911665	chr11:126911665:G:A	5.23987e-09	-0.358396	-1.42331
126911710	chr11:126911710:A:G	8.09389e-09	-1.37346	0.026563
126911724	chr11:126911724:C:T	1.25111e-09	-1.80981	-1.40416
126911915	chr11:126911915:A:G	1.2175e-08	0.284386	-1.223
126912803	chr11:126912803:A:G	7.7388e-09	-1.8786e-10	-1.39176
126912923	chr11:126912923:C:T	3.65669e-09	-1.7488	-0.392643
126913228	chr11:126913228:G:A	5.78167e-09	-1.68331	-4.18622e-10
126913491	chr11:126913491:G:T	7.84455e-09	-1.8786e-10	-1.37818
126913982	chr11:126913982:C:T	1.69881e-09	-1.5835	-1.32457
126914049	chr11:126914049:T:G	7.25509e-09	-1.17515	-0.281147
126914365	chr11:126914365:A:C	5.81854e-09	-1.67695	-4.18622e-10
126914895	chr11:126914895:A:G	8.20547e-09	-1.8786e-10	-1.3332
126915167	chr11:126915167:T:C	1.31592e-08	-0.353811	-0.507074
126915414	chr11:126915414:C:T	2.09669e-09	-1.81889	-0.878758
126915581	chr11:126915581:C:T	1.28213e-09	-1.80917	-1.38031
126915616	chr11:126915616:C:A	3.61002e-09	-1.75045	-0.403839
126915952	chr11:126915952:T:C	6.30339e-09	-1.59691	-4.18622e-10
126916104	chr11:126916104:T:C	1.96505e-09	-1.81724	-0.945244
126916392	chr11:126916392:G:A	1.25326e-08	-1.8786e-10	-0.909671
126917545	chr11:126917545:A:C	1.26292e-09	-1.81487	-1.38971
126917637	chr11:126917637:A:G	1.40613e-08	-1.8786e-10	-0.794573
126917754	chr11:126917754:T:C	7.84512e-09	-1.8786e-10	-1.37811
126918083	chr11:126918083:A:G	9.51411e-09	-1.8786e-10	-1.18523
126918138	chr11:126918138:G:A	7.46927e-09	-1.4272	-4.18622e-10
126918197	chr11:126918197:C:T	1.8919e-09	-1.81966	-0.98076
126918347	chr11:126918347:C:T	5.4235e-09	-1.74726	-4.18622e-10
126918691	chr11:126918691:A:G	9.89389e-09	0.156884	-1.30297
126918754	chr11:126918754:A:C	5.69709e-09	-0.269267	-1.42878
126918974	chr11:126918974:ACAT:A	3.13035e-09	-0.879623	-1.41724
126919106	chr11:126919106:G:A	4.59021e-09	-0.959269	-0.954808
126919460	chr11:126919460:G:A	5.31208e-08	0.534567	-4.18622e-10
126919582	chr11:126919582:C:A	7.79803e-09	-1.8786e-10	-1.38413
126919882	chr11:126919882:A:T	4.68833e-08	-1.8786e-10	0.409659
126920061	chr11:126920061:T:C	9.72791e-09	-1.8786e-10	-1.163
126920405	chr11:126920405:A:G	1.28706e-09	-1.81558	-1.37006
126920409	chr11:126920409:T:C	2.96929e-09	-1.63575	-0.713931
126920491	chr11:126920491:A:T	5.24128e-09	-0.368099	-1.41334
126920715	chr11:126920715:A:C	5.5947e-08	0.586402	-4.18622e-10
126920841	chr11:126920841:G:T	1.54417e-08	-0.223773	-0.477155
126920960	chr11:126920960:T:C	1.42329e-08	-0.782445	-4.18622e-10
126921193	chr11:126921193:G:A	1.30095e-09	-1.73817	-1.43674
126922693	chr11:126922693:T:C	5.75684e-08	-1.09524	1.71021
126922911	chr11:126922911:T:C	6.91163e-09	-1.27896	-0.225834
126922922	chr11:126922922:C:T	1.5631e-08	-0.21356	-0.475189
126922984	chr11:126922984:G:A	1.22997e-08	-1.8786e-10	-0.928431
126923077	chr11:126923077:C:T	2.80175e-09	-1.60301	-0.804749
```
