## Supplementary material for "Characterization of shared and ancestry-specific signals driving complex traits using multi-ancestry fine-mapping": susiex_nc1.cs80.cs

```
CS_ID	SNP	BP	REF_ALLELE	ALT_ALLELE	REF_FRQ	BETA	SE	-LOG10P	CS_PIP	OVRL_PIP
1	chr11:128459018:G:A	128459018	A,A	G,G	1,1	inf,inf	inf,inf	5.93509,0.380593	0.34239	0.34239
1	chr11:128460625:T:C	128460625	C,C	T,T	1,1	inf,inf	inf,inf	4.45034,1.91541	0.206563	0.206563
1	chr11:128455658:T:C	128455658	C,C	T,T	1,1	inf,inf	inf,inf	4.33677,1.53647	0.0797511	0.0797511
1	chr11:128443375:A:T	128443375	T,NA	A,NA	1,NA	inf,NA	inf,NA	4.20962,NA	0.0259067	0.0259067
1	chr11:128442502:A:AT	128442502	AT,NA	A,NA	1,NA	inf,NA	inf,NA	4.16751,NA	0.0237227	0.0237227
1	chr11:128455833:T:C	128455833	C,C	T,T	1,1	inf,inf	inf,inf	4.33601,0.765028	0.0205504	0.0205504
1	chr11:128456155:A:G	128456155	G,G	A,A	1,1	inf,inf	inf,inf	3.80258,1.35783	0.0188322	0.0188322
1	chr11:128448417:CAG:C	128448417	C,C	CAG,CAG	1,1	inf,inf	inf,inf	3.81579,1.1086	0.0123961	0.0123961
1	chr11:128431058:T:C	128431058	C,C	T,T	1,1	inf,inf	inf,inf	3.63587,1.23407	0.0106556	0.0106556
1	chr11:128450177:C:T	128450177	T,T	C,C	1,1	inf,inf	inf,inf	3.80698,1.00934	0.0102425	0.0102425
1	chr11:128437919:T:C	128437919	C,C	T,T	1,1	inf,inf	inf,inf	3.56914,1.12911	0.00770206	0.00770206
1	chr11:128427635:T:C	128427635	C,C	T,T	1,1	inf,inf	inf,inf	3.966,0.399914	0.005529	0.005529
1	chr11:128796379:G:A	128796379	A,A	G,G	1,1	inf,inf	inf,inf	0.526971,3.84729	0.00437476	0.00437476
1	chr11:128440451:G:A	128440451	A,A	G,G	1,1	inf,-inf	inf,inf	3.86984,0.310385	0.00405271	0.00405271
1	chr11:128693778:G:C	128693778	NA,C	NA,G	NA,1	NA,-inf	NA,inf	NA,3.10748	0.00290372	0.00290372
1	chr11:129192659:A:G	129192659	NA,G	NA,A	NA,1	NA,inf	NA,inf	NA,3.06148	0.0026487	0.0026487
1	chr11:129211257:A:G	129211257	NA,G	NA,A	NA,1	NA,inf	NA,inf	NA,3.03846	0.00252971	0.00252971
1	chr11:128794846:T:C	128794846	C,C	T,T	1,1	inf,inf	inf,inf	0.562904,3.54852	0.0025218	0.0025218
1	chr11:128793068:G:A	128793068	A,A	G,G	1,1	inf,inf	inf,inf	0.547511,3.51909	0.00232202	0.00232202
1	chr11:128794695:C:T	128794695	T,T	C,C	1,1	inf,inf	inf,inf	0.55949,3.41988	0.00193578	0.00193578
1	chr11:128463121:CAT:C	128463121	C,C	CAT,CAT	1,1	inf,inf	inf,inf	3.59506,0.123594	0.00191883	0.00191883
1	chr11:128318243:T:G	128318243	G,G	T,T	1,1	-inf,-inf	inf,inf	1.3207,2.68248	0.00164588	0.00164588
1	chr11:128794387:G:A	128794387	A,A	G,G	1,1	inf,inf	inf,inf	0.531194,3.35748	0.0016367	0.0016367
1	chr11:128794370:T:C	128794370	C,C	T,T	1,1	inf,inf	inf,inf	0.520881,3.35916	0.00161743	0.00161743
1	chr11:128479535:T:C	128479535	C,C	T,T	1,1	inf,-inf	inf,inf	3.506,0.0761448	0.00155276	0.00155276
1	chr11:128466142:G:A	128466142	A,A	G,G	1,1	inf,-inf	inf,inf	3.49003,0.0653394	0.00149512	0.00149512
1	chr11:129200363:G:A	129200363	NA,A	NA,G	NA,1	NA,inf	NA,inf	NA,2.77241	0.00149029	0.00149029
1	chr11:128794282:T:C	128794282	C,C	T,T	1,1	inf,inf	inf,inf	0.479034,3.34709	0.00148571	0.00148571
```
