## Supplementary material for "Characterization of shared and ancestry-specific signals driving complex traits using multi-ancestry fine-mapping": susiex_nc1.cs80.snp

```
BP	SNP	PIP(CS1)	LogBF(CS1,Pop1)	LogBF(CS1,Pop2)
127960841	chr11:127960841:T:C	4.99113e-06	-1.47401	-0.982787
127961006	chr11:127961006:GAATT:G	3.24879e-06	-1.51828	-1.3679
127961087	chr11:127961087:G:A	3.43791e-06	-1.4661	-1.3635
127961398	chr11:127961398:T:C	1.54734e-05	-1.19804e-10	-1.32534
127961399	chr11:127961399:G:A	1.55455e-05	-1.19804e-10	-1.32069
127961797	chr11:127961797:G:T	1.69776e-05	0.0947525	-1.32732
127961908	chr11:127961908:A:C	1.51913e-05	-1.19804e-10	-1.34374
127961930	chr11:127961930:C:T	3.40344e-06	-1.48561	-1.35407
127962845	chr11:127962845:A:G	0.000149063	1.95432	-1.01442
127963261	chr11:127963261:G:T	5.49024e-06	-1.12768	-1.23381
127963287	chr11:127963287:C:T	5.67216e-06	-1.14164	-1.18725
127963536	chr11:127963536:AGAAGTATTCAGT:A	1.56057e-05	-1.19804e-10	-1.31682
127963733	chr11:127963733:G:A	5.07788e-06	-1.42494	-1.01463
127964652	chr11:127964652:T:C	2.06948e-05	-1.03458	-3.62583e-10
127965022	chr11:127965022:G:A	1.52272e-05	-1.19804e-10	-1.34138
127965052	chr11:127965052:C:G	1.60663e-05	-1.28774	-3.62583e-10
127965473	chr11:127965473:C:A	2.39887e-05	-0.88688	-3.62583e-10
127965576	chr11:127965576:G:A	6.59656e-05	1.49394	-1.36927
127965581	chr11:127965581:A:G	1.54379e-05	-1.19804e-10	-1.32763
127966058	chr11:127966058:C:G	1.50853e-05	-1.19804e-10	-1.35074
127966131	chr11:127966131:A:G	3.05937e-06	-1.57858	-1.36768
127966223	chr11:127966223:T:C	3.08993e-06	-1.57272	-1.3636
127966272	chr11:127966272:A:G	2.25995e-05	0.354788	-1.30132
127966513	chr11:127966513:C:T	1.73392e-05	-1.39663	0.18514
127966663	chr11:127966663:C:T	3.63049e-06	-1.48029	-1.2948
127966896	chr11:127966896:A:G	5.4197e-06	-1.32935	-1.04508
127966942	chr11:127966942:T:C	3.47769e-06	-1.44853	-1.36957
127967470	chr11:127967470:G:T	4.09635e-06	-1.59134	-1.06303
127967579	chr11:127967579:A:G	7.91859e-06	-0.838147	-1.1571
127967796	chr11:127967796:TG:T	1.64298e-05	-1.19804e-10	-1.26536
127968051	chr11:127968051:C:T	8.37354e-06	-0.695005	-1.24438
127968556	chr11:127968556:C:T	2.47369e-05	-1.19804e-10	-0.856167
127968679	chr11:127968679:G:A	2.35053e-05	-1.19804e-10	-0.907238
127969047	chr11:127969047:T:C	7.89505e-06	-0.707999	-1.29023
127969196	chr11:127969196:T:C	1.48881e-05	-1.19804e-10	-1.3639
127969407	chr11:127969407:G:A	3.05918e-06	-1.58747	-1.35885
127969426	chr11:127969426:T:C	3.06805e-06	-1.57423	-1.36919
127969451	chr11:127969451:G:A	2.48703e-05	0.513555	-1.36434
127969639	chr11:127969639:T:C	5.10126e-05	1.22587	-1.35826
127969693	chr11:127969693:T:G	1.21301e-05	-1.56877	-3.62583e-10
127969897	chr11:127969897:C:A	0.000223971	2.71658	-1.36953
127970015	chr11:127970015:C:T	3.09564e-06	-1.57941	-1.35505
127970248	chr11:127970248:C:T	5.18801e-05	1.24897	-1.3645
127970456	chr11:127970456:T:C	3.08271e-06	-1.58108	-1.35757
127970745	chr11:127970745:G:A	2.06072e-05	-1.19804e-10	-1.03882
127971130	chr11:127971130:C:T	1.22595e-05	-1.55816	-3.62583e-10
127971440	chr11:127971440:G:A	2.41401e-05	-0.880587	-3.62583e-10
127971612	chr11:127971612:A:G	5.60229e-05	1.32834	-1.36704
127971883	chr11:127971883:G:A	3.14529e-06	-1.5534	-1.36515
127972211	chr11:127972211:A:G	3.0681e-06	-1.58361	-1.35979
127972364	chr11:127972364:C:A	3.13759e-06	-1.55437	-1.36664
127972540	chr11:127972540:A:G	1.48464e-05	-1.19804e-10	-1.3667
127972782	chr11:127972782:G:A	5.35761e-06	-1.52328	-0.862664
127972856	chr11:127972856:A:G	3.19339e-06	-1.55552	-1.34786
127972972	chr11:127972972:A:G	2.63753e-05	0.557214	-1.34925
127973213	chr11:127973213:A:G	0.000421175	1.22416	0.754424
127973326	chr11:127973326:A:G	3.56108e-06	-1.42484	-1.36956
127973492	chr11:127973492:A:G	2.24016e-05	0.412481	-1.36781
127973676	chr11:127973676:A:T	3.20382e-06	-1.53983	-1.36029
127973836	chr11:127973836:C:T	2.95515e-05	-0.678328	-3.62583e-10
127974092	chr11:127974092:A:G	0.00025691	2.85384	-1.36958
127974209	chr11:127974209:TACC:T	1.67013e-05	-1.19804e-10	-1.24898
127974980	chr11:127974980:G:A	3.21989e-06	-1.52787	-1.36724
127975192	chr11:127975192:G:T	5.49283e-05	1.27687	-1.33531
127975356	chr11:127975356:T:C	1.42076e-05	-0.0411271	-1.36956
127975613	chr11:127975613:C:T	1.64526e-05	-1.26398	-3.62583e-10
127975760	chr11:127975760:C:T	3.3657e-06	-1.51029	-1.34053
127976051	chr11:127976051:T:C	1.17314e-05	-1.6022	-3.62583e-10
127976186	chr11:127976186:T:G	2.31548e-05	0.442677	-1.36494
127976230	chr11:127976230:T:C	1.645e-05	0.0908304	-1.35497
127976286	chr11:127976286:A:T	3.228e-05	-1.19804e-10	-0.590016
127976942	chr11:127976942:A:T	5.88878e-05	1.37065	-1.35947
127977173	chr11:127977173:C:T	2.47299e-05	-0.85645	-3.62583e-10
127977298	chr11:127977298:G:A	2.32181e-05	0.308818	-1.22835
127977314	chr11:127977314:C:T	7.73649e-06	-0.758131	-1.26038
127977672	chr11:127977672:T:C	3.28821e-05	-1.19804e-10	-0.571533
127977717	chr11:127977717:A:G	3.52791e-06	-1.43418	-1.36957
127977727	chr11:127977727:T:C	3.24504e-06	-1.51872	-1.36861
127977745	chr11:127977745:C:T	2.53018e-05	-0.833588	-3.62583e-10
127977768	chr11:127977768:T:G	3.55379e-06	-1.48404	-1.31241
127978265	chr11:127978265:T:C	1.32385e-05	-0.111762	-1.36957
127978310	chr11:127978310:A:T	1.48251e-05	-1.19804e-10	-1.36814
127978441	chr11:127978441:G:A	3.60085e-06	-1.4459	-1.33739
127978510	chr11:127978510:G:A	1.52054e-05	0.0217888	-1.3646
127978878	chr11:127978878:C:A	1.66165e-05	-1.19804e-10	-1.25406
127979425	chr11:127979425:C:T	0.000235452	2.76661	-1.36957
127979962	chr11:127979962:T:C	1.51832e-05	0.0139505	-1.35822
127980119	chr11:127980119:A:G	3.21994e-06	-1.5256	-1.3695
127980351	chr11:127980351:A:T	0.000196141	1.21437	-3.62583e-10
127980729	chr11:127980729:A:C	2.64747e-05	-1.19804e-10	-0.788272
127980792	chr11:127980792:C:T	2.07545e-05	-1.19804e-10	-1.0317
127981202	chr11:127981202:G:A	1.26287e-05	-1.52849	-3.62583e-10
127981502	chr11:127981502:A:C	3.24071e-05	0.763405	-1.34949
127981590	chr11:127981590:C:T	3.19318e-06	-1.53514	-1.3683
127982523	chr11:127982523:G:C	2.41043e-05	-1.19804e-10	-0.882072
127982626	chr11:127982626:T:C	0.000100954	1.89395	-1.34375
127983219	chr11:127983219:T:A	1.6888e-05	-1.19804e-10	-1.23786
127983280	chr11:127983280:T:C	1.1741e-05	-1.60137	-3.62583e-10
127983315	chr11:127983315:A:G	6.76355e-05	1.50668	-1.35701
127983570	chr11:127983570:T:C	1.49242e-05	-1.19804e-10	-1.36148
127983771	chr11:127983771:C:T	3.31568e-06	-1.49637	-1.36943
127983899	chr11:127983899:A:G	2.65063e-05	-1.19804e-10	-0.787081
127984493	chr11:127984493:T:C	3.30462e-06	-1.50021	-1.36893
127984518	chr11:127984518:G:A	1.44229e-05	-1.39565	-3.62583e-10
127984565	chr11:127984565:C:T	1.32732e-05	-0.109479	-1.36924
127984818	chr11:127984818:G:A	8.12079e-06	-0.668422	-1.30161
127984869	chr11:127984869:A:G	4.18494e-06	-1.26341	-1.36956
127985361	chr11:127985361:A:C	1.49454e-05	-1.19804e-10	-1.36006
127985916	chr11:127985916:T:A	8.67186e-05	1.7596	-1.3614
127986211	chr11:127986211:A:G	1.17776e-05	-1.59826	-3.62583e-10
127986482	chr11:127986482:A:G	3.29731e-06	-1.51688	-1.35447
127986757	chr11:127986757:G:A	1.62544e-05	-1.19804e-10	-1.2761
127987016	chr11:127987016:A:G	8.87526e-05	1.77123	-1.34984
127987442	chr11:127987442:G:C	2.77786e-05	-1.19804e-10	-0.740197
127988222	chr11:127988222:G:A	3.89813e-06	-1.33615	-1.36781
127989384	chr11:127989384:A:G	1.59696e-05	-1.19804e-10	-1.29378
127989468	chr11:127989468:T:C	1.4809e-05	-1.19804e-10	-1.36923
127990697	chr11:127990697:A:G	5.23992e-06	-1.03872	-1.36944
127991405	chr11:127991405:T:C	1.71067e-05	-1.19804e-10	-1.22499
127991856	chr11:127991856:A:G	3.24816e-06	-1.51677	-1.3696
127992260	chr11:127992260:A:G	3.29092e-06	-1.5038	-1.3695
127992301	chr11:127992301:C:G	3.29421e-06	-1.50303	-1.36927
127992359	chr11:127992359:A:G	1.43293e-05	-0.0420791	-1.36008
127992640	chr11:127992640:A:C	9.17969e-05	1.79337	-1.33826
127992846	chr11:127992846:T:C	2.77555e-05	0.627538	-1.36857
127992847	chr11:127992847:G:A	9.27356e-05	1.80864	-1.34335
127992887	chr11:127992887:G:A	3.31942e-06	-1.51194	-1.35274
127993170	chr11:127993170:A:G	2.53271e-05	-0.832588	-3.62583e-10
127993249	chr11:127993249:T:C	2.82319e-05	0.642686	-1.36669
127993448	chr11:127993448:A:G	6.2214e-06	-0.970904	-1.26556
127993477	chr11:127993477:T:G	4.28178e-06	-1.24055	-1.36955
127993615	chr11:127993615:T:C	3.40987e-06	-1.49691	-1.34088
127993704	chr11:127993704:G:A	8.63802e-05	1.75473	-1.36044
127994156	chr11:127994156:T:G	1.48754e-05	-1.19804e-10	-1.36476
127994332	chr11:127994332:T:C	4.2597e-06	-1.25106	-1.3642
127994345	chr11:127994345:T:C	4.40645e-06	-1.21706	-1.36434
127994655	chr11:127994655:A:G	3.40361e-06	-1.48157	-1.35805
127994762	chr11:127994762:C:T	1.57209e-05	-1.19804e-10	-1.30947
127995154	chr11:127995154:C:A	1.78891e-05	-1.19804e-10	-1.18027
127995300	chr11:127995300:A:T	8.73979e-06	-0.558703	-1.33787
127995504	chr11:127995504:T:C	8.93464e-06	-0.523252	-1.35127
127995541	chr11:127995541:A:G	1.93736e-05	-1.10055	-3.62583e-10
127995634	chr11:127995634:A:G	8.54121e-06	-0.576882	-1.34268
127995835	chr11:127995835:C:T	2.57634e-05	-0.815506	-3.62583e-10
127995860	chr11:127995860:C:T	4.462e-06	-1.20298	-1.36588
127996014	chr11:127996014:AG:A	4.08821e-06	-1.29302	-1.36334
127996484	chr11:127996484:C:A	4.98425e-06	-1.09505	-1.36313
127996578	chr11:127996578:T:A	4.95821e-06	-1.09422	-1.3692
127996590	chr11:127996590:T:C	6.40465e-06	-0.893352	-1.31409
127996634	chr11:127996634:G:A	4.33541e-06	-1.23372	-1.36392
127996681	chr11:127996681:A:C	3.3587e-06	-1.49099	-1.36192
127996724	chr11:127996724:C:T	4.26239e-06	-1.25068	-1.36396
127996781	chr11:127996781:G:T	5.01335e-06	-1.08601	-1.36634
127996782	chr11:127996782:G:A	4.99377e-06	-1.0887	-1.36757
127997012	chr11:127997012:G:GTGAAC	4.84367e-06	-1.11744	-1.36935
127997259	chr11:127997259:T:C	5.06591e-06	-1.07291	-1.36902
127997477	chr11:127997477:A:G	5.14527e-06	-1.05709	-1.36929
127997581	chr11:127997581:A:C	1.31628e-05	-1.48707	-3.62583e-10
127997625	chr11:127997625:C:T	2.11316e-05	-1.19804e-10	-1.01369
127997679	chr11:127997679:G:T	1.68445e-05	-1.24044	-3.62583e-10
127998313	chr11:127998313:T:C	7.9287e-06	-0.68165	-1.31232
127998747	chr11:127998747:G:T	6.81318e-05	1.43374	-1.27676
127999011	chr11:127999011:T:A	1.10928e-05	-0.32055	-1.33762
127999193	chr11:127999193:A:C	9.40764e-06	-0.499142	-1.3238
127999291	chr11:127999291:G:A	3.22494e-06	-1.54271	-1.35084
127999320	chr11:127999320:A:G	4.2582e-06	-1.25557	-1.36005
127999337	chr11:127999337:A:C	4.8571e-05	1.03885	-1.22029
127999907	chr11:127999907:C:T	4.16169e-06	-1.26925	-1.36929
128000156	chr11:128000156:A:G	6.41112e-05	1.35861	-1.26246
128000287	chr11:128000287:T:C	1.62384e-05	-1.19804e-10	-1.27709
128000319	chr11:128000319:A:T	3.52043e-06	-1.4374	-1.36848
128000477	chr11:128000477:C:G	6.45518e-05	1.36533	-1.26232
128001782	chr11:128001782:C:T	1.49783e-05	-1.19804e-10	-1.35786
128002641	chr11:128002641:C:T	8.89739e-06	-0.729903	-1.1488
128002846	chr11:128002846:T:C	7.64007e-05	0.271529	-3.62583e-10
128003085	chr11:128003085:A:T	6.54835e-05	1.41548	-1.29814
128003259	chr11:128003259:G:A	1.30543e-05	-0.129652	-1.36569
128003382	chr11:128003382:TG:T	1.40202e-05	-0.0741986	-1.34977
128004459	chr11:128004459:G:A	3.45025e-06	-1.45666	-1.36936
128004731	chr11:128004731:A:C	6.07532e-05	1.27385	-1.2315
128004847	chr11:128004847:G:C	0.000249118	0.988029	0.465434
128004950	chr11:128004950:T:C	0.000217003	2.6396	-1.32416
128005577	chr11:128005577:C:T	1.4811e-05	-1.19804e-10	-1.3691
128005713	chr11:128005713:T:C	1.80318e-05	-1.19804e-10	-1.17232
128006177	chr11:128006177:G:A	1.86011e-05	-1.19804e-10	-1.14124
128006302	chr11:128006302:T:C	1.49569e-05	-1.19804e-10	-1.35929
128006429	chr11:128006429:T:C	4.86361e-06	-1.30105	-1.18163
128006523	chr11:128006523:A:G	1.24494e-05	-1.54279	-3.62583e-10
128006656	chr11:128006656:C:T	6.53721e-06	-0.920304	-1.26665
128007036	chr11:128007036:T:C	1.87186e-05	0.206313	-1.34126
128007107	chr11:128007107:G:A	2.04331e-05	-1.19804e-10	-1.0473
128007116	chr11:128007116:C:T	0.000709163	-1.19804e-10	2.49962
128007191	chr11:128007191:C:T	4.53183e-06	-1.32691	-1.22643
128007852	chr11:128007852:G:A	6.31214e-05	1.40133	-1.32074
128008121	chr11:128008121:G:C	4.38208e-05	0.986713	-1.27107
128008271	chr11:128008271:A:G	3.55726e-06	-1.46873	-1.32675
128009313	chr11:128009313:C:T	2.77257e-05	0.590686	-1.33279
128009902	chr11:128009902:A:T	3.60475e-06	-1.4559	-1.32631
128010729	chr11:128010729:G:A	6.46461e-05	1.42806	-1.32359
128010793	chr11:128010793:A:C	6.41192e-05	1.38331	-1.28703
128010946	chr11:128010946:T:A	1.49354e-05	-1.19804e-10	-1.36073
128011421	chr11:128011421:A:G	3.34058e-05	0.792099	-1.34783
128011478	chr11:128011478:G:A	5.9451e-06	-1.41414	-0.867753
128011595	chr11:128011595:TAACTC:T	1.48212e-05	-1.19804e-10	-1.3684
128011975	chr11:128011975:T:C	8.67306e-06	-0.542953	-1.36129
128012499	chr11:128012499:A:C	4.79487e-06	-1.33877	-1.15815
128012966	chr11:128012966:A:T	2.09633e-05	-1.19804e-10	-1.02169
128013299	chr11:128013299:T:A	3.48226e-06	-1.44724	-1.36954
128013591	chr11:128013591:T:C	4.13437e-05	0.933339	-1.27588
128013891	chr11:128013891:G:T	3.38379e-06	-1.47733	-1.36814
128013965	chr11:128013965:A:G	4.75635e-06	-1.38995	-1.11503
128014149	chr11:128014149:A:G	1.33694e-05	-0.602301	-0.869193
128014209	chr11:128014209:T:G	6.08947e-05	1.3587	-1.31402
128014316	chr11:128014316:G:A	3.41714e-06	-1.47602	-1.35964
128014653	chr11:128014653:T:C	4.16754e-05	0.942085	-1.27664
128015663	chr11:128015663:C:T	1.18099e-05	-0.511351	-1.08417
128015963	chr11:128015963:CT:C	1.51408e-05	-1.19804e-10	-1.34707
128016007	chr11:128016007:C:T	1.50197e-05	-0.105658	-1.24944
128016157	chr11:128016157:A:G	0.000243452	2.77287	-1.34241
128016995	chr11:128016995:A:G	7.27362e-05	1.54351	-1.32113
128017214	chr11:128017214:C:T	4.96672e-06	-1.3451	-1.1166
128017463	chr11:128017463:G:A	7.47717e-05	1.58754	-1.33757
128018047	chr11:128018047:A:G	7.08452e-05	1.52915	-1.33312
128018101	chr11:128018101:C:T	3.44037e-06	-1.46916	-1.35972
128018449	chr11:128018449:G:T	4.55521e-06	-1.35672	-1.19147
128018806	chr11:128018806:G:A	1.27268e-05	-0.157621	-1.36313
128018874	chr11:128018874:C:T	3.49679e-06	-1.44753	-1.36508
128019759	chr11:128019759:T:C	1.48281e-05	-1.19804e-10	-1.36794
128019977	chr11:128019977:C:T	1.54244e-05	-1.19804e-10	-1.32851
128020261	chr11:128020261:T:G	4.52271e-06	-1.38227	-1.17308
128020752	chr11:128020752:G:C	4.87553e-06	-1.29208	-1.18815
128021095	chr11:128021095:G:T	3.1168e-05	0.737786	-1.36286
128021659	chr11:128021659:G:A	1.46594e-05	-0.0198103	-1.35957
128022921	chr11:128022921:G:T	1.50994e-05	-1.19804e-10	-1.34981
128023053	chr11:128023053:T:C	6.0335e-06	-1.06862	-1.19852
128023118	chr11:128023118:T:C	2.02388e-05	-1.05686	-3.62583e-10
128023299	chr11:128023299:A:T	2.02734e-05	-1.05515	-3.62583e-10
128023666	chr11:128023666:A:G	6.98249e-06	-1.15343	-0.967632
128024400	chr11:128024400:G:A	4.38214e-06	-1.47123	-1.1157
128024402	chr11:128024402:A:G	1.63609e-05	-1.19804e-10	-1.26957
128025032	chr11:128025032:A:G	0.00010748	1.93076	-1.31791
128025576	chr11:128025576:A:G	5.20378e-06	-1.35298	-1.0621
128025588	chr11:128025588:C:T	2.487e-05	-0.850801	-3.62583e-10
128025992	chr11:128025992:G:A	6.12045e-06	-1.3589	-0.893925
128026580	chr11:128026580:A:G	1.719e-05	-1.22013	-3.62583e-10
128026839	chr11:128026839:C:T	1.25684e-05	-1.53328	-3.62583e-10
128026975	chr11:128026975:T:C	4.37088e-06	-1.42175	-1.16774
128026986	chr11:128026986:G:C	4.57773e-06	-1.43049	-1.11277
128026992	chr11:128026992:C:A	1.70291e-05	0.138105	-1.36765
128027103	chr11:128027103:G:A	4.53205e-06	-1.44052	-1.11277
128027302	chr11:128027302:T:C	1.99279e-05	0.28367	-1.35601
128027385	chr11:128027385:A:G	1.73542e-05	0.155418	-1.36604
128027615	chr11:128027615:G:A	1.48631e-05	-1.19804e-10	-1.36558
128027806	chr11:128027806:C:T	1.79272e-05	0.148336	-1.32648
128028073	chr11:128028073:G:A	3.49844e-05	0.799514	-1.30908
128028567	chr11:128028567:A:G	5.24957e-06	-1.44234	-0.96398
128029276	chr11:128029276:T:G	5.22696e-05	-1.19804e-10	-0.108048
128029320	chr11:128029320:C:T	9.16356e-06	-0.480734	-1.36849
128029611	chr11:128029611:G:A	1.23187e-05	-1.55334	-3.62583e-10
128029701	chr11:128029701:G:A	1.4816e-05	-1.19804e-10	-1.36876
128029824	chr11:128029824:G:A	1.53715e-05	-1.33195	-3.62583e-10
128029896	chr11:128029896:C:T	4.75337e-06	-1.4147	-1.09091
128030023	chr11:128030023:A:G	2.75986e-05	-1.19804e-10	-0.746698
128030075	chr11:128030075:C:T	4.77525e-06	-1.41833	-1.08269
128030200	chr11:128030200:A:G	2.47918e-05	-1.19804e-10	-0.85395
128030206	chr11:128030206:G:A	2.54574e-05	0.513512	-1.34097
128030266	chr11:128030266:G:C	8.42449e-05	1.72855	-1.35929
128030384	chr11:128030384:A:G	1.61583e-05	-1.19804e-10	-1.28203
128030903	chr11:128030903:A:T	0.000691371	3.38752	-0.913301
128030951	chr11:128030951:G:C	4.53807e-06	-1.52821	-1.02375
128031249	chr11:128031249:G:A	3.91309e-06	-1.41511	-1.28503
128031362	chr11:128031362:G:T	7.5769e-06	-1.5969	-0.442462
128031542	chr11:128031542:G:A	1.48099e-05	-1.19804e-10	-1.36917
128031679	chr11:128031679:G:T	5.53462e-06	-1.51519	-0.838249
128032044	chr11:128032044:G:A	1.52115e-05	-1.34241	-3.62583e-10
128032452	chr11:128032452:G:T	1.54933e-05	-1.19804e-10	-1.32405
128032602	chr11:128032602:G:C	8.07233e-06	-0.931394	-1.04463
128032667	chr11:128032667:C:T	1.58417e-05	-1.30182	-3.62583e-10
128032805	chr11:128032805:G:A	5.11641e-06	-1.08534	-1.34667
128033144	chr11:128033144:C:T	1.49055e-05	-1.19804e-10	-1.36274
128033447	chr11:128033447:G:A	5.49041e-06	-1.10102	-1.26044
128033807	chr11:128033807:T:C	5.97894e-05	0.578321	-0.551955
128033830	chr11:128033830:T:C	6.25094e-05	0.660792	-0.589939
128034446	chr11:128034446:A:T	1.45164e-05	-1.38919	-3.62583e-10
128035161	chr11:128035161:C:A	1.49218e-05	-1.19804e-10	-1.36164
128035883	chr11:128035883:G:T	6.39501e-06	-0.861526	-1.34742
128035974	chr11:128035974:A:T	6.58226e-06	-0.812043	-1.36804
128036236	chr11:128036236:C:T	3.59163e-05	-1.19804e-10	-0.483271
128036891	chr11:128036891:G:A	1.67544e-05	-1.19804e-10	-1.2458
128037521	chr11:128037521:C:T	4.4462e-06	-1.21548	-1.35694
128037566	chr11:128037566:G:T	1.49117e-05	-1.19804e-10	-1.36231
128038158	chr11:128038158:A:G	1.75593e-05	-1.19804e-10	-1.19888
128038242	chr11:128038242:TG:T	4.05343e-06	-1.42021	-1.24469
128038552	chr11:128038552:A:C	2.07725e-05	-0.774827	-0.256007
128038587	chr11:128038587:C:T	2.30898e-05	-1.19804e-10	-0.925073
128038736	chr11:128038736:C:T	1.74381e-05	-1.19804e-10	-1.20581
128038962	chr11:128038962:G:A	7.31052e-05	-1.19804e-10	0.227436
128039103	chr11:128039103:A:T	1.26712e-05	-1.52513	-3.62583e-10
128039248	chr11:128039248:A:G	1.14595e-05	-0.647539	-0.978108
128039348	chr11:128039348:A:C	4.17248e-06	-1.27753	-1.35843
128039360	chr11:128039360:A:G	6.35886e-06	-0.901048	-1.31356
128039501	chr11:128039501:A:G	3.94459e-06	-1.36289	-1.32922
128039545	chr11:128039545:T:C	7.52783e-05	-1.19804e-10	0.256729
128039917	chr11:128039917:A:G	1.73166e-05	-1.19804e-10	-1.21279
128040110	chr11:128040110:T:C	3.22839e-05	-0.589894	-3.62583e-10
128040686	chr11:128040686:A:G	7.53291e-06	-1.47077	-0.574407
128040722	chr11:128040722:A:G	3.66548e-06	-1.59238	-1.17313
128040855	chr11:128040855:A:C	1.50457e-05	-1.19804e-10	-1.35337
128041052	chr11:128041052:G:A	3.39078e-06	-1.60105	-1.24235
128041304	chr11:128041304:A:T	5.71889e-06	-0.953875	-1.36681
128041315	chr11:128041315:A:G	1.48254e-05	-1.19804e-10	-1.36812
128041591	chr11:128041591:A:T	2.99363e-05	-1.19804e-10	-0.66539
128041592	chr11:128041592:T:TC	2.99829e-05	-1.19804e-10	-0.663836
128041594	chr11:128041594:G:T	3.00279e-05	-1.19804e-10	-0.662337
128041642	chr11:128041642:G:A	1.50971e-05	-1.19804e-10	-1.34996
128041790	chr11:128041790:G:T	2.2797e-05	-1.19804e-10	-0.937834
128042384	chr11:128042384:G:A	1.72266e-05	-1.21801	-3.62583e-10
128042575	chr11:128042575:G:A	3.10244e-05	-1.19804e-10	-0.629688
128042676	chr11:128042676:T:C	4.00339e-05	-1.19804e-10	-0.374736
128042947	chr11:128042947:G:A	3.69453e-06	-1.60207	-1.15554
128043320	chr11:128043320:G:A	4.52603e-06	-1.44649	-1.10813
128043472	chr11:128043472:G:A	5.15943e-06	-1.28121	-1.14242
128044229	chr11:128044229:C:T	1.50791e-05	-1.59016	0.239003
128044517	chr11:128044517:A:C	1.52045e-05	-1.5865	0.243633
128044767	chr11:128044767:A:G	1.58244e-05	-1.30291	-3.62583e-10
128044803	chr11:128044803:G:T	4.01023e-06	-1.50165	-1.17396
128045013	chr11:128045013:C:T	2.99829e-05	-1.19804e-10	-0.663836
128045080	chr11:128045080:G:A	1.17454e-05	-1.601	-3.62583e-10
128045170	chr11:128045170:G:A	3.78753e-06	-1.60179	-1.13096
128045219	chr11:128045219:A:G	2.55379e-05	-1.24458	0.420285
128045893	chr11:128045893:A:C	2.31428e-05	-1.25144	0.328668
128046200	chr11:128046200:A:G	3.64723e-06	-1.59467	-1.17582
128046419	chr11:128046419:C:T	5.2996e-06	-1.27436	-1.12248
128047222	chr11:128047222:T:C	1.91147e-05	-1.19804e-10	-1.11401
128047643	chr11:128047643:G:A	3.42895e-06	-1.60092	-1.23129
128047852	chr11:128047852:A:G	3.01008e-06	-1.59525	-1.36725
128048006	chr11:128048006:T:C	3.03368e-05	-1.19804e-10	-0.6521
128048247	chr11:128048247:T:G	1.53125e-05	-1.19804e-10	-1.33579
128048501	chr11:128048501:C:G	2.9365e-05	-1.19804e-10	-0.684658
128049360	chr11:128049360:A:G	1.53963e-05	-1.19804e-10	-1.33034
128049393	chr11:128049393:A:G	3.01888e-06	-1.59013	-1.36945
128049460	chr11:128049460:G:A	1.5636e-05	-1.19804e-10	-1.31489
128049808	chr11:128049808:T:C	1.38359e-05	-1.4372	-3.62583e-10
128050045	chr11:128050045:A:ATG	1.83422e-05	-1.19804e-10	-1.15526
128050190	chr11:128050190:G:A	1.50421e-05	-0.72789	-0.625718
128050226	chr11:128050226:C:T	1.86004e-05	-1.19804e-10	-1.14128
128050544	chr11:128050544:G:A	4.29367e-05	-1.19804e-10	-0.304735
128050789	chr11:128050789:G:A	2.068e-05	-1.19804e-10	-1.0353
128050958	chr11:128050958:A:C	3.4126e-06	-1.60128	-1.23571
128051194	chr11:128051194:G:A	6.10701e-06	-1.18757	-1.06745
128051344	chr11:128051344:CAT:C	3.2944e-06	-1.505	-1.36724
128051462	chr11:128051462:C:T	4.58781e-06	-1.17149	-1.36956
128051661	chr11:128051661:G:A	5.11616e-06	-1.29022	-1.14184
128051708	chr11:128051708:T:C	3.99263e-06	-1.34376	-1.33625
128051738	chr11:128051738:G:A	4.24995e-06	-1.32664	-1.29091
128052275	chr11:128052275:T:C	2.76943e-05	-1.19804e-10	-0.743237
128052471	chr11:128052471:G:A	1.2625e-05	-1.52879	-3.62583e-10
128052591	chr11:128052591:T:C	1.86025e-05	-1.19804e-10	-1.14117
128052679	chr11:128052679:T:C	1.51778e-05	-1.19804e-10	-1.34463
128052873	chr11:128052873:T:C	1.49936e-05	-1.19804e-10	-1.35684
128053042	chr11:128053042:G:A	3.56678e-06	-1.60076	-1.19204
128053461	chr11:128053461:A:C	1.45198e-05	-1.38895	-3.62583e-10
128053677	chr11:128053677:A:G	5.71165e-06	-0.952514	-1.36944
128053724	chr11:128053724:G:C	3.39552e-06	-1.50924	-1.33277
128053989	chr11:128053989:T:C	2.22847e-05	-0.960564	-3.62583e-10
128054391	chr11:128054391:A:G	1.60893e-05	-1.19804e-10	-1.28631
128054753	chr11:128054753:T:C	1.5728e-05	-1.19804e-10	-1.30902
128055338	chr11:128055338:T:G	1.68602e-05	-1.19804e-10	-1.23951
128055575	chr11:128055575:G:A	1.52204e-05	-1.19804e-10	-1.34183
128055578	chr11:128055578:A:G	1.67147e-05	-1.19804e-10	-1.24817
128055586	chr11:128055586:C:T	1.73458e-05	-1.19804e-10	-1.21111
128055823	chr11:128055823:A:G	2.88713e-05	-1.19804e-10	-0.701614
128056119	chr11:128056119:C:G	3.34999e-05	-1.19804e-10	-0.552919
128057166	chr11:128057166:C:T	4.84782e-06	-1.48168	-1.00426
128057640	chr11:128057640:G:A	1.49462e-05	-1.19804e-10	-1.36001
128058303	chr11:128058303:AG:A	8.68892e-05	-1.19804e-10	0.400171
128058508	chr11:128058508:T:C	3.62735e-06	-1.59483	-1.18113
128058962	chr11:128058962:C:T	1.79806e-05	-1.19804e-10	-1.17517
128059472	chr11:128059472:C:A	3.98447e-06	-1.34433	-1.33773
128059506	chr11:128059506:G:T	3.43754e-06	-1.52663	-1.30308
128059509	chr11:128059509:T:A	1.02455e-05	-1.21472	-0.522904
128059609	chr11:128059609:A:G	4.06461e-05	-1.19804e-10	-0.35956
128059732	chr11:128059732:C:T	5.20782e-06	-1.33069	-1.08361
128060053	chr11:128060053:C:T	5.55557e-06	-1.11874	-1.23092
128060976	chr11:128060976:A:G	1.75792e-05	-1.19804e-10	-1.19775
128061306	chr11:128061306:G:A	3.45707e-05	-0.521455	-3.62583e-10
128061325	chr11:128061325:G:A	1.48389e-05	-1.19804e-10	-1.36721
128061593	chr11:128061593:G:A	3.51459e-06	-1.46782	-1.33972
128061987	chr11:128061987:TTTACTTCCCTAGAC:T	1.63296e-05	-1.19804e-10	-1.27148
128062210	chr11:128062210:C:CA	2.3313e-05	-1.19804e-10	-0.915453
128063574	chr11:128063574:G:T	1.52118e-05	-1.19804e-10	-1.34239
128063640	chr11:128063640:A:G	3.22686e-06	-1.52763	-1.36533
128063708	chr11:128063708:C:T	1.60677e-05	-1.19804e-10	-1.28765
128064027	chr11:128064027:A:T	2.35329e-05	-0.906062	-3.62583e-10
128064906	chr11:128064906:G:A	1.27241e-05	-0.934856	-0.586109
128065450	chr11:128065450:G:A	5.80424e-06	-1.00899	-1.29689
128065801	chr11:128065801:T:A	1.48072e-05	-1.19804e-10	-1.36935
128065961	chr11:128065961:C:T	3.3182e-06	-1.60116	-1.26388
128066027	chr11:128066027:T:C	2.48855e-05	-1.19804e-10	-0.850177
128066258	chr11:128066258:G:A	6.06399e-06	-0.91893	-1.34317
128066368	chr11:128066368:A:G	7.53226e-06	-0.76563	-1.27964
128066452	chr11:128066452:G:C	2.47859e-05	-0.729646	-0.124541
128066572	chr11:128066572:T:C	7.00437e-06	-0.827512	-1.29042
128066695	chr11:128066695:A:G	4.44167e-05	0.478291	-0.749138
128066705	chr11:128066705:T:A	1.21744e-05	-1.56512	-3.62583e-10
128067192	chr11:128067192:T:A	1.19153e-05	-1.58664	-3.62583e-10
128067429	chr11:128067429:C:T	1.52336e-05	-1.34096	-3.62583e-10
128067755	chr11:128067755:TA:T	1.48378e-05	-1.19804e-10	-1.36729
128067871	chr11:128067871:A:G	4.12761e-05	0.348806	-0.692986
128068109	chr11:128068109:G:T	1.53843e-05	-1.33112	-3.62583e-10
128068343	chr11:128068343:AT:A	7.92925e-06	-1.47779	-0.516112
128068506	chr11:128068506:T:A	1.48111e-05	-1.19804e-10	-1.36909
128068603	chr11:128068603:C:T	4.41925e-06	-1.3061	-1.27239
128068963	chr11:128068963:C:T	4.20508e-06	-1.3568	-1.27137
128069059	chr11:128069059:G:T	3.32787e-06	-1.57826	-1.28387
128069301	chr11:128069301:CAGGTCTCATG:C	1.54598e-05	-1.32622	-3.62583e-10
128069390	chr11:128069390:C:T	1.65906e-05	-1.25562	-3.62583e-10
128069449	chr11:128069449:T:C	2.84888e-05	-1.19804e-10	-0.71495
128069550	chr11:128069550:G:A	2.7383e-05	-0.108897	-0.645642
128069724	chr11:128069724:C:T	3.77699e-06	-1.42118	-1.31436
128069753	chr11:128069753:C:T	3.66701e-06	-1.40478	-1.3603
128069767	chr11:128069767:G:T	2.94744e-05	-0.160293	-0.520646
128070150	chr11:128070150:C:T	1.53509e-05	-1.33329	-3.62583e-10
128070245	chr11:128070245:T:A	1.61188e-05	-1.19804e-10	-1.28448
128070456	chr11:128070456:G:A	4.96589e-06	-1.1679	-1.29397
128070482	chr11:128070482:CAA:C	1.48256e-05	-1.19804e-10	-1.36811
128070921	chr11:128070921:C:T	9.54193e-06	-1.2423	-0.566465
128071256	chr11:128071256:G:A	3.26214e-06	-1.57308	-1.309
128071933	chr11:128071933:G:A	4.80858e-06	-1.12533	-1.36873
128071963	chr11:128071963:C:T	3.34973e-06	-1.48675	-1.36883
128072296	chr11:128072296:C:T	1.48052e-05	-1.19804e-10	-1.36948
128072465	chr11:128072465:G:A	1.60001e-05	-1.19804e-10	-1.29186
128073321	chr11:128073321:T:C	1.80562e-05	-1.19804e-10	-1.17097
128073478	chr11:128073478:G:C	6.6028e-06	-0.874258	-1.30271
128073851	chr11:128073851:A:T	9.30116e-06	-1.24354	-0.590779
128074558	chr11:128074558:G:A	1.00518e-05	-1.13351	-0.623197
128075124	chr11:128075124:G:A	1.01942e-05	-1.14127	-0.601371
128075418	chr11:128075418:T:G	4.3842e-06	-1.42916	-1.1573
128077001	chr11:128077001:G:C	1.18741e-05	-1.5901	-3.62583e-10
128077005	chr11:128077005:T:A	7.93274e-06	-1.17047	-0.822996
128077298	chr11:128077298:C:G	3.34277e-06	-1.49808	-1.35959
128077568	chr11:128077568:C:T	4.68901e-06	-1.33961	-1.17963
128078141	chr11:128078141:G:A	1.01271e-05	-0.834328	-0.914925
128078176	chr11:128078176:C:A	1.49266e-05	-1.19804e-10	-1.36132
128078255	chr11:128078255:T:G	6.90805e-06	-0.997672	-1.1341
128078343	chr11:128078343:A:G	4.30596e-06	-1.23508	-1.36938
128078501	chr11:128078501:AG:A	1.49244e-05	-1.19804e-10	-1.36147
128078571	chr11:128078571:A:G	5.16039e-06	-1.06342	-1.36003
128078667	chr11:128078667:A:G	4.29697e-05	0.407266	-0.711233
128078668	chr11:128078668:G:A	1.2527e-05	-1.53657	-3.62583e-10
128078820	chr11:128078820:T:C	3.09001e-05	-0.633702	-3.62583e-10
128078843	chr11:128078843:G:A	1.53089e-05	-1.33603	-3.62583e-10
128078938	chr11:128078938:A:G	3.18158e-06	-1.57205	-1.33503
128078944	chr11:128078944:C:T	2.71245e-05	-1.19804e-10	-0.764024
128079116	chr11:128079116:G:C	7.3209e-06	-0.97976	-1.09397
128079360	chr11:128079360:T:C	4.71373e-06	-1.59803	-0.91595
128079952	chr11:128079952:C:A	6.56859e-06	-0.961219	-1.22094
128080027	chr11:128080027:A:G	4.58503e-06	-1.19438	-1.34729
128080048	chr11:128080048:G:A	1.585e-05	-1.19804e-10	-1.30129
128080132	chr11:128080132:C:G	1.55461e-05	-1.19804e-10	-1.32065
128080406	chr11:128080406:C:T	3.79318e-06	-1.4888	-1.24245
128080567	chr11:128080567:G:C	6.58956e-06	-0.983516	-1.19546
128080671	chr11:128080671:T:C	7.03291e-05	-1.19804e-10	0.188723
128080830	chr11:128080830:T:C	6.51261e-06	-0.955182	-1.23554
128080993	chr11:128080993:G:A	1.49199e-05	-1.19804e-10	-1.36177
128081167	chr11:128081167:A:G	4.05384e-06	-1.32697	-1.33782
128081544	chr11:128081544:T:C	2.35898e-05	-1.19804e-10	-0.903648
128082012	chr11:128082012:GGAAGGAAGGAAGGAAGGAAT:G	4.77169e-05	-1.19804e-10	-0.199177
128082016	chr11:128082016:GGAAGGAAGGAAGGAAT:G	1.48287e-05	-1.19804e-10	-1.3679
128082129	chr11:128082129:AGAAAGAAAAAGAAAG:A	7.32017e-06	-0.804564	-1.26926
128082184	chr11:128082184:A:C	6.65222e-06	-0.957632	-1.21188
128082698	chr11:128082698:G:T	3.71604e-06	-1.56885	-1.18295
128082978	chr11:128082978:T:C	1.2527e-05	-1.53657	-3.62583e-10
128083008	chr11:128083008:G:A	2.0202e-05	-1.05868	-3.62583e-10
128083233	chr11:128083233:T:G	1.48835e-05	-1.19804e-10	-1.36421
128083249	chr11:128083249:C:G	3.10891e-05	-1.19804e-10	-0.627604
128083279	chr11:128083279:A:G	8.00177e-06	-0.726057	-1.25874
128083515	chr11:128083515:C:T	6.43566e-06	-0.997937	-1.20467
128083801	chr11:128083801:T:A	1.57972e-05	-1.30463	-3.62583e-10
128084240	chr11:128084240:T:C	1.21463e-05	-1.56744	-3.62583e-10
128084439	chr11:128084439:T:G	1.68283e-05	-1.19804e-10	-1.2414
128084492	chr11:128084492:G:A	6.26786e-06	-0.998928	-1.2301
128084853	chr11:128084853:T:C	0.000115152	-1.19804e-10	0.681786
128084953	chr11:128084953:T:C	1.4806e-05	-1.19804e-10	-1.36943
128085671	chr11:128085671:C:T	1.21704e-05	-0.945453	-0.620001
128085785	chr11:128085785:A:G	1.11149e-05	-0.774576	-0.8816
128085939	chr11:128085939:A:T	1.61155e-05	-1.19804e-10	-1.28468
128086375	chr11:128086375:C:T	3.84943e-06	-1.44555	-1.27099
128086562	chr11:128086562:T:C	1.76126e-05	-1.19804e-10	-1.19585
128086657	chr11:128086657:G:A	3.4215e-06	-1.48246	-1.35193
128087255	chr11:128087255:T:G	4.57837e-06	-1.20215	-1.34097
128088058	chr11:128088058:T:A	6.20519e-06	-0.945326	-1.29375
128088987	chr11:128088987:C:A	2.36311e-05	-1.19804e-10	-0.901899
128089236	chr11:128089236:T:G	5.05714e-05	0.575693	-0.71677
128089397	chr11:128089397:C:A	6.79557e-06	-0.930864	-1.21733
128089430	chr11:128089430:G:C	4.70645e-06	-1.3155	-1.20003
128089768	chr11:128089768:A:G	2.34517e-05	-1.19804e-10	-0.909518
128090229	chr11:128090229:T:C	2.50638e-05	-0.84304	-3.62583e-10
128090299	chr11:128090299:A:C	2.35296e-05	-0.906206	-3.62583e-10
128090355	chr11:128090355:T:C	2.21186e-05	-0.968046	-3.62583e-10
128090451	chr11:128090451:T:TTTC	1.04547e-05	-0.736354	-0.981059
128091610	chr11:128091610:T:C	1.02034e-05	-0.785462	-0.956276
128091990	chr11:128091990:C:T	2.68149e-05	-0.961514	0.18601
128092005	chr11:128092005:A:T	1.53913e-05	-1.19804e-10	-1.33066
128092006	chr11:128092006:C:T	9.5149e-06	-0.78946	-1.02214
128092606	chr11:128092606:C:T	1.40872e-05	-0.8623	-0.556899
128092665	chr11:128092665:A:C	2.19829e-05	-1.19804e-10	-0.974196
128092846	chr11:128092846:G:A	2.36096e-05	-1.19804e-10	-0.90281
128093227	chr11:128093227:C:T	6.39804e-06	-0.976466	-1.232
128093563	chr11:128093563:T:A	1.48793e-05	-1.19804e-10	-1.36449
128093715	chr11:128093715:T:C	2.11268e-05	-1.19804e-10	-1.01392
128093723	chr11:128093723:A:T	1.89274e-05	-1.19804e-10	-1.12385
128094274	chr11:128094274:T:C	1.5089e-05	-1.19804e-10	-1.35049
128094286	chr11:128094286:T:A	6.58861e-06	-1.45552	-0.723595
128094434	chr11:128094434:A:C	1.58649e-05	-1.19804e-10	-1.30036
128094435	chr11:128094435:A:G	6.23274e-06	-1.22649	-1.00816
128094531	chr11:128094531:A:G	2.92856e-05	0.087179	-0.774546
128094880	chr11:128094880:A:ATATTG	1.01406e-05	-0.710349	-1.03756
128095192	chr11:128095192:G:C	1.61297e-05	-1.19804e-10	-1.2838
128095876	chr11:128095876:G:A	3.38306e-06	-1.50395	-1.34173
128096858	chr11:128096858:G:A	3.33651e-06	-1.5026	-1.35693
128097099	chr11:128097099:G:A	1.45069e-05	-1.38984	-3.62583e-10
128097359	chr11:128097359:G:A	3.3559e-06	-1.50588	-1.34786
128097459	chr11:128097459:C:T	1.84727e-05	-0.633467	-0.514704
128097612	chr11:128097612:C:T	5.74575e-06	-0.975393	-1.34061
128097812	chr11:128097812:C:T	5.55686e-06	-1.01577	-1.33366
128097902	chr11:128097902:T:G	4.58046e-06	-1.59228	-0.950383
128098185	chr11:128098185:T:C	1.59532e-05	-1.19804e-10	-1.2948
128098373	chr11:128098373:C:T	1.64432e-05	-1.19804e-10	-1.26455
128098388	chr11:128098388:A:G	2.28007e-05	-1.19804e-10	-0.937673
128098472	chr11:128098472:TTA:T	2.40733e-05	-0.883361	-3.62583e-10
128098508	chr11:128098508:C:T	5.1869e-06	-1.0993	-1.31902
128098524	chr11:128098524:C:T	1.45114e-05	-1.38953	-3.62583e-10
128098965	chr11:128098965:G:A	6.53816e-05	1.47685	-1.36107
128099881	chr11:128099881:A:G	1.67016e-05	-1.19804e-10	-1.24896
128099937	chr11:128099937:A:G	1.51689e-05	-1.19804e-10	-1.34521
128100523	chr11:128100523:C:T	1.56059e-05	-1.31681	-3.62583e-10
128100572	chr11:128100572:A:C	1.50233e-05	-1.19804e-10	-1.35486
128100772	chr11:128100772:TATGTATATGTC:T	4.31025e-06	-1.25152	-1.35195
128100878	chr11:128100878:T:C	1.88115e-05	-1.19804e-10	-1.12999
128101324	chr11:128101324:T:C	1.48054e-05	-1.19804e-10	-1.36947
128101785	chr11:128101785:G:A	3.26349e-06	-1.56101	-1.32066
128101955	chr11:128101955:T:G	1.94195e-05	-1.19804e-10	-1.09819
128102126	chr11:128102126:A:C	1.52769e-05	-1.19804e-10	-1.33812
128102471	chr11:128102471:G:A	1.52749e-05	-1.19804e-10	-1.33825
128102747	chr11:128102747:T:A	5.19103e-06	-1.29191	-1.12562
128102782	chr11:128102782:A:T	1.59415e-05	-1.19804e-10	-1.29554
128104026	chr11:128104026:A:G	6.19317e-06	-0.982184	-1.25883
128104133	chr11:128104133:T:C	1.49966e-05	-1.19804e-10	-1.35664
128104618	chr11:128104618:T:A	6.18492e-06	-0.994324	-1.24802
128104819	chr11:128104819:T:C	1.50861e-05	-1.19804e-10	-1.35069
128104838	chr11:128104838:A:G	3.86377e-06	-1.56778	-1.14504
128104890	chr11:128104890:C:T	6.22006e-06	-0.988368	-1.24831
128104971	chr11:128104971:T:C	4.87548e-06	-1.12658	-1.35367
128105038	chr11:128105038:T:C	6.20381e-06	-0.982625	-1.25667
128105135	chr11:128105135:C:CT	1.49984e-05	-1.19804e-10	-1.35652
128105368	chr11:128105368:C:T	6.12522e-06	-1.00573	-1.24632
128105605	chr11:128105605:G:A	3.15418e-06	-1.55357	-1.36217
128105708	chr11:128105708:C:T	6.83259e-06	-0.963663	-1.1791
128106592	chr11:128106592:A:C	3.20138e-06	-1.54102	-1.35986
128106866	chr11:128106866:A:T	6.79056e-06	-0.952781	-1.19615
128107211	chr11:128107211:G:A	7.39608e-06	-0.86639	-1.19712
128107569	chr11:128107569:G:A	6.92187e-06	-0.937631	-1.19215
128107680	chr11:128107680:A:C	4.17522e-05	0.347753	-0.680462
128107865	chr11:128107865:T:C	1.48231e-05	-1.19804e-10	-1.36827
128108278	chr11:128108278:A:G	1.81089e-05	-1.19804e-10	-1.16806
128108347	chr11:128108347:AAAG:A	7.08367e-06	-0.925388	-1.18128
128108441	chr11:128108441:G:T	7.14489e-06	-0.915486	-1.18258
128108641	chr11:128108641:C:G	2.58379e-05	-0.81262	-3.62583e-10
128108846	chr11:128108846:A:G	4.03247e-06	-1.58152	-1.08857
128109703	chr11:128109703:C:T	6.39487e-06	-0.997465	-1.2115
128109714	chr11:128109714:A:G	4.07107e-05	0.417902	-0.775874
128109770	chr11:128109770:CA:C	3.64454e-06	-1.46938	-1.30185
128110314	chr11:128110314:C:T	4.16827e-06	-1.58043	-1.05653
128110646	chr11:128110646:T:C	6.59815e-06	-0.995596	-1.18208
128110696	chr11:128110696:A:G	1.43553e-05	-1.40034	-3.62583e-10
128110826	chr11:128110826:G:A	1.4492e-05	-1.39087	-3.62583e-10
128110895	chr11:128110895:A:G	6.81368e-06	-0.953208	-1.19232
128111025	chr11:128111025:T:C	7.60907e-06	-0.956595	-1.07853
128111410	chr11:128111410:A:T	1.51214e-05	-1.19804e-10	-1.34835
128111823	chr11:128111823:G:A	6.83167e-06	-0.959191	-1.1837
128111973	chr11:128111973:C:T	1.48965e-05	-1.19804e-10	-1.36334
128112090	chr11:128112090:C:T	6.77242e-06	-0.964843	-1.18676
128112168	chr11:128112168:C:T	6.7385e-06	-0.969283	-1.18734
128112338	chr11:128112338:G:A	1.91597e-05	-1.19804e-10	-1.11166
128112526	chr11:128112526:C:CAAATCAA	1.60361e-05	-1.19804e-10	-1.28962
128112547	chr11:128112547:C:T	1.14509e-05	-1.00106	-0.625336
128113090	chr11:128113090:C:T	1.48126e-05	-1.19804e-10	-1.36899
128113346	chr11:128113346:T:C	6.68756e-06	-0.951606	-1.21261
128113809	chr11:128113809:A:G	6.97442e-06	-0.94572	-1.17649
128113942	chr11:128113942:T:G	6.9019e-06	-0.939725	-1.19294
128114061	chr11:128114061:T:C	6.84415e-06	-0.948443	-1.19263
128114216	chr11:128114216:A:C	6.73578e-06	-0.98213	-1.1749
128114236	chr11:128114236:C:T	6.53216e-06	-0.989514	-1.19821
128114243	chr11:128114243:G:A	3.50688e-06	-1.53134	-1.2784
128114535	chr11:128114535:G:A	1.67968e-05	-1.24328	-3.62583e-10
128114801	chr11:128114801:C:T	6.27939e-06	-1.052	-1.17519
128114903	chr11:128114903:C:G	6.01694e-06	-1.08732	-1.18257
128115137	chr11:128115137:C:T	6.9899e-06	-0.932038	-1.18796
128115175	chr11:128115175:A:G	7.2537e-06	-0.902395	-1.18056
128115297	chr11:128115297:G:A	2.14428e-05	-1.19804e-10	-0.999076
128115321	chr11:128115321:A:G	1.51108e-05	-1.19804e-10	-1.34905
128115601	chr11:128115601:T:G	2.68537e-05	-1.19804e-10	-0.774058
128115679	chr11:128115679:T:C	7.16673e-06	-0.93004	-1.16497
128115735	chr11:128115735:G:T	3.32988e-05	-1.19804e-10	-0.558941
128115769	chr11:128115769:A:G	1.18801e-05	-1.5896	-3.62583e-10
128115911	chr11:128115911:G:A	6.81618e-06	-0.943861	-1.2013
128116230	chr11:128116230:A:G	6.94383e-06	-0.951367	-1.17524
128116279	chr11:128116279:T:C	6.97296e-06	-0.944411	-1.17801
128117022	chr11:128117022:C:T	3.19174e-06	-1.5469	-1.357
128117136	chr11:128117136:G:A	3.0141e-06	-1.59312	-1.36804
128117519	chr11:128117519:G:T	1.28995e-05	-1.50728	-3.62583e-10
128117811	chr11:128117811:T:G	6.5219e-06	-0.862624	-1.32667
128117940	chr11:128117940:T:C	2.38114e-05	-1.19804e-10	-0.894298
128118050	chr11:128118050:G:A	1.87401e-05	-1.19804e-10	-1.1338
128118180	chr11:128118180:G:A	1.30313e-05	-1.49711	-3.62583e-10
128118389	chr11:128118389:A:C	1.30254e-05	-1.49757	-3.62583e-10
128119012	chr11:128119012:A:G	1.1793e-05	-1.59695	-3.62583e-10
128119090	chr11:128119090:G:A	1.65804e-05	-1.25624	-3.62583e-10
128119433	chr11:128119433:T:A	2.31229e-05	-0.479977	-0.443661
128119717	chr11:128119717:A:G	6.64207e-06	-0.816055	-1.35498
128119749	chr11:128119749:C:T	6.72513e-06	-0.808199	-1.35041
128119867	chr11:128119867:G:C	6.41543e-06	-0.854227	-1.35153
128120034	chr11:128120034:C:T	1.48272e-05	-1.19804e-10	-1.368
128120247	chr11:128120247:T:C	6.61743e-06	-0.852314	-1.32244
128121112	chr11:128121112:G:A	2.00912e-05	-1.19804e-10	-1.06418
128121212	chr11:128121212:A:G	1.78153e-05	-1.19804e-10	-1.1844
128121597	chr11:128121597:T:C	6.83498e-06	-0.818409	-1.324
128122137	chr11:128122137:C:A	3.24586e-05	-0.584498	-3.62583e-10
128122427	chr11:128122427:C:T	3.31044e-06	-1.50035	-1.36703
128122467	chr11:128122467:A:G	3.34471e-06	-1.49776	-1.35933
128122576	chr11:128122576:C:T	1.73303e-05	-0.708714	-0.503291
128123014	chr11:128123014:C:A	6.30338e-06	-0.871944	-1.35143
128123091	chr11:128123091:G:A	6.44413e-06	-0.850443	-1.35085
128123255	chr11:128123255:A:G	6.63609e-06	-1.09384	-1.0781
128123585	chr11:128123585:G:A	3.19528e-06	-1.55021	-1.35258
128123736	chr11:128123736:A:G	1.31588e-05	-1.48738	-3.62583e-10
128124363	chr11:128124363:G:A	1.76899e-05	-1.19147	-3.62583e-10
128124603	chr11:128124603:A:AAAC	6.90349e-06	-0.790337	-1.3421
128124702	chr11:128124702:G:A	5.05742e-06	-1.09973	-1.34387
128124818	chr11:128124818:G:A	1.9758e-05	-1.19804e-10	-1.08091
128124949	chr11:128124949:G:T	2.38425e-05	-1.19804e-10	-0.892992
128125450	chr11:128125450:A:G	7.08558e-05	0.196185	-3.62583e-10
128125463	chr11:128125463:A:C	1.29338e-05	-0.978653	-0.525967
128126009	chr11:128126009:C:T	4.84919e-06	-1.14696	-1.33869
128126318	chr11:128126318:T:C	5.59099e-05	0.266719	-0.307441
128126417	chr11:128126417:G:A	1.54682e-05	-1.19804e-10	-1.32568
128126866	chr11:128126866:C:A	3.53031e-05	-1.19804e-10	-0.500493
128127232	chr11:128127232:T:C	1.49235e-05	-1.36153	-3.62583e-10
128127678	chr11:128127678:G:C	1.52998e-05	-1.19804e-10	-1.33662
128128277	chr11:128128277:T:C	3.70453e-06	-1.47966	-1.27525
128128532	chr11:128128532:G:T	1.548e-05	-1.19804e-10	-1.32491
128128710	chr11:128128710:A:G	2.32479e-05	-1.19804e-10	-0.918248
128129303	chr11:128129303:C:T	6.19846e-05	0.0624231	-3.62583e-10
128129431	chr11:128129431:C:A	6.03008e-05	0.145886	-0.111003
128129859	chr11:128129859:G:A	0.000146949	1.65553	-0.729903
128130842	chr11:128130842:C:G	1.82191e-05	-1.19804e-10	-1.16199
128130939	chr11:128130939:C:T	2.92155e-05	-1.19804e-10	-0.689763
128131300	chr11:128131300:A:G	1.17332e-05	-1.60204	-3.62583e-10
128131368	chr11:128131368:G:A	2.90855e-05	-1.19804e-10	-0.694224
128131377	chr11:128131377:T:A	2.91413e-05	-1.19804e-10	-0.692308
128131436	chr11:128131436:A:G	6.55564e-06	-1.23342	-0.950713
128131464	chr11:128131464:A:G	5.41274e-05	0.159511	-0.232634
128132127	chr11:128132127:T:C	1.46607e-05	-1.37929	-3.62583e-10
128132561	chr11:128132561:G:A	1.56849e-05	-1.16403	-0.147732
128132834	chr11:128132834:C:T	1.98591e-05	-1.19804e-10	-1.0758
128132976	chr11:128132976:C:A	0.000149712	-1.19804e-10	0.944253
128133064	chr11:128133064:A:G	0.00118846	3.39107	-0.375116
128133244	chr11:128133244:C:A	2.24233e-05	-1.55083	0.596461
128133891	chr11:128133891:A:G	0.000918064	3.14669	-0.388883
128133942	chr11:128133942:C:T	0.000893975	3.11331	-0.382095
128134007	chr11:128134007:C:T	1.57775e-05	-1.19804e-10	-1.30588
128134134	chr11:128134134:T:G	1.79124e-05	-1.19804e-10	-1.17897
128134602	chr11:128134602:T:C	2.06474e-05	-1.19804e-10	-1.03687
128134982	chr11:128134982:T:A	6.97514e-05	-1.19804e-10	0.180475
128136311	chr11:128136311:A:T	5.67357e-05	0.366544	-0.392603
128136520	chr11:128136520:C:G	1.49497e-05	-1.19804e-10	-1.35977
128136576	chr11:128136576:C:T	1.86792e-05	-1.19804e-10	-1.13705
128137346	chr11:128137346:C:A	1.50353e-05	-1.19804e-10	-1.35406
128137572	chr11:128137572:A:G	5.48115e-05	0.0856474	-0.14621
128138138	chr11:128138138:G:A	0.000391471	2.45841	-0.552959
128138296	chr11:128138296:C:T	0.000440813	2.53043	-0.506274
128138312	chr11:128138312:C:T	8.14076e-06	-1.05226	-0.915314
128138328	chr11:128138328:A:G	3.00673e-05	-1.19804e-10	-0.661024
128138340	chr11:128138340:C:T	1.48181e-05	-1.19804e-10	-1.36861
128138526	chr11:128138526:G:A	1.9012e-05	-1.19804e-10	-1.11939
128138558	chr11:128138558:G:A	3.22083e-05	-1.19804e-10	-0.59224
128139029	chr11:128139029:G:T	5.08002e-06	-1.56597	-0.873174
128139217	chr11:128139217:G:A	1.8685e-05	-1.19804e-10	-1.13674
128140088	chr11:128140088:G:A	1.81368e-05	-1.19804e-10	-1.16652
128140117	chr11:128140117:G:A	2.4402e-05	-1.19804e-10	-0.869798
128140153	chr11:128140153:C:T	3.85376e-06	-1.45581	-1.2596
128140363	chr11:128140363:T:TA	0.00014309	1.56463	-0.66562
128140478	chr11:128140478:A:G	0.000384796	2.4794	-0.591153
128140499	chr11:128140499:A:G	5.48899e-05	0.104439	-0.163572
128140500	chr11:128140500:A:C	5.03006e-05	0.0626139	-0.209059
128140827	chr11:128140827:C:T	5.38344e-05	-1.19804e-10	-0.078551
128140932	chr11:128140932:A:G	4.60455e-05	-0.0131484	-0.221684
128141141	chr11:128141141:C:T	0.000582525	2.78017	-0.477262
128141183	chr11:128141183:G:A	9.3046e-06	-0.964961	-0.868994
128141224	chr11:128141224:A:G	0.000132683	1.43411	-0.610607
128141682	chr11:128141682:G:A	4.03818e-05	0.0850393	-0.451123
128141833	chr11:128141833:T:A	1.56981e-05	-1.19804e-10	-1.31092
128142098	chr11:128142098:T:C	0.000300037	2.29935	-0.659909
128142119	chr11:128142119:G:A	0.000131917	1.49561	-0.6779
128142284	chr11:128142284:A:T	1.58126e-05	-1.19804e-10	-1.30365
128142601	chr11:128142601:T:C	1.56953e-05	-1.19804e-10	-1.3111
128142748	chr11:128142748:C:T	0.000333089	2.39234	-0.648397
128142867	chr11:128142867:C:T	0.000325909	2.31507	-0.592916
128142964	chr11:128142964:C:T	2.09035e-05	-1.02455	-3.62583e-10
128142999	chr11:128142999:C:T	1.17616e-05	-1.59963	-3.62583e-10
128143000	chr11:128143000:C:G	1.17645e-05	-1.59937	-3.62583e-10
128143050	chr11:128143050:C:T	0.000116897	-1.19804e-10	0.696833
128143484	chr11:128143484:C:A	1.55432e-05	-1.32084	-3.62583e-10
128143570	chr11:128143570:A:C	3.26031e-06	-1.59216	-1.29048
128143627	chr11:128143627:G:A	0.000132892	1.47236	-0.647288
128143868	chr11:128143868:C:T	0.000308022	2.31285	-0.647138
128143990	chr11:128143990:C:T	2.11985e-05	-0.831884	-0.178649
128144290	chr11:128144290:A:G	1.86115e-05	-1.19804e-10	-1.14068
128144604	chr11:128144604:C:T	1.28636e-05	-1.51006	-3.62583e-10
128144613	chr11:128144613:G:A	0.000354971	2.44973	-0.64216
128144645	chr11:128144645:A:G	0.000324257	2.28704	-0.569968
128144855	chr11:128144855:T:C	0.000371009	2.45586	-0.604094
128144931	chr11:128144931:G:C	4.81721e-06	-1.38521	-1.10705
128144955	chr11:128144955:T:C	2.71001e-05	-1.19804e-10	-0.764924
128145351	chr11:128145351:T:C	7.32691e-06	-0.837065	-1.23584
128145428	chr11:128145428:A:C	1.5643e-05	-1.19804e-10	-1.31444
128145445	chr11:128145445:C:G	5.51024e-05	0.156494	-0.211764
128145543	chr11:128145543:C:T	5.80626e-05	-1.19804e-10	-0.00294138
128145948	chr11:128145948:A:G	0.000110536	0.640875	-3.62583e-10
128146094	chr11:128146094:CTAATG:C	1.57784e-05	-1.19804e-10	-1.30582
128146610	chr11:128146610:CA:C	1.61965e-05	-1.19804e-10	-1.27967
128146978	chr11:128146978:G:A	1.58365e-05	-1.02111	-0.28104
128147020	chr11:128147020:G:A	1.74814e-05	-1.19804e-10	-1.20333
128147280	chr11:128147280:C:T	5.92526e-06	-1.12893	-1.15631
128147663	chr11:128147663:C:T	7.14945e-06	-0.929044	-1.16838
128147955	chr11:128147955:G:A	9.0762e-06	-1.01533	-0.843481
128148045	chr11:128148045:G:A	0.000138289	1.56899	-0.704109
128148115	chr11:128148115:G:A	8.8564e-05	1.76552	-1.34625
128148157	chr11:128148157:T:C	5.86921e-05	0.263762	-0.25592
128148184	chr11:128148184:T:C	1.69799e-05	-0.816627	-0.415803
128148187	chr11:128148187:G:A	5.81247e-06	-1.08636	-1.2181
128148225	chr11:128148225:A:C	1.25826e-05	-1.43344	-0.0987108
128148273	chr11:128148273:G:A	3.00984e-05	-1.19804e-10	-0.659992
128148388	chr11:128148388:C:T	2.68351e-05	-1.19804e-10	-0.774752
128148507	chr11:128148507:C:G	0.000619078	2.86642	-0.502646
128149420	chr11:128149420:T:C	8.39886e-05	1.68702	-1.3208
128149573	chr11:128149573:G:A	2.4826e-05	-1.19804e-10	-0.85257
128149599	chr11:128149599:G:A	5.12251e-05	-1.19804e-10	-0.128232
128149839	chr11:128149839:C:T	2.2321e-05	-0.691537	-0.267397
128149851	chr11:128149851:C:T	7.60741e-06	-1.15367	-0.881665
128150057	chr11:128150057:G:A	1.49023e-05	-1.19804e-10	-1.36295
128150473	chr11:128150473:T:C	0.000475703	2.08378	0.0165486
128150999	chr11:128150999:G:A	1.97996e-05	-1.19804e-10	-1.0788
128151036	chr11:128151036:A:G	9.80947e-05	1.802	-1.28053
128151136	chr11:128151136:G:T	1.49104e-05	-1.19804e-10	-1.3624
128151307	chr11:128151307:C:T	9.5666e-05	1.77012	-1.27372
128152135	chr11:128152135:A:G	4.6871e-06	-1.19765	-1.322
128152273	chr11:128152273:C:G	3.32959e-06	-1.54724	-1.31437
128152355	chr11:128152355:C:T	1.39694e-05	-1.4276	-3.62583e-10
128152380	chr11:128152380:T:G	2.14621e-05	-1.19804e-10	-0.998174
128152395	chr11:128152395:G:A	6.87191e-05	-1.19804e-10	0.165565
128152476	chr11:128152476:A:G	3.99747e-05	0.0136831	-0.389899
128152628	chr11:128152628:A:G	4.7692e-06	-1.19277	-1.30952
128153154	chr11:128153154:G:A	1.64153e-05	-1.19804e-10	-1.26625
128153162	chr11:128153162:G:A	0.00039145	2.49771	-0.592314
128153175	chr11:128153175:G:A	2.4447e-05	-1.19804e-10	-0.867954
128153381	chr11:128153381:C:T	6.36819e-05	-1.19804e-10	0.0894376
128153968	chr11:128153968:T:C	8.76375e-06	-0.980253	-0.913585
128154871	chr11:128154871:A:G	2.30145e-05	-0.92834	-3.62583e-10
128155208	chr11:128155208:A:C	3.39528e-06	-1.48127	-1.36081
128155226	chr11:128155226:T:C	1.51003e-05	-1.19804e-10	-1.34975
128155608	chr11:128155608:T:A	1.16885e-05	-1.07743	-0.528435
128155711	chr11:128155711:A:T	2.48486e-05	-1.19804e-10	-0.851663
128155863	chr11:128155863:A:G	8.46547e-06	-1.44495	-0.483519
128155880	chr11:128155880:T:C	8.29384e-06	-1.47111	-0.477843
128155965	chr11:128155965:T:C	1.18196e-05	-1.59471	-3.62583e-10
128156304	chr11:128156304:C:T	8.23365e-06	-1.46553	-0.490701
128156448	chr11:128156448:C:A	5.29324e-06	-1.47913	-0.918898
128156569	chr11:128156569:T:TAGA	1.8582e-05	-1.14227	-3.62583e-10
128156601	chr11:128156601:G:C	2.29166e-05	-1.19804e-10	-0.932603
128156733	chr11:128156733:C:T	8.36836e-06	-1.47087	-0.469139
128157065	chr11:128157065:C:T	1.69005e-05	-1.19804e-10	-1.23712
128157350	chr11:128157350:G:A	1.5121e-05	-1.19804e-10	-1.34838
128157368	chr11:128157368:C:G	3.55064e-05	-1.19804e-10	-0.49475
128157541	chr11:128157541:G:T	1.28538e-05	-1.12851	-0.382316
128157652	chr11:128157652:T:C	8.65906e-06	-1.48772	-0.418139
128157773	chr11:128157773:A:G	0.000407847	2.70321	-0.75678
128157818	chr11:128157818:T:G	0.000387597	1.58237	0.313134
128157904	chr11:128157904:A:G	3.11626e-05	-1.19804e-10	-0.625244
128158154	chr11:128158154:G:C	3.88616e-05	-1.19804e-10	-0.404456
128158334	chr11:128158334:CAGTT:C	0.000259528	1.61143	-0.117023
128158340	chr11:128158340:T:C	0.000262915	1.63284	-0.125468
128158357	chr11:128158357:A:C	3.95356e-05	-1.19804e-10	-0.38726
128158364	chr11:128158364:AAAC:A	1.68099e-05	-1.19804e-10	-1.24249
128158480	chr11:128158480:T:C	4.903e-05	-1.19804e-10	-0.17203
128158511	chr11:128158511:T:G	2.48878e-05	-1.19804e-10	-0.850083
128158559	chr11:128158559:A:ATAGGAGCTCT	8.83744e-06	-1.41193	-0.473537
128158584	chr11:128158584:A:C	3.19832e-06	-1.55383	-1.34801
128158595	chr11:128158595:G:A	3.35795e-06	-1.53696	-1.31617
128158654	chr11:128158654:C:T	0.000250864	1.58444	-0.123987
128158681	chr11:128158681:C:T	0.000258805	1.60634	-0.114732
128158769	chr11:128158769:C:A	0.000284238	1.72466	-0.139308
128158853	chr11:128158853:A:T	0.000275741	1.67995	-0.124946
128158865	chr11:128158865:A:G	0.000274728	1.64449	-0.0931733
128159050	chr11:128159050:C:T	1.24177e-05	-1.0554	-0.489943
128159183	chr11:128159183:G:A	0.000260482	-1.19804e-10	1.49807
128159242	chr11:128159242:C:T	3.33147e-05	-1.19804e-10	-0.558463
128159606	chr11:128159606:T:G	0.00024319	1.44289	-0.013514
128159667	chr11:128159667:G:T	3.19173e-05	-1.19804e-10	-0.601314
128159878	chr11:128159878:G:A	1.73519e-05	-1.19804e-10	-1.21076
128159915	chr11:128159915:C:T	1.92868e-05	-0.850645	-0.254399
128160083	chr11:128160083:G:C	0.000369649	2.58665	-0.738559
128160089	chr11:128160089:G:A	0.000250148	1.53534	-0.0777492
128160117	chr11:128160117:A:G	3.36928e-05	-1.19804e-10	-0.54718
128160187	chr11:128160187:A:G	2.08411e-05	-1.19804e-10	-1.02753
128160197	chr11:128160197:G:A	1.81069e-05	-1.19804e-10	-1.16817
128160222	chr11:128160222:G:C	7.09086e-06	-1.27394	-0.831716
128160526	chr11:128160526:G:T	0.000296949	1.68078	-0.0516831
128160533	chr11:128160533:T:G	3.15594e-05	-1.19804e-10	-0.612592
128160621	chr11:128160621:A:G	1.592e-05	-1.19804e-10	-1.29688
128160838	chr11:128160838:T:TA	0.000346643	2.57235	-0.788514
128160888	chr11:128160888:C:T	2.48815e-05	-1.19804e-10	-0.850339
128161142	chr11:128161142:T:G	0.000271106	1.53369	0.00435369
128161379	chr11:128161379:A:G	9.31778e-06	-1.42658	-0.405958
128161609	chr11:128161609:T:C	5.54329e-06	-1.60171	-0.75017
128161748	chr11:128161748:G:A	0.000268703	1.58667	-0.0575268
128162022	chr11:128162022:G:A	1.53724e-05	-1.19804e-10	-1.33189
128162223	chr11:128162223:G:T	0.000288902	1.6834	-0.081774
128162711	chr11:128162711:TTTTC:T	4.30655e-05	-1.19804e-10	-0.30174
128162805	chr11:128162805:G:T	5.68986e-05	-1.19804e-10	-0.023192
128162817	chr11:128162817:T:G	7.04148e-06	-1.32975	-0.782894
128162837	chr11:128162837:T:G	3.01879e-06	-1.59473	-1.36488
128163457	chr11:128163457:T:C	0.000439414	2.73193	-0.710948
128163478	chr11:128163478:G:A	0.000275194	1.62215	-0.0691397
128163578	chr11:128163578:A:T	2.94197e-05	-1.01496	0.332159
128163611	chr11:128163611:A:G	3.06822e-06	-1.58345	-1.35992
128163939	chr11:128163939:T:C	5.59449e-05	1.32946	-1.36956
128164595	chr11:128164595:G:T	6.381e-06	-1.48473	-0.72641
128164624	chr11:128164624:G:A	1.49487e-05	-1.19804e-10	-1.35984
128164899	chr11:128164899:C:A	7.03107e-06	-1.59984	-0.514284
128165738	chr11:128165738:C:T	0.000278159	2.73876	-1.17503
128165809	chr11:128165809:C:T	1.74396e-05	-0.78012	-0.425599
128166081	chr11:128166081:A:ATCT	0.00011302	1.78632	-1.12322
128166299	chr11:128166299:C:T	0.000133646	1.94712	-1.11639
128166321	chr11:128166321:A:C	5.56898e-05	-1.19804e-10	-0.0446655
128166364	chr11:128166364:G:A	0.000317964	2.93703	-1.23956
128166370	chr11:128166370:G:T	3.71563e-05	-1.19804e-10	-0.449328
128166525	chr11:128166525:C:T	0.000440796	2.02412	-3.62583e-10
128166535	chr11:128166535:A:T	0.000119036	1.84416	-1.1292
128166679	chr11:128166679:T:C	2.2263e-05	-1.19804e-10	-0.961537
128166918	chr11:128166918:T:C	0.000328971	2.99145	-1.25994
128167047	chr11:128167047:C:T	1.66583e-05	-1.19804e-10	-1.25156
128167048	chr11:128167048:C:T	0.000275001	2.74746	-1.19515
128167057	chr11:128167057:A:G	1.69223e-05	-0.768083	-0.467747
128167330	chr11:128167330:T:C	0.000168758	2.1937	-1.12969
128167550	chr11:128167550:T:C	2.6926e-05	-1.19804e-10	-0.771369
128167619	chr11:128167619:G:A	1.05673e-05	-1.45112	-0.255584
128167641	chr11:128167641:G:C	1.57738e-05	-1.39511	0.088998
128167708	chr11:128167708:G:A	1.71333e-05	-0.211175	-1.01226
128167773	chr11:128167773:T:C	0.000375784	3.06849	-1.20393
128168214	chr11:128168214:G:A	1.76035e-05	-1.19804e-10	-1.19637
128168320	chr11:128168320:CA:C	3.89049e-06	-1.39207	-1.31386
128168366	chr11:128168366:G:A	2.49789e-05	-1.27126	0.42483
128168527	chr11:128168527:C:T	0.000173479	2.21021	-1.11862
128168624	chr11:128168624:G:A	1.49639e-05	-1.19804e-10	-1.35882
128168671	chr11:128168671:A:G	0.000333755	2.95115	-1.2052
128168710	chr11:128168710:T:A	1.79676e-05	-1.17589	-3.62583e-10
128168879	chr11:128168879:GA:G	1.54506e-05	-1.32682	-3.62583e-10
128168903	chr11:128168903:G:A	1.55401e-05	-1.19804e-10	-1.32104
128169134	chr11:128169134:T:C	0.000173841	2.20009	-1.10642
128169135	chr11:128169135:G:A	2.29274e-05	-1.19804e-10	-0.932129
128169757	chr11:128169757:G:A	0.000135676	1.95659	-1.11078
128170243	chr11:128170243:T:C	1.17671e-05	-1.59915	-3.62583e-10
128170353	chr11:128170353:G:GTCTA	0.000141616	2.00827	-1.11961
128170403	chr11:128170403:A:T	0.000140676	1.99385	-1.11185
128170591	chr11:128170591:A:G	0.000149051	2.06652	-1.12669
128170915	chr11:128170915:A:G	0.000206011	2.09123	-0.827768
128170937	chr11:128170937:G:C	0.000162846	2.15638	-1.12804
128171124	chr11:128171124:A:G	2.27924e-05	-1.19804e-10	-0.938036
128171177	chr11:128171177:G:GCCCA	2.23295e-05	-1.19804e-10	-0.958552
128171687	chr11:128171687:G:A	0.000126584	1.82538	-1.04893
128171871	chr11:128171871:T:C	1.58096e-05	-1.19804e-10	-1.30385
128172128	chr11:128172128:G:A	3.36508e-06	-1.4828	-1.36821
128172156	chr11:128172156:G:A	1.85617e-05	-1.31847	0.175107
128172277	chr11:128172277:T:A	3.35161e-06	-1.48545	-1.36957
128172579	chr11:128172579:A:G	1.71362e-05	-1.22327	-3.62583e-10
128172680	chr11:128172680:T:C	0.000119839	2.03748	-1.31579
128173652	chr11:128173652:A:G	4.6724e-05	-0.151896	-0.0683096
128173771	chr11:128173771:C:T	8.52573e-05	1.49403	-1.11281
128174287	chr11:128174287:T:C	6.08481e-06	-1.54597	-0.712702
128174448	chr11:128174448:T:C	0.000256265	2.66548	-1.18374
128174838	chr11:128174838:G:A	2.73149e-05	-1.19804e-10	-0.757032
128174867	chr11:128174867:G:A	1.69875e-05	-1.39429	0.162309
128174909	chr11:128174909:C:G	5.03629e-05	1.1761	-1.32131
128174925	chr11:128174925:C:T	5.30646e-05	1.22081	-1.31376
128175071	chr11:128175071:A:G	2.68269e-05	0.533181	-1.30824
128175351	chr11:128175351:T:G	1.78496e-05	-1.19804e-10	-1.18248
128175433	chr11:128175433:G:C	1.98077e-05	-1.19804e-10	-1.07839
128176093	chr11:128176093:A:G	1.68668e-05	-1.19804e-10	-1.23911
128177201	chr11:128177201:G:A	1.44824e-05	-1.39153	-3.62583e-10
128177566	chr11:128177566:G:A	1.89116e-05	-1.19804e-10	-1.12469
128177604	chr11:128177604:T:C	4.24254e-06	-1.4766	-1.1427
128177643	chr11:128177643:C:T	1.33207e-05	-1.35845	-0.116701
128177727	chr11:128177727:G:C	7.02238e-06	-1.59791	-0.517454
128178097	chr11:128178097:C:T	3.39656e-05	-0.539114	-3.62583e-10
128178891	chr11:128178891:C:T	1.48108e-05	-1.19804e-10	-1.36911
128179507	chr11:128179507:A:G	5.42501e-05	-1.19804e-10	-0.0708579
128180818	chr11:128180818:G:A	1.48107e-05	-1.19804e-10	-1.36911
128180857	chr11:128180857:G:A	2.03395e-05	-1.19804e-10	-1.0519
128181268	chr11:128181268:G:A	1.1794e-05	-1.59687	-3.62583e-10
128181860	chr11:128181860:T:C	1.80069e-05	-1.19804e-10	-1.17371
128181946	chr11:128181946:G:A	4.25178e-06	-1.40992	-1.2072
128182060	chr11:128182060:A:T	1.49362e-05	-1.19804e-10	-1.36067
128182189	chr11:128182189:T:C	1.74485e-05	-1.50875	0.303536
128182528	chr11:128182528:G:A	3.919e-05	-1.03629	0.640254
128183091	chr11:128183091:A:G	2.37192e-05	-1.19804e-10	-0.89818
128183107	chr11:128183107:G:A	1.1994e-05	-1.58006	-3.62583e-10
128183379	chr11:128183379:T:C	9.12552e-06	-0.485249	-1.36814
128183767	chr11:128183767:C:T	3.73676e-06	-1.55162	-1.19462
128184000	chr11:128184000:G:A	1.48074e-05	-1.19804e-10	-1.36933
128184076	chr11:128184076:C:G	2.95373e-05	-1.07144	0.39263
128184166	chr11:128184166:C:T	2.90277e-05	-1.19804e-10	-0.696211
128184493	chr11:128184493:C:A	5.06366e-05	-0.215717	0.0759294
128184710	chr11:128184710:C:T	9.04098e-06	-1.60225	-0.260443
128184747	chr11:128184747:C:T	3.16665e-05	-1.19804e-10	-0.609203
128185026	chr11:128185026:C:T	1.95852e-05	-1.08969	-3.62583e-10
128185518	chr11:128185518:C:T	1.65399e-05	-1.46865	0.209964
128185820	chr11:128185820:C:T	1.61015e-05	-1.19804e-10	-1.28555
128185919	chr11:128185919:T:C	1.69479e-05	-1.44508	0.210756
128185965	chr11:128185965:T:A	3.73393e-05	-1.11406	0.669648
128186078	chr11:128186078:G:A	4.78174e-05	-1.19804e-10	-0.197074
128186437	chr11:128186437:C:T	1.91251e-05	-1.19804e-10	-1.11346
128186445	chr11:128186445:C:T	1.58467e-05	-1.19804e-10	-1.3015
128186491	chr11:128186491:A:G	3.29214e-06	-1.55202	-1.3209
128186669	chr11:128186669:C:T	2.25217e-05	-0.949982	-3.62583e-10
128186889	chr11:128186889:G:A	2.33422e-05	-1.19804e-10	-0.914199
128186930	chr11:128186930:G:A	1.4854e-05	-1.19804e-10	-1.36619
128187328	chr11:128187328:T:C	1.5074e-05	-1.19804e-10	-1.35149
128187456	chr11:128187456:G:A	3.29002e-06	-1.54525	-1.32832
128187588	chr11:128187588:C:T	4.48113e-05	-0.308637	0.0466353
128187899	chr11:128187899:T:TG	1.91004e-05	-1.19804e-10	-1.11475
128188180	chr11:128188180:C:G	1.85553e-05	-1.47429	0.330587
128188220	chr11:128188220:C:T	1.62238e-05	-1.46399	0.186009
128188257	chr11:128188257:A:C	1.70911e-05	-1.19804e-10	-1.2259
128188687	chr11:128188687:G:A	1.70716e-05	-1.42735	0.200306
128188989	chr11:128188989:G:A	1.48201e-05	-1.19804e-10	-1.36848
128189166	chr11:128189166:A:G	1.78547e-05	-1.19804e-10	-1.1822
128189220	chr11:128189220:CAT:C	1.6153e-05	-1.48136	0.199006
128189704	chr11:128189704:A:T	5.83439e-05	-1.19804e-10	0.00189197
128189829	chr11:128189829:A:T	1.48282e-05	-1.19804e-10	-1.36793
128189886	chr11:128189886:G:GT	1.60987e-05	-1.46644	0.180716
128190148	chr11:128190148:G:A	1.89734e-05	-1.35343	0.232001
128190224	chr11:128190224:GCATGCA:G	3.14196e-05	-1.35154	0.734511
128190262	chr11:128190262:A:G	2.25421e-05	-1.39983	0.450748
128190264	chr11:128190264:A:G	2.08598e-05	-1.39645	0.369806
128190266	chr11:128190266:A:G	2.29631e-05	-1.41408	0.48351
128190393	chr11:128190393:G:C	1.6629e-05	-1.25332	-3.62583e-10
128190470	chr11:128190470:T:C	1.65854e-05	-1.4557	0.199755
128190472	chr11:128190472:G:A	3.50568e-05	-1.19804e-10	-0.507493
128190530	chr11:128190530:G:A	1.48145e-05	-1.19804e-10	-1.36885
128190534	chr11:128190534:T:C	4.41393e-05	-0.198768	-0.0783441
128190625	chr11:128190625:G:A	1.48335e-05	-1.19804e-10	-1.36758
128190655	chr11:128190655:C:G	1.72765e-05	-1.47595	0.260837
128190877	chr11:128190877:A:G	1.41453e-05	-0.141937	-1.27314
128191201	chr11:128191201:C:T	4.01811e-05	-1.10774	0.736677
128191262	chr11:128191262:C:T	1.53455e-05	-1.19804e-10	-1.33364
128191582	chr11:128191582:A:C	1.53342e-05	-1.48332	0.148943
128191763	chr11:128191763:A:G	4.47622e-05	-1.60206	1.33896
128191828	chr11:128191828:C:A	3.23446e-06	-1.57313	-1.31747
128191910	chr11:128191910:T:C	3.44993e-06	-1.47888	-1.34723
128192036	chr11:128192036:C:T	1.61503e-05	-1.46854	0.186009
128192128	chr11:128192128:A:G	1.61263e-05	-1.47386	0.189853
128192281	chr11:128192281:A:G	1.81594e-05	-1.19804e-10	-1.16528
128192450	chr11:128192450:C:T	2.56101e-05	-1.19804e-10	-0.821475
128192556	chr11:128192556:T:C	2.18294e-05	-1.19804e-10	-0.981206
128192658	chr11:128192658:T:C	1.94612e-05	-0.238644	-0.857395
128192701	chr11:128192701:T:C	3.95845e-05	-1.11232	0.726291
128192751	chr11:128192751:C:T	2.00192e-05	-0.210378	-0.857395
128192866	chr11:128192866:G:A	3.13614e-05	-1.19804e-10	-0.618886
128192980	chr11:128192980:A:C	1.81961e-05	-1.19804e-10	-1.16326
128193048	chr11:128193048:C:T	3.22571e-06	-1.57088	-1.32243
128193107	chr11:128193107:G:A	1.98749e-05	-1.19804e-10	-1.07501
128193297	chr11:128193297:TATTTA:T	1.58491e-05	-1.19804e-10	-1.30135
128193423	chr11:128193423:A:C	2.73154e-05	-1.19804e-10	-0.757013
128193437	chr11:128193437:T:C	0.000256798	-1.59145	3.07527
128193915	chr11:128193915:T:G	0.000189121	-1.59301	2.77094
128194017	chr11:128194017:C:T	1.87371e-05	-0.26467	-0.869288
128194120	chr11:128194120:C:G	0.0002988	-1.59018	3.22549
128194266	chr11:128194266:T:C	0.000225341	-1.59074	2.94389
128194286	chr11:128194286:G:A	3.54024e-06	-1.44044	-1.35983
128194517	chr11:128194517:A:C	1.33947e-05	-1.46961	-3.62583e-10
128194578	chr11:128194578:T:C	1.49153e-05	-1.19804e-10	-1.36208
128194597	chr11:128194597:G:T	1.52642e-05	-1.19804e-10	-1.33896
128194756	chr11:128194756:C:T	2.48997e-05	-1.19804e-10	-0.849608
128194953	chr11:128194953:G:A	3.61141e-05	-1.13433	0.656547
128195635	chr11:128195635:G:A	6.02205e-05	-1.19804e-10	0.0335505
128195841	chr11:128195841:A:AT	0.00023788	-1.19804e-10	1.40731
128195844	chr11:128195844:T:A	2.13892e-05	-1.19804e-10	-1.00158
128196427	chr11:128196427:G:T	3.59266e-06	-1.57928	-1.20629
128196547	chr11:128196547:C:T	0.000160267	-1.58831	2.60069
128196621	chr11:128196621:A:G	0.000165461	-1.59091	2.63518
128196822	chr11:128196822:C:T	1.19008e-05	-1.58786	-3.62583e-10
128197127	chr11:128197127:T:C	0.000146418	-1.58425	2.50625
128197292	chr11:128197292:C:T	0.000226208	-1.58733	2.94432
128197396	chr11:128197396:G:C	0.000134767	-1.5883	2.42739
128197509	chr11:128197509:C:T	0.000497364	-0.65514	2.8
128197674	chr11:128197674:A:G	0.000196564	-1.58873	2.80526
128197792	chr11:128197792:G:A	0.000104777	0.587375	-3.62583e-10
128197868	chr11:128197868:A:G	1.53333e-05	-1.19804e-10	-1.33443
128197952	chr11:128197952:G:A	0.000153767	-1.59115	2.56212
128198201	chr11:128198201:G:T	0.000146887	-1.59055	2.51575
128198834	chr11:128198834:G:A	0.000166391	-1.59241	2.64229
128198903	chr11:128198903:G:A	1.55885e-05	-1.19804e-10	-1.31793
128199011	chr11:128199011:A:G	0.000144227	-1.59233	2.49926
128199028	chr11:128199028:T:A	1.48394e-05	-1.19804e-10	-1.36718
128199063	chr11:128199063:C:T	0.00013246	-1.59173	2.41354
128199139	chr11:128199139:T:C	0.000110667	-1.58908	2.23114
128199160	chr11:128199160:C:T	0.000173494	-1.58744	2.67912
128199184	chr11:128199184:A:G	0.000144322	-1.58557	2.49315
128199300	chr11:128199300:A:G	1.86058e-05	-1.19804e-10	-1.14099
128199523	chr11:128199523:T:C	0.000139112	-1.58692	2.45775
128199624	chr11:128199624:AT:A	1.63356e-05	-1.19804e-10	-1.27112
128199645	chr11:128199645:T:C	2.04729e-05	-1.19804e-10	-1.04536
128199680	chr11:128199680:G:A	4.08909e-06	-1.52985	-1.12629
128199690	chr11:128199690:A:T	6.12666e-05	-1.19804e-10	0.0507727
128199696	chr11:128199696:G:A	0.000171821	-1.58596	2.66796
128199970	chr11:128199970:T:A	3.80209e-06	-1.58119	-1.14772
128200349	chr11:128200349:CA:C	0.000145187	-1.59199	2.50555
128200583	chr11:128200583:T:C	0.000149319	-1.57931	2.52094
128200640	chr11:128200640:A:G	5.41142e-05	-0.478871	0.405505
128200980	chr11:128200980:A:G	1.48039e-05	-1.19804e-10	-1.36957
128201361	chr11:128201361:T:C	4.27241e-06	-1.30452	-1.30776
128201445	chr11:128201445:T:C	3.45564e-05	-1.19804e-10	-0.52187
128201694	chr11:128201694:T:C	0.000123968	-1.57498	2.33054
128201774	chr11:128201774:A:G	1.75006e-05	-1.19804e-10	-1.20223
128201898	chr11:128201898:T:C	6.02296e-05	-1.58504	1.61874
128202186	chr11:128202186:T:C	1.76979e-05	-1.19804e-10	-1.19102
128202299	chr11:128202299:C:T	3.57842e-05	-1.57098	1.08403
128202814	chr11:128202814:T:C	4.78349e-05	-1.60221	1.40551
128202819	chr11:128202819:T:TGA	4.44957e-05	-1.60224	1.33317
128202821	chr11:128202821:T:TGTA	4.56735e-05	-1.60226	1.35931
128202827	chr11:128202827:C:T	1.71316e-05	-1.19804e-10	-1.22354
128202828	chr11:128202828:G:A	4.95121e-06	-1.1235	-1.34133
128203032	chr11:128203032:CA:C	4.4964e-05	-1.60221	1.34361
128203541	chr11:128203541:T:C	1.68928e-05	-1.19804e-10	-1.23757
128203953	chr11:128203953:G:T	4.72437e-05	-1.60221	1.39307
128203964	chr11:128203964:A:G	1.66867e-05	-1.19804e-10	-1.24985
128204138	chr11:128204138:C:T	4.46185e-05	-1.19804e-10	-0.266313
128204301	chr11:128204301:T:A	5.13279e-05	-1.55871	1.43248
128204524	chr11:128204524:C:T	1.62937e-05	-1.19804e-10	-1.27368
128204576	chr11:128204576:A:C	2.34497e-05	-1.60106	0.691453
128204693	chr11:128204693:T:TTACAG	4.2182e-05	-1.6022	1.27973
128204795	chr11:128204795:TTTTC:T	1.51478e-05	-1.19804e-10	-1.34661
128204809	chr11:128204809:T:A	1.56743e-05	-1.19804e-10	-1.31244
128204815	chr11:128204815:T:C	1.64639e-05	-1.19804e-10	-1.26329
128204826	chr11:128204826:C:T	3.37876e-06	-1.56809	-1.27886
128204993	chr11:128204993:C:T	1.6711e-05	-1.19804e-10	-1.24839
128205051	chr11:128205051:T:C	3.50181e-05	-1.60223	1.09363
128205221	chr11:128205221:AC:A	7.82043e-06	-1.45781	-0.549912
128205390	chr11:128205390:C:G	3.38926e-05	-1.60222	1.06095
128205817	chr11:128205817:T:C	3.26806e-05	-1.60177	1.02409
128206038	chr11:128206038:ACAAT:A	1.55193e-05	-1.19804e-10	-1.32238
128206077	chr11:128206077:C:A	3.16802e-05	-1.60225	0.993481
128206099	chr11:128206099:T:C	3.27565e-05	-1.60212	1.02676
128206661	chr11:128206661:T:C	1.551e-05	-1.19804e-10	-1.32298
128206701	chr11:128206701:G:A	2.89558e-05	-1.19804e-10	-0.698692
128206845	chr11:128206845:G:T	4.61901e-05	-1.54461	1.31291
128206884	chr11:128206884:T:C	3.38134e-05	-1.60224	1.05864
128206913	chr11:128206913:C:T	3.3633e-05	-1.60189	1.05294
128207190	chr11:128207190:A:G	2.17398e-05	-1.19804e-10	-0.985316
128207268	chr11:128207268:T:C	1.5139e-05	-1.19804e-10	-1.34719
128207299	chr11:128207299:T:C	6.76333e-06	-1.59134	-0.561611
128207442	chr11:128207442:A:G	1.17332e-05	-1.60204	-3.62583e-10
128207610	chr11:128207610:T:C	0.00011846	-0.966696	1.67681
128207649	chr11:128207649:G:C	2.60479e-05	-1.19804e-10	-0.804527
128207788	chr11:128207788:G:A	3.17479e-05	-0.314475	-0.29216
128208004	chr11:128208004:C:T	6.69492e-05	-0.855072	0.994544
128208023	chr11:128208023:AC:A	1.59099e-05	-1.29752	-3.62583e-10
128208064	chr11:128208064:C:T	1.48533e-05	-1.19804e-10	-1.36624
128208136	chr11:128208136:C:T	3.37788e-05	-1.60199	1.05736
128208754	chr11:128208754:C:T	9.16943e-06	-0.491611	-1.35698
128208818	chr11:128208818:C:G	3.04003e-06	-1.58322	-1.36938
128209061	chr11:128209061:C:A	2.52182e-05	-1.19804e-10	-0.836898
128209262	chr11:128209262:G:A	1.63595e-05	-1.19804e-10	-1.26965
128209336	chr11:128209336:C:T	3.63501e-05	-1.60213	1.13086
128209440	chr11:128209440:GATA:G	3.71421e-05	-1.60173	1.15202
128209641	chr11:128209641:T:G	3.58492e-05	-1.60217	1.11703
128209665	chr11:128209665:T:C	5.51083e-05	-0.878979	0.823816
128209806	chr11:128209806:C:G	3.63638e-05	-1.60201	1.13112
128209829	chr11:128209829:A:G	1.86468e-05	-1.19804e-10	-1.13879
128210003	chr11:128210003:C:A	3.56505e-05	-1.60219	1.11149
128210630	chr11:128210630:A:G	2.19065e-05	-1.19804e-10	-0.977679
128210980	chr11:128210980:G:C	2.91119e-05	-1.19804e-10	-0.693315
128211131	chr11:128211131:T:C	6.77155e-06	-1.59483	-0.556901
128211279	chr11:128211279:G:A	4.74188e-05	-1.52211	1.31667
128211564	chr11:128211564:C:G	7.32614e-06	-1.45445	-0.618565
128211593	chr11:128211593:T:C	3.11663e-05	-1.19804e-10	-0.625127
128211902	chr11:128211902:T:C	3.04084e-05	-1.19804e-10	-0.649743
128212169	chr11:128212169:A:G	3.45395e-05	-1.60226	1.0799
128212178	chr11:128212178:C:T	3.43637e-05	-1.60194	1.07447
128212299	chr11:128212299:A:C	1.52093e-05	-1.19804e-10	-1.34255
128212334	chr11:128212334:T:C	1.48525e-05	-1.19804e-10	-1.36629
128212615	chr11:128212615:G:T	4.59971e-05	-1.54577	1.30989
128212856	chr11:128212856:C:G	3.42788e-05	-1.60183	1.07189
128213019	chr11:128213019:TTTAG:T	4.07335e-05	-0.7908	0.433389
128213150	chr11:128213150:A:T	1.50862e-05	-1.19804e-10	-1.35068
128213227	chr11:128213227:C:T	0.000122901	-0.9742	1.72112
128213296	chr11:128213296:T:C	1.48544e-05	-1.19804e-10	-1.36617
128213311	chr11:128213311:T:C	1.62101e-05	-1.19804e-10	-1.27883
128213405	chr11:128213405:G:T	3.30926e-05	-1.60197	1.03681
128214088	chr11:128214088:G:A	4.62565e-05	-1.5388	1.30854
128214109	chr11:128214109:T:C	6.53959e-05	-0.886697	1.00269
128214219	chr11:128214219:G:A	3.56132e-05	-1.60141	1.10966
128214457	chr11:128214457:C:T	1.80656e-05	-1.60033	0.429877
128214544	chr11:128214544:A:G	2.2726e-05	-1.19804e-10	-0.940951
128214590	chr11:128214590:T:C	8.147e-06	-0.869621	-1.09719
128214728	chr11:128214728:GCTGATTGCTGCATTTACAATCCTCCAGCTAGACCGTAAAAGTTCTCCAAGTCCCCACCAGATTAGCTAGACACAGAGCA:G	1.5404e-05	-1.19804e-10	-1.32984
128214796	chr11:128214796:A:G	1.68052e-05	-1.19804e-10	-1.24277
128214969	chr11:128214969:GTGCTGATTGGTGTGTTTACAAACCTTGAGCTAGACACAGAA:G	2.42782e-05	-1.19804e-10	-0.874882
128215025	chr11:128215025:T:C	1.48226e-05	-1.19804e-10	-1.36831
128215279	chr11:128215279:C:CT	2.33105e-05	-1.59938	0.683825
128215340	chr11:128215340:A:G	1.77183e-05	-1.59854	0.408677
128215354	chr11:128215354:T:C	1.07077e-05	-1.57441	-0.119087
128215500	chr11:128215500:G:T	9.6821e-05	-1.19804e-10	0.508401
128215513	chr11:128215513:C:T	9.87012e-06	-0.482607	-1.29234
128215605	chr11:128215605:C:T	9.36497e-05	-0.818669	1.29377
128215641	chr11:128215641:G:A	2.11174e-05	-1.60062	0.586253
128215733	chr11:128215733:G:A	3.06677e-06	-1.57918	-1.36466
128215743	chr11:128215743:GCTC:G	1.48548e-05	-1.19804e-10	-1.36614
128215798	chr11:128215798:T:C	3.04088e-06	-1.58616	-1.36615
128215806	chr11:128215806:G:A	1.49341e-05	-1.19804e-10	-1.36082
128216153	chr11:128216153:G:A	2.06543e-05	-1.59892	0.562378
128216475	chr11:128216475:T:A	1.50044e-05	-1.19804e-10	-1.35612
128216599	chr11:128216599:C:T	2.20651e-05	-1.19804e-10	-0.970467
128216654	chr11:128216654:C:T	1.60895e-05	-1.2863	-3.62583e-10
128216677	chr11:128216677:G:A	1.4945e-05	-1.19804e-10	-1.36009
128216719	chr11:128216719:G:T	1.98801e-05	-1.59611	0.521367
128216728	chr11:128216728:C:G	3.04575e-06	-1.58114	-1.36958
128216856	chr11:128216856:T:A	6.21717e-05	-0.86655	0.931987
128216996	chr11:128216996:G:A	3.66249e-05	-1.60197	1.13824
128217027	chr11:128217027:T:C	1.50882e-05	-1.19804e-10	-1.35055
128217301	chr11:128217301:T:G	5.29029e-05	-0.913262	0.817258
128217669	chr11:128217669:G:A	1.8006e-05	-1.17376	-3.62583e-10
128217765	chr11:128217765:G:T	1.48558e-05	-1.19804e-10	-1.36607
128218045	chr11:128218045:A:G	3.39674e-05	-1.60183	1.06277
128218046	chr11:128218046:G:C	3.39568e-05	-1.60214	1.06277
128218063	chr11:128218063:A:C	1.48505e-05	-1.19804e-10	-1.36643
128218197	chr11:128218197:T:C	3.15123e-05	-1.19804e-10	-0.614085
128218418	chr11:128218418:C:T	0.000186403	1.16345	-3.62583e-10
128218447	chr11:128218447:T:A	1.49374e-05	-1.19804e-10	-1.36059
128218643	chr11:128218643:C:T	2.61454e-05	-1.19804e-10	-0.80079
128219040	chr11:128219040:C:T	3.48776e-06	-1.49122	-1.32398
128219334	chr11:128219334:C:T	2.61026e-05	-1.19804e-10	-0.802427
128219430	chr11:128219430:CACACACACACAT:C	1.72377e-05	-1.19804e-10	-1.21737
128220018	chr11:128220018:C:A	3.92517e-05	-1.19804e-10	-0.394467
128220100	chr11:128220100:A:G	2.86216e-05	-1.19804e-10	-0.710302
128220111	chr11:128220111:G:A	3.53785e-06	-1.56688	-1.23406
128220138	chr11:128220138:C:T	1.48125e-05	-1.19804e-10	-1.36899
128220270	chr11:128220270:A:G	1.49856e-05	-1.5256	0.168226
128220339	chr11:128220339:G:A	1.57095e-05	-1.19804e-10	-1.3102
128220456	chr11:128220456:A:G	3.04305e-06	-1.58341	-1.36819
128220974	chr11:128220974:C:T	2.77364e-05	-1.19804e-10	-0.741716
128221309	chr11:128221309:G:A	5.08822e-06	-1.59521	-0.842325
128221417	chr11:128221417:G:A	1.33718e-05	-1.47131	-3.62583e-10
128221429	chr11:128221429:C:T	0.000128927	0.794786	-3.62583e-10
128221579	chr11:128221579:G:C	5.96562e-05	-1.53313	1.55727
128221736	chr11:128221736:C:T	2.8695e-05	-1.19804e-10	-0.707741
128221794	chr11:128221794:T:C	1.54562e-05	-1.19804e-10	-1.32645
128221954	chr11:128221954:G:A	2.05573e-05	-1.49617	0.454928
128222062	chr11:128222062:C:T	1.85773e-05	-1.51714	0.374619
128222284	chr11:128222284:G:A	3.80294e-05	-1.19804e-10	-0.426103
128222337	chr11:128222337:G:A	2.43275e-05	-1.51469	0.641833
128222354	chr11:128222354:G:A	3.04475e-06	-1.58278	-1.36827
128222420	chr11:128222420:A:C	5.53902e-05	-1.19804e-10	-0.0500601
128222518	chr11:128222518:C:T	2.8695e-05	-1.19804e-10	-0.707741
128222597	chr11:128222597:G:A	5.68512e-06	-1.44828	-0.878327
128222737	chr11:128222737:C:T	2.96754e-05	-0.915557	0.241414
128222905	chr11:128222905:T:C	7.35783e-06	-1.4346	-0.634099
128222993	chr11:128222993:C:T	1.48124e-05	-1.19804e-10	-1.369
128222994	chr11:128222994:G:A	4.61696e-06	-1.17456	-1.36017
128223061	chr11:128223061:C:T	8.39513e-05	-1.49163	1.8574
128223166	chr11:128223166:G:A	2.83827e-05	-1.19804e-10	-0.718683
128223238	chr11:128223238:C:T	4.01019e-05	-1.19804e-10	-0.373039
128223342	chr11:128223342:C:T	6.50559e-05	0.0757915	0.0349919
128223418	chr11:128223418:A:G	5.16127e-06	-1.55036	-0.872923
128223419	chr11:128223419:G:A	3.70056e-05	-1.19804e-10	-0.453393
128223704	chr11:128223704:G:A	3.70056e-05	-1.19804e-10	-0.453393
128223995	chr11:128223995:C:T	0.000190604	-1.3353	2.52104
128223997	chr11:128223997:G:A	0.000137967	-1.34088	2.20342
128224250	chr11:128224250:G:A	0.000132636	-1.35288	2.17602
128224306	chr11:128224306:A:T	5.82653e-06	-1.47143	-0.830615
128224468	chr11:128224468:C:G	3.27878e-06	-1.50965	-1.36734
128224810	chr11:128224810:T:C	7.71089e-05	-0.854278	1.13503
128224908	chr11:128224908:T:C	4.48594e-05	-1.03234	0.771411
128225301	chr11:128225301:C:T	3.30882e-06	-1.58877	-1.2791
128225453	chr11:128225453:G:A	0.000123675	-1.36381	2.11701
128225498	chr11:128225498:G:A	3.2157e-06	-1.59194	-1.30448
128226139	chr11:128226139:G:A	0.000141751	-1.29446	2.18407
128226555	chr11:128226555:C:T	3.44921e-05	-1.19804e-10	-0.523733
128226813	chr11:128226813:T:C	6.86356e-06	-0.771734	-1.3665
128226871	chr11:128226871:T:C	2.75901e-05	-1.19804e-10	-0.747007
128228444	chr11:128228444:TAAG:T	7.97386e-06	-0.811335	-1.17696
128228658	chr11:128228658:T:G	1.48252e-05	-1.19804e-10	-1.36813
128228660	chr11:128228660:A:G	1.49285e-05	-1.19804e-10	-1.36119
128228844	chr11:128228844:G:A	3.99352e-06	-1.578	-1.10179
128229204	chr11:128229204:G:A	8.07865e-06	-0.810429	-1.16481
128229448	chr11:128229448:T:A	0.000151523	-1.34393	2.3002
128229845	chr11:128229845:G:A	1.59968e-05	-1.19804e-10	-1.29207
128229862	chr11:128229862:C:G	4.22058e-06	-1.52932	-1.09517
128229970	chr11:128229970:A:C	4.70769e-05	-1.19804e-10	-0.21268
128230199	chr11:128230199:C:A	2.03975e-05	-1.04905	-3.62583e-10
128230225	chr11:128230225:G:A	8.0682e-06	-0.83688	-1.13965
128230247	chr11:128230247:G:A	3.84963e-06	-1.57621	-1.14027
128230319	chr11:128230319:C:T	3.93321e-06	-1.57734	-1.11767
128230353	chr11:128230353:C:T	3.77685e-06	-1.5739	-1.16167
128230420	chr11:128230420:T:C	2.51487e-05	-1.19804e-10	-0.839658
128230468	chr11:128230468:T:C	1.29795e-05	-1.24437	-0.256719
128230724	chr11:128230724:G:T	3.14687e-05	-1.19804e-10	-0.61547
128230883	chr11:128230883:C:T	3.99795e-06	-1.56262	-1.11606
128231176	chr11:128231176:G:A	1.90314e-05	-1.19804e-10	-1.11837
128231391	chr11:128231391:G:T	3.87436e-06	-1.56314	-1.14694
128231503	chr11:128231503:A:G	3.56509e-06	-1.561	-1.23227
128231636	chr11:128231636:G:A	0.000132071	-1.39303	2.21191
128231645	chr11:128231645:A:G	4.01718e-06	-1.55907	-1.11481
128232232	chr11:128232232:T:C	4.00081e-06	-1.56166	-1.1163
128232256	chr11:128232256:A:G	4.00953e-06	-1.55775	-1.11804
128232261	chr11:128232261:T:C	6.16687e-06	-1.58976	-0.655513
128232383	chr11:128232383:A:T	2.02946e-05	-1.19804e-10	-1.05411
128232529	chr11:128232529:C:A	1.97239e-05	-1.19804e-10	-1.08263
128232653	chr11:128232653:CACAGT:C	0.000165685	-1.34345	2.38908
128232839	chr11:128232839:A:G	4.15442e-06	-1.56071	-1.07958
128232954	chr11:128232954:G:A	7.66783e-05	-0.69958	0.974736
128233141	chr11:128233141:A:G	3.97319e-06	-1.5695	-1.1154
128233354	chr11:128233354:T:C	2.14768e-05	-1.19804e-10	-0.997488
128233558	chr11:128233558:C:T	3.9794e-06	-1.56739	-1.11594
128233604	chr11:128233604:C:T	2.25972e-05	-1.19804e-10	-0.946638
128233621	chr11:128233621:C:T	8.01224e-05	-0.677791	0.996884
128233903	chr11:128233903:G:A	2.13912e-05	-1.19804e-10	-1.00148
128233912	chr11:128233912:C:G	1.51405e-05	-1.19804e-10	-1.34709
128233973	chr11:128233973:C:T	3.94207e-06	-1.57038	-1.12237
128234044	chr11:128234044:G:A	7.43286e-05	-0.711276	0.955309
128234066	chr11:128234066:C:G	4.91453e-05	-1.19804e-10	-0.169681
128234124	chr11:128234124:G:T	3.97373e-06	-1.55204	-1.13271
128234148	chr11:128234148:A:G	4.01082e-06	-1.55823	-1.11723
128234222	chr11:128234222:G:C	1.80109e-05	-1.19804e-10	-1.17349
128234273	chr11:128234273:GCAT:G	0.000125403	0.587558	0.179512
128234441	chr11:128234441:A:T	0.000118455	0.551786	0.15828
128234452	chr11:128234452:C:T	2.19048e-05	-1.19804e-10	-0.977757
128234859	chr11:128234859:C:T	4.03261e-06	-1.55399	-1.11606
128234953	chr11:128234953:T:C	0.000120716	-1.37385	2.10283
128234995	chr11:128234995:G:A	0.000132976	-1.39538	2.22109
128235035	chr11:128235035:T:C	3.11767e-05	-1.19804e-10	-0.624793
128235048	chr11:128235048:C:T	1.33588e-05	-0.280976	-1.19131
128235103	chr11:128235103:CAAACATGCTGT:C	1.77655e-05	-1.19804e-10	-1.1872
128235142	chr11:128235142:C:T	1.39808e-05	-0.237909	-1.18887
128235145	chr11:128235145:G:T	1.60919e-05	-1.19804e-10	-1.28615
128235201	chr11:128235201:C:A	1.95078e-05	-1.19804e-10	-1.09365
128235615	chr11:128235615:A:G	1.19075e-05	-0.757845	-0.829445
128235932	chr11:128235932:A:C	5.96639e-06	-1.4171	-0.861221
128236555	chr11:128236555:C:T	1.67931e-05	-0.450124	-0.793373
128236893	chr11:128236893:A:G	1.36737e-05	-1.24974	-0.199247
128237052	chr11:128237052:CCGGAGCCGGCT:C	1.61631e-05	-1.28173	-3.62583e-10
128237148	chr11:128237148:C:T	1.67505e-05	-1.19804e-10	-1.24603
128237242	chr11:128237242:T:G	3.98978e-06	-1.54587	-1.13486
128237476	chr11:128237476:G:A	3.04033e-05	-1.19804e-10	-0.649911
128237509	chr11:128237509:A:G	1.72176e-05	-1.19804e-10	-1.21853
128237514	chr11:128237514:G:A	0.000136001	-1.43644	2.28464
128237569	chr11:128237569:A:G	1.65032e-05	-1.26091	-3.62583e-10
128237596	chr11:128237596:T:C	3.16016e-05	-1.19804e-10	-0.611256
128237767	chr11:128237767:T:G	3.78452e-05	-1.19804e-10	-0.430959
128237842	chr11:128237842:T:A	4.07322e-06	-1.55811	-1.10192
128238081	chr11:128238081:C:T	1.70031e-05	-1.19804e-10	-1.23107
128238270	chr11:128238270:G:A	2.23933e-05	-1.19804e-10	-0.955699
128238309	chr11:128238309:G:T	4.0602e-06	-1.49602	-1.16721
128238376	chr11:128238376:T:TA	4.03126e-06	-1.45308	-1.2173
128238392	chr11:128238392:A:G	4.0227e-06	-1.53877	-1.13374
128238455	chr11:128238455:T:G	3.96025e-06	-1.55526	-1.1329
128238489	chr11:128238489:G:A	1.72029e-05	-1.19804e-10	-1.21939
128238533	chr11:128238533:A:G	1.71253e-05	-1.19804e-10	-1.22391
128238838	chr11:128238838:C:T	1.16919e-05	-0.879885	-0.725679
128238891	chr11:128238891:AAAG:A	3.91544e-06	-1.56569	-1.13384
128239052	chr11:128239052:A:G	1.40687e-05	-1.42051	-3.62583e-10
128239070	chr11:128239070:G:C	1.72199e-05	-1.19804e-10	-1.2184
128239225	chr11:128239225:T:C	3.67019e-06	-1.44302	-1.32119
128239449	chr11:128239449:T:C	6.7359e-05	-0.866319	1.01189
128239708	chr11:128239708:C:T	3.14006e-06	-1.55144	-1.36878
128239972	chr11:128239972:C:G	2.86504e-05	-0.662276	-0.047021
128240352	chr11:128240352:C:A	4.20285e-06	-1.56081	-1.06789
128240504	chr11:128240504:T:C	3.31634e-05	-1.19804e-10	-0.563015
128240511	chr11:128240511:C:G	1.44009e-05	-1.39717	-3.62583e-10
128240561	chr11:128240561:A:G	2.43185e-05	-1.19804e-10	-0.873224
128240707	chr11:128240707:G:A	1.49326e-05	-1.19804e-10	-1.36092
128240815	chr11:128240815:A:G	1.48447e-05	-1.19804e-10	-1.36682
128240898	chr11:128240898:G:A	4.22307e-06	-1.54787	-1.07603
128240923	chr11:128240923:T:G	6.86974e-06	-1.29122	-0.846116
128241264	chr11:128241264:T:C	3.96982e-06	-1.46748	-1.21826
128241512	chr11:128241512:G:A	5.64256e-06	-1.34339	-0.990734
128241532	chr11:128241532:ATGTGT:A	2.04823e-05	-1.19804e-10	-1.0449
128241561	chr11:128241561:T:G	5.56997e-05	-0.70576	0.661272
128241837	chr11:128241837:C:T	1.42402e-05	-1.40839	-3.62583e-10
128241936	chr11:128241936:C:A	8.63801e-06	-1.22984	-0.678451
128242236	chr11:128242236:G:A	1.49722e-05	-1.19804e-10	-1.35827
128242350	chr11:128242350:G:T	3.80259e-06	-1.52462	-1.20416
128242527	chr11:128242527:T:C	1.61454e-05	-1.19804e-10	-1.28283
128242758	chr11:128242758:G:A	1.85993e-05	-1.19804e-10	-1.14134
128243395	chr11:128243395:C:T	1.49495e-05	-1.19804e-10	-1.35979
128243673	chr11:128243673:T:C	2.10263e-05	-1.19804e-10	-1.01869
128244757	chr11:128244757:A:G	9.32524e-05	-1.49515	1.96599
128245009	chr11:128245009:GAATT:G	4.01733e-06	-1.54299	-1.13086
128245845	chr11:128245845:T:C	1.56622e-05	-1.19804e-10	-1.31322
128246021	chr11:128246021:G:C	3.04323e-05	-1.19804e-10	-0.648959
128246538	chr11:128246538:C:T	1.51086e-05	-1.19804e-10	-1.3492
128246817	chr11:128246817:A:G	1.51913e-05	-1.19804e-10	-1.34374
128247237	chr11:128247237:A:G	3.45591e-05	-1.19804e-10	-0.521793
128247635	chr11:128247635:G:A	1.58504e-05	-1.19804e-10	-1.30127
128247684	chr11:128247684:C:A	4.48768e-05	-1.19804e-10	-0.260542
128247822	chr11:128247822:C:G	2.72583e-05	-1.19804e-10	-0.759105
128247968	chr11:128247968:T:A	1.60877e-05	-1.19804e-10	-1.28641
128248086	chr11:128248086:C:T	4.72378e-05	-1.19804e-10	-0.209267
128248544	chr11:128248544:C:T	3.86108e-06	-1.39645	-1.31706
128248770	chr11:128248770:G:C	5.25081e-05	-0.870552	0.767056
128248944	chr11:128248944:T:C	3.92691e-05	-1.19804e-10	-0.394024
128248984	chr11:128248984:G:A	4.54157e-06	-1.32915	-1.22204
128249130	chr11:128249130:C:T	1.57028e-05	-1.19804e-10	-1.31062
128249178	chr11:128249178:T:C	1.56473e-05	-1.19804e-10	-1.31416
128249258	chr11:128249258:T:G	3.73991e-06	-1.47445	-1.27095
128249270	chr11:128249270:G:A	7.06315e-06	-1.38224	-0.727336
128249359	chr11:128249359:T:TC	6.5543e-06	-1.56993	-0.614415
128249369	chr11:128249369:C:A	7.35141e-06	-0.908303	-1.16127
128249409	chr11:128249409:T:C	1.81255e-05	-1.19804e-10	-1.16714
128249485	chr11:128249485:A:G	1.48277e-05	-1.19804e-10	-1.36796
128249496	chr11:128249496:G:A	2.13202e-05	-1.40821	0.403401
128249567	chr11:128249567:G:A	3.98613e-05	-1.56842	1.18937
128249660	chr11:128249660:C:T	4.54695e-06	-1.60213	-0.947874
128249670	chr11:128249670:A:G	1.75596e-05	-1.19804e-10	-1.19886
128249765	chr11:128249765:A:G	1.68621e-05	-1.19804e-10	-1.2394
128249842	chr11:128249842:C:T	2.41659e-05	-1.19804e-10	-0.879521
128250069	chr11:128250069:C:T	1.58136e-05	-1.19804e-10	-1.30359
128250466	chr11:128250466:C:T	1.73343e-05	-1.19804e-10	-1.21178
128250476	chr11:128250476:G:A	5.73544e-06	-1.10096	-1.21684
128250731	chr11:128250731:T:C	1.87282e-05	-1.19804e-10	-1.13443
128250975	chr11:128250975:G:C	1.51494e-05	-1.19804e-10	-1.3465
128250986	chr11:128250986:G:A	1.21775e-05	-1.56488	-3.62583e-10
128251379	chr11:128251379:C:A	1.59803e-05	-1.19804e-10	-1.29311
128251558	chr11:128251558:A:G	1.49296e-05	-1.04628	-0.314836
128251703	chr11:128251703:A:G	1.01835e-05	-0.763788	-0.97991
128252278	chr11:128252278:C:A	1.36127e-05	-1.45346	-3.62583e-10
128252816	chr11:128252816:A:G	4.50249e-05	-1.19804e-10	-0.257247
128252887	chr11:128252887:A:G	6.36642e-06	-0.845982	-1.36744
128253098	chr11:128253098:T:C	4.70799e-05	-1.19804e-10	-0.212616
128253273	chr11:128253273:T:A	1.73824e-05	-1.19804e-10	-1.20901
128253364	chr11:128253364:T:G	3.09914e-06	-1.56686	-1.36647
128253555	chr11:128253555:G:A	5.62945e-06	-1.09969	-1.23676
128253877	chr11:128253877:C:T	3.01691e-05	-1.19804e-10	-0.657645
128254056	chr11:128254056:C:T	1.10879e-05	-0.759981	-0.898626
128254430	chr11:128254430:C:T	1.99729e-05	-1.19804e-10	-1.07009
128254732	chr11:128254732:G:A	7.6241e-06	-0.799752	-1.2334
128255724	chr11:128255724:T:C	1.371e-05	-0.656601	-0.789735
128255784	chr11:128255784:A:C	7.20408e-06	-0.780871	-1.30894
128256084	chr11:128256084:T:C	1.90381e-05	-1.19804e-10	-1.11802
128256248	chr11:128256248:A:G	1.49136e-05	-1.19804e-10	-1.36219
128256397	chr11:128256397:C:T	6.35473e-06	-1.60054	-0.614727
128256531	chr11:128256531:T:C	6.87003e-05	-1.19804e-10	0.165291
128256696	chr11:128256696:A:G	1.55687e-05	-0.307685	-1.01152
128256905	chr11:128256905:C:T	1.17673e-05	-1.59914	-3.62583e-10
128256913	chr11:128256913:A:G	1.22249e-05	-0.697885	-0.863104
128257079	chr11:128257079:C:T	1.59709e-05	-1.19804e-10	-1.2937
128257681	chr11:128257681:C:T	1.65712e-05	-1.19804e-10	-1.2568
128258917	chr11:128258917:C:T	1.06167e-05	-0.74016	-0.961872
128259227	chr11:128259227:G:A	3.09076e-06	-1.59564	-1.34041
128259297	chr11:128259297:C:G	6.0106e-05	-1.19804e-10	0.0316468
128259478	chr11:128259478:G:A	1.62864e-05	-1.19804e-10	-1.27413
128259573	chr11:128259573:G:A	1.54655e-05	-0.331603	-0.994248
128259906	chr11:128259906:T:C	1.51649e-05	-1.19804e-10	-1.34548
128260150	chr11:128260150:C:T	1.50192e-05	-1.19804e-10	-1.35513
128260428	chr11:128260428:A:G	2.0187e-05	-1.19804e-10	-1.05942
128260559	chr11:128260559:GA:G	3.67321e-06	-1.46925	-1.29414
128260764	chr11:128260764:C:A	3.18741e-06	-1.56597	-1.33928
128260924	chr11:128260924:C:G	3.53822e-05	-1.19804e-10	-0.498255
128260943	chr11:128260943:G:A	1.00377e-05	-0.753206	-1.00491
128260964	chr11:128260964:C:T	6.33508e-05	-1.19804e-10	0.0842247
128261763	chr11:128261763:G:A	1.487e-05	-1.19804e-10	-1.36512
128261783	chr11:128261783:C:A	1.05269e-05	-0.716709	-0.993816
128262000	chr11:128262000:A:G	6.30889e-06	-1.57466	-0.647845
128262090	chr11:128262090:G:A	1.49075e-05	-1.19804e-10	-1.3626
128262283	chr11:128262283:CA:C	1.90665e-05	-1.19804e-10	-1.11653
128262519	chr11:128262519:A:G	3.5758e-05	-1.19804e-10	-0.48769
128263528	chr11:128263528:G:A	3.48891e-06	-1.53833	-1.27654
128263618	chr11:128263618:G:C	9.72853e-06	-0.967211	-0.822189
128263762	chr11:128263762:A:G	1.81248e-05	-1.19804e-10	-1.16718
128263951	chr11:128263951:T:C	8.95975e-06	-0.844042	-1.02768
128264855	chr11:128264855:A:G	5.952e-05	-1.19804e-10	0.0218493
128264948	chr11:128264948:T:C	3.81842e-06	-1.52628	-1.19835
128265015	chr11:128265015:A:G	1.17409e-05	-1.60138	-3.62583e-10
128265119	chr11:128265119:A:G	3.53204e-05	-1.19804e-10	-0.500001
128265216	chr11:128265216:G:A	7.27687e-06	-0.901837	-1.17793
128265414	chr11:128265414:C:A	4.61168e-06	-1.53019	-1.00568
128265445	chr11:128265445:A:G	1.58898e-05	-1.19804e-10	-1.29879
128265574	chr11:128265574:A:G	3.27043e-05	-1.19804e-10	-0.576956
128266224	chr11:128266224:C:T	4.33775e-05	-1.19804e-10	-0.294522
128266416	chr11:128266416:G:C	7.46772e-06	-0.910156	-1.14372
128266494	chr11:128266494:A:G	3.66965e-06	-1.4846	-1.27977
128266637	chr11:128266637:G:GT	3.80047e-06	-1.52307	-1.20626
128266893	chr11:128266893:C:T	7.81678e-06	-0.898559	-1.10963
128267008	chr11:128267008:A:T	1.91668e-05	-1.19804e-10	-1.11128
128267306	chr11:128267306:C:T	1.50897e-05	-1.35045	-3.62583e-10
128267349	chr11:128267349:A:T	3.06551e-05	-1.19804e-10	-0.641663
128267410	chr11:128267410:C:T	3.89621e-06	-1.43046	-1.274
128267414	chr11:128267414:G:A	3.1648e-06	-1.57983	-1.33255
128267456	chr11:128267456:A:G	0.000320888	-1.19804e-10	1.70663
128267505	chr11:128267505:C:T	4.06402e-05	-0.436368	0.0766632
128267953	chr11:128267953:C:T	1.87343e-05	-0.920798	-0.213311
128268009	chr11:128268009:C:G	3.82848e-05	-0.419409	-3.62583e-10
128268091	chr11:128268091:A:G	4.95356e-05	-0.449946	0.288174
128268198	chr11:128268198:T:C	1.9374e-05	-1.19804e-10	-1.10053
128268809	chr11:128268809:A:C	3.75077e-05	-0.439918	-3.62583e-10
128268972	chr11:128268972:TC:T	2.84219e-05	-1.16257	0.445264
128268975	chr11:128268975:T:A	2.8864e-05	-1.15204	0.450168
128269261	chr11:128269261:C:T	7.52979e-06	-0.901848	-1.14375
128269649	chr11:128269649:A:T	5.04959e-06	-1.47947	-0.965682
128269750	chr11:128269750:G:A	2.06404e-05	-1.19804e-10	-1.03721
128270043	chr11:128270043:A:G	1.23012e-05	-1.55477	-3.62583e-10
128270410	chr11:128270410:C:G	1.48046e-05	-1.19804e-10	-1.36953
128270805	chr11:128270805:A:G	7.22143e-06	-0.945628	-1.14178
128270888	chr11:128270888:T:C	1.53575e-05	-1.19804e-10	-1.33286
128271004	chr11:128271004:T:TA	3.66441e-05	-1.19804e-10	-0.46321
128271272	chr11:128271272:A:G	8.3889e-06	-1.59442	-0.343133
128271518	chr11:128271518:T:A	1.4116e-05	-1.41716	-3.62583e-10
128271641	chr11:128271641:A:G	3.82015e-06	-1.51673	-1.20744
128271873	chr11:128271873:T:C	3.92787e-05	-1.19804e-10	-0.393781
128272052	chr11:128272052:G:A	7.57645e-06	-0.929354	-1.11006
128272197	chr11:128272197:A:G	3.91949e-05	-0.395916	-3.62583e-10
128272905	chr11:128272905:C:T	8.9127e-06	-1.57324	-0.303745
128272906	chr11:128272906:A:G	4.21527e-05	-0.502596	0.179432
128272962	chr11:128272962:T:C	3.4365e-06	-1.50679	-1.32322
128273111	chr11:128273111:C:T	1.55694e-05	-1.31916	-3.62583e-10
128274023	chr11:128274023:T:C	3.57314e-06	-1.48703	-1.30399
128274172	chr11:128274172:G:T	4.54319e-06	-1.44368	-1.10715
128274198	chr11:128274198:G:A	3.38386e-05	-1.19804e-10	-0.542862
128274413	chr11:128274413:T:C	8.73129e-06	-0.913684	-0.983865
128275057	chr11:128275057:C:A	1.58506e-05	-1.19804e-10	-1.30126
128275070	chr11:128275070:A:C	1.58612e-05	-1.19804e-10	-1.30059
128275074	chr11:128275074:G:A	3.74206e-06	-1.40967	-1.33516
128275084	chr11:128275084:T:C	8.86922e-06	-0.873417	-1.00846
128275325	chr11:128275325:A:G	1.57565e-05	-1.19804e-10	-1.30721
128275575	chr11:128275575:G:T	3.9115e-06	-1.5985	-1.10205
128276139	chr11:128276139:A:G	3.88879e-05	-1.19804e-10	-0.403781
128276322	chr11:128276322:T:C	3.31525e-05	-1.19804e-10	-0.563344
128276813	chr11:128276813:A:G	1.58659e-05	-1.19804e-10	-1.30029
128276842	chr11:128276842:C:T	2.03606e-05	-1.19804e-10	-1.05086
128276926	chr11:128276926:T:C	0.000229099	-1.19804e-10	1.36969
128277553	chr11:128277553:C:T	3.21968e-05	-0.592596	-3.62583e-10
128278011	chr11:128278011:C:T	1.49165e-05	-1.19804e-10	-1.36199
128278233	chr11:128278233:A:T	2.1891e-05	-0.296417	-0.681971
128278236	chr11:128278236:T:C	2.10035e-05	-1.19804e-10	-1.01978
128278267	chr11:128278267:C:T	2.10659e-05	-0.31381	-0.702998
128278457	chr11:128278457:T:C	1.59921e-05	-1.19804e-10	-1.29237
128278558	chr11:128278558:T:C	4.26938e-05	-1.19804e-10	-0.310409
128278689	chr11:128278689:T:G	5.96468e-05	-1.19804e-10	0.0239779
128278861	chr11:128278861:C:T	1.71193e-05	-1.19804e-10	-1.22425
128279022	chr11:128279022:G:T	1.86908e-05	-1.19804e-10	-1.13643
128279157	chr11:128279157:G:T	3.38224e-05	-0.543338	-3.62583e-10
128279170	chr11:128279170:G:A	5.52433e-06	-1.00852	-1.34679
128279286	chr11:128279286:G:A	4.59705e-06	-1.60226	-0.93679
128279746	chr11:128279746:T:C	6.16369e-05	-1.19804e-10	0.0567982
128279822	chr11:128279822:G:T	6.15933e-05	-1.19804e-10	0.0560903
128280144	chr11:128280144:A:C	6.17412e-06	-1.02318	-1.22092
128280205	chr11:128280205:C:T	3.27852e-05	-1.19804e-10	-0.574487
128280252	chr11:128280252:T:C	6.59404e-06	-0.908281	-1.27001
128280716	chr11:128280716:T:A	1.49566e-05	-1.19804e-10	-1.35931
128280755	chr11:128280755:T:G	1.90572e-05	-0.328003	-0.789016
128280863	chr11:128280863:A:G	3.58796e-05	-1.19804e-10	-0.484294
128281540	chr11:128281540:A:G	1.48039e-05	-1.19804e-10	-1.36957
128281596	chr11:128281596:T:TATTTATGTGTTCACATTAATGTGAAAC	0.000125092	-1.19804e-10	0.764583
128281724	chr11:128281724:C:A	1.65352e-05	-1.19804e-10	-1.25897
128281774	chr11:128281774:C:G	2.06244e-05	-1.19804e-10	-1.03799
128281796	chr11:128281796:G:T	8.51233e-06	-0.892657	-1.03029
128282093	chr11:128282093:C:T	3.27815e-05	-1.19804e-10	-0.574597
128282961	chr11:128282961:C:G	1.61437e-05	-1.19804e-10	-1.28293
128282977	chr11:128282977:G:A	6.49311e-06	-1.04776	-1.14596
128283816	chr11:128283816:T:TTCTATTTGGAA	2.06105e-05	-1.19804e-10	-1.03866
128283825	chr11:128283825:T:G	1.4573e-05	-1.38529	-3.62583e-10
128283912	chr11:128283912:T:C	1.71667e-05	-0.832742	-0.38875
128283991	chr11:128283991:C:T	1.73859e-05	-1.19804e-10	-1.2088
128284298	chr11:128284298:G:C	0.000105024	-1.19804e-10	0.589723
128284302	chr11:128284302:C:T	1.5276e-05	-1.19804e-10	-1.33818
128284708	chr11:128284708:T:C	1.80902e-05	-1.19804e-10	-1.16909
128284931	chr11:128284931:A:G	3.67537e-05	-0.460223	-3.62583e-10
128285184	chr11:128285184:A:G	3.26694e-05	-1.19804e-10	-0.578024
128285262	chr11:128285262:A:G	2.17557e-05	-1.19804e-10	-0.984588
128285362	chr11:128285362:C:T	9.67132e-06	-1.60187	-0.193423
128285508	chr11:128285508:T:C	1.15316e-05	-0.823917	-0.795455
128286241	chr11:128286241:A:G	0.000124897	-1.19804e-10	0.763029
128286248	chr11:128286248:A:C	3.39461e-05	-0.539689	-3.62583e-10
128286419	chr11:128286419:A:G	3.01759e-06	-1.59269	-1.36731
128286506	chr11:128286506:A:G	3.38499e-05	-1.19804e-10	-0.542526
128286872	chr11:128286872:T:G	4.74561e-05	-1.19804e-10	-0.204658
128288293	chr11:128288293:A:G	2.12137e-05	-0.908216	-0.101597
128288294	chr11:128288294:A:G	2.19661e-05	-0.881912	-0.0930508
128288547	chr11:128288547:C:T	5.15107e-06	-1.58049	-0.844765
128288703	chr11:128288703:C:T	2.08851e-05	-0.922852	-0.102575
128288709	chr11:128288709:G:A	3.78069e-06	-1.56382	-1.17074
128289171	chr11:128289171:A:G	6.3288e-05	-1.19804e-10	0.0832323
128290806	chr11:128290806:G:A	1.49464e-05	-1.19804e-10	-1.35999
128291202	chr11:128291202:T:A	8.74876e-06	-0.810863	-1.08469
128291247	chr11:128291247:C:G	1.5304e-05	-0.459289	-0.877062
128291442	chr11:128291442:AATCCAGCCTCCCTGGATACTGGAGAAGTCTCCTATCTGGAATTGCAGTGTTACTGCTG:A	9.58477e-05	-1.19804e-10	0.498297
128291461	chr11:128291461:C:T	1.39224e-05	-0.954812	-0.476152
128291520	chr11:128291520:T:C	3.81463e-05	-0.423035	-3.62583e-10
128291635	chr11:128291635:C:T	1.1868e-05	-1.59061	-3.62583e-10
128292215	chr11:128292215:G:A	2.02235e-05	-1.19804e-10	-1.05762
128292946	chr11:128292946:C:A	5.23653e-06	-1.59928	-0.809522
128293212	chr11:128293212:G:A	2.61757e-05	-0.97611	0.176479
128293313	chr11:128293313:C:T	6.69412e-06	-1.08343	-1.0798
128293384	chr11:128293384:C:T	8.63754e-06	-0.79628	-1.11207
128293562	chr11:128293562:C:T	2.70223e-05	-0.952106	0.184305
128293974	chr11:128293974:G:A	3.97201e-05	-0.382605	-3.62583e-10
128294071	chr11:128294071:C:T	3.6346e-05	-0.39552	-0.0758591
128294393	chr11:128294393:G:A	1.76768e-05	-1.19804e-10	-1.19221
128294453	chr11:128294453:C:T	3.28807e-05	-1.19804e-10	-0.571576
128295413	chr11:128295413:C:T	1.50709e-05	-1.19804e-10	-1.3517
128295425	chr11:128295425:A:C	1.70501e-05	-1.19804e-10	-1.22831
128295896	chr11:128295896:C:T	1.18757e-05	-1.26829	-0.321678
128296207	chr11:128296207:A:T	8.66839e-06	-0.757194	-1.14759
128296491	chr11:128296491:C:A	1.81777e-05	-1.19804e-10	-1.16426
128297001	chr11:128297001:A:G	6.19355e-06	-1.17682	-1.06413
128297073	chr11:128297073:TG:T	1.19989e-05	-1.57965	-3.62583e-10
128297099	chr11:128297099:G:A	3.28039e-05	-0.573915	-3.62583e-10
128297216	chr11:128297216:A:T	1.46858e-05	-1.37758	-3.62583e-10
128297484	chr11:128297484:C:T	2.64066e-05	-1.19804e-10	-0.790849
128297580	chr11:128297580:G:A	3.97912e-05	-1.19804e-10	-0.380818
128298153	chr11:128298153:T:A	3.47801e-06	-1.56809	-1.24992
128298453	chr11:128298453:T:G	2.64675e-05	-1.19804e-10	-0.788544
128298736	chr11:128298736:C:A	4.02847e-05	-0.723242	0.354752
128299110	chr11:128299110:C:T	1.52231e-05	-1.19804e-10	-1.34165
128299536	chr11:128299536:TC:T	2.68716e-05	-1.19804e-10	-0.773392
128299584	chr11:128299584:A:G	1.48093e-05	-1.19804e-10	-1.3692
128299933	chr11:128299933:T:G	1.65415e-05	-1.19804e-10	-1.25859
128300056	chr11:128300056:C:A	6.35669e-05	-1.19804e-10	0.0876294
128300138	chr11:128300138:A:C	3.43896e-06	-1.55581	-1.27348
128300201	chr11:128300201:T:A	3.6367e-05	-0.4708	-3.62583e-10
128300440	chr11:128300440:C:G	1.97054e-05	-1.19804e-10	-1.08357
128300654	chr11:128300654:C:T	1.92839e-05	-1.19804e-10	-1.10519
128300808	chr11:128300808:A:T	7.42145e-06	-1.02312	-1.03697
128301234	chr11:128301234:T:A	2.45336e-05	-1.19804e-10	-0.86442
128301366	chr11:128301366:T:A	1.50857e-05	-0.533417	-0.817301
128301478	chr11:128301478:T:A	3.16122e-05	-1.19804e-10	-0.610918
128301479	chr11:128301479:A:G	3.32144e-05	-1.19804e-10	-0.56148
128301731	chr11:128301731:T:A	3.28159e-06	-1.56166	-1.31447
128302079	chr11:128302079:C:T	1.69857e-05	-1.19804e-10	-1.23209
128302148	chr11:128302148:C:T	2.68744e-05	-1.19804e-10	-0.773288
128302262	chr11:128302262:G:A	4.11804e-05	-1.19804e-10	-0.346501
128302334	chr11:128302334:A:G	1.48046e-05	-1.19804e-10	-1.36952
128302434	chr11:128302434:G:A	2.68075e-05	-1.19804e-10	-0.77578
128302572	chr11:128302572:A:T	3.39447e-06	-1.53618	-1.30614
128302575	chr11:128302575:G:A	3.43153e-05	-0.898288	0.369415
128302748	chr11:128302748:T:A	3.84682e-05	-0.825985	0.411353
128303143	chr11:128303143:A:G	3.77365e-05	-0.433836	-3.62583e-10
128303928	chr11:128303928:A:G	1.69908e-05	-1.19804e-10	-1.23179
128304033	chr11:128304033:T:G	2.40692e-05	-1.19804e-10	-0.883531
128304095	chr11:128304095:A:G	3.64831e-05	-0.467614	-3.62583e-10
128304170	chr11:128304170:T:G	1.48041e-05	-1.19804e-10	-1.36956
128305243	chr11:128305243:CA:C	1.66918e-05	-1.19804e-10	-1.24955
128305458	chr11:128305458:G:A	2.33471e-05	-1.19804e-10	-0.913992
128305740	chr11:128305740:G:A	2.10209e-05	-1.19804e-10	-1.01894
128305945	chr11:128305945:T:A	4.02967e-06	-1.56457	-1.10621
128305995	chr11:128305995:A:G	2.09757e-05	-1.19804e-10	-1.0211
128306234	chr11:128306234:G:A	3.36718e-06	-1.53494	-1.31545
128306258	chr11:128306258:G:A	3.33243e-06	-1.54288	-1.31789
128306265	chr11:128306265:A:G	4.09236e-05	-1.19804e-10	-0.352755
128306768	chr11:128306768:G:A	1.59871e-05	-1.19804e-10	-1.29268
128307275	chr11:128307275:C:T	1.26042e-05	-0.351067	-1.17937
128307289	chr11:128307289:G:A	1.48036e-05	-1.19804e-10	-1.36959
128307433	chr11:128307433:G:A	2.93414e-05	0.197534	-0.882998
128307540	chr11:128307540:CAT:C	2.55914e-05	-1.19804e-10	-0.822205
128307617	chr11:128307617:T:A	3.3839e-06	-1.4807	-1.36473
128307898	chr11:128307898:G:C	1.08005e-05	-0.523331	-1.16154
128307962	chr11:128307962:G:T	1.48968e-05	-1.19804e-10	-1.36332
128307982	chr11:128307982:G:A	3.12545e-05	-1.19804e-10	-0.6223
128308642	chr11:128308642:A:C	1.4813e-05	-1.19804e-10	-1.36896
128308805	chr11:128308805:T:C	1.76635e-05	-1.19804e-10	-1.19296
128308903	chr11:128308903:A:C	4.08729e-05	-0.871706	0.51771
128309181	chr11:128309181:A:G	8.41507e-06	-0.618883	-1.31556
128309542	chr11:128309542:G:A	3.61877e-05	-1.19804e-10	-0.475744
128309564	chr11:128309564:C:A	3.44356e-06	-1.50261	-1.32535
128309572	chr11:128309572:G:A	2.30021e-05	-0.116912	-0.811967
128310062	chr11:128310062:A:G	3.04279e-05	-1.19804e-10	-0.649101
128310230	chr11:128310230:C:G	3.3009e-06	-1.52302	-1.34725
128310503	chr11:128310503:G:A	1.17968e-05	-1.59663	-3.62583e-10
128310853	chr11:128310853:C:T	5.90565e-06	-1.48842	-0.800133
128310915	chr11:128310915:T:G	3.69554e-06	-1.53893	-1.2184
128311020	chr11:128311020:G:A	1.26378e-05	-1.52777	-3.62583e-10
128311296	chr11:128311296:A:G	1.51387e-05	-0.200211	-1.14699
128311357	chr11:128311357:T:C	1.57311e-05	-1.30882	-3.62583e-10
128311806	chr11:128311806:A:G	5.82339e-06	-1.58612	-0.71646
128311910	chr11:128311910:T:A	6.96038e-05	-1.19804e-10	0.178357
128312131	chr11:128312131:C:T	4.409e-06	-1.23397	-1.34685
128312361	chr11:128312361:T:C	1.77004e-05	-1.19804e-10	-1.19087
128312409	chr11:128312409:A:G	2.53435e-05	-1.19804e-10	-0.83194
128312420	chr11:128312420:T:C	1.28744e-05	-0.522529	-0.98669
128312578	chr11:128312578:T:C	0.000226829	-1.19804e-10	1.35973
128312597	chr11:128312597:G:A	1.26923e-05	-1.52347	-3.62583e-10
128312626	chr11:128312626:C:T	3.93667e-06	-1.46663	-1.2275
128312716	chr11:128312716:G:A	4.23555e-06	-1.32193	-1.29902
128312844	chr11:128312844:T:C	4.09576e-06	-1.42246	-1.23205
128313089	chr11:128313089:T:G	2.13287e-05	-0.605583	-0.398826
128313333	chr11:128313333:T:C	6.94654e-05	-1.19804e-10	0.176365
128313519	chr11:128313519:G:A	4.19334e-06	-1.47265	-1.15831
128314404	chr11:128314404:T:G	0.000172089	-1.19804e-10	1.08355
128314414	chr11:128314414:C:T	6.66149e-05	-1.19804e-10	0.134465
128314686	chr11:128314686:A:C	1.35547e-05	-0.981657	-0.476069
128314808	chr11:128314808:G:A	6.08843e-05	-1.19804e-10	0.0445122
128314811	chr11:128314811:C:A	4.79084e-06	-1.44555	-1.05221
128314875	chr11:128314875:G:A	6.87532e-05	-1.19804e-10	0.16606
128315205	chr11:128315205:C:T	1.86814e-05	-1.19804e-10	-1.13693
128315295	chr11:128315295:C:T	1.71308e-05	-1.22358	-3.62583e-10
128315371	chr11:128315371:G:A	1.92757e-05	-1.10562	-3.62583e-10
128315539	chr11:128315539:C:T	5.76628e-06	-1.52995	-0.782481
128315675	chr11:128315675:G:A	1.90647e-05	-0.647506	-0.469117
128315955	chr11:128315955:G:C	7.09865e-06	-0.892182	-1.21238
128316229	chr11:128316229:G:A	0.00027703	-1.19804e-10	1.55966
128316779	chr11:128316779:G:A	1.17487e-05	-1.60072	-3.62583e-10
128316856	chr11:128316856:G:A	7.91652e-05	-1.19804e-10	0.307074
128317152	chr11:128317152:A:G	9.08818e-06	-0.891259	-0.966229
128317159	chr11:128317159:G:T	6.50504e-06	-1.44524	-0.746644
128317183	chr11:128317183:G:T	0.000131398	-1.19804e-10	0.813767
128317198	chr11:128317198:T:C	5.79373e-06	-1.56335	-0.744336
128317299	chr11:128317299:A:G	3.44411e-05	0.0844062	-0.609618
128317488	chr11:128317488:T:C	4.8489e-06	-1.44746	-1.03825
128317564	chr11:128317564:T:A	1.63455e-05	-1.19804e-10	-1.27051
128318007	chr11:128318007:A:G	6.15201e-06	-1.04386	-1.20382
128318147	chr11:128318147:C:T	5.59909e-06	-1.04681	-1.29505
128318170	chr11:128318170:A:G	1.76956e-05	-1.19804e-10	-1.19114
128318243	chr11:128318243:T:G	0.00164588	0.277249	3.06432
128318372	chr11:128318372:A:G	1.21762e-05	-0.847171	-0.717812
128318390	chr11:128318390:G:A	1.4537e-05	-0.526131	-0.861637
128318503	chr11:128318503:T:G	6.35733e-06	-1.09206	-1.1228
128318846	chr11:128318846:T:C	1.48546e-05	-1.19804e-10	-1.36615
128318882	chr11:128318882:A:AT	5.26062e-06	-1.12821	-1.276
128319015	chr11:128319015:C:T	1.17469e-05	-1.60087	-3.62583e-10
128319206	chr11:128319206:A:G	5.95003e-06	-1.36657	-0.9145
128319256	chr11:128319256:G:A	3.36592e-06	-1.51796	-1.33281
128319517	chr11:128319517:G:A	9.27557e-06	-1.09842	-0.738656
128319619	chr11:128319619:T:C	4.66798e-06	-1.57655	-0.94719
128319879	chr11:128319879:T:C	2.44723e-05	-1.19804e-10	-0.86692
128319894	chr11:128319894:C:A	2.0541e-05	-0.896313	-0.145729
128320483	chr11:128320483:C:T	6.59383e-05	-1.19804e-10	0.124257
128320562	chr11:128320562:G:A	0.000295954	-1.19804e-10	1.62574
128320850	chr11:128320850:T:C	2.44399e-05	-1.19804e-10	-0.868245
128321738	chr11:128321738:A:C	8.43278e-06	-1.59844	-0.333895
128321832	chr11:128321832:T:A	3.15277e-06	-1.54881	-1.36737
128321941	chr11:128321941:G:A	7.05882e-05	-1.19804e-10	0.1924
128321959	chr11:128321959:C:T	4.50359e-06	-1.58368	-0.97591
128322210	chr11:128322210:C:T	2.47105e-05	-1.19804e-10	-0.857234
128322280	chr11:128322280:T:C	4.3326e-06	-1.59349	-1.00481
128322401	chr11:128322401:A:T	3.66895e-06	-1.59388	-1.17067
128322485	chr11:128322485:T:G	3.03016e-05	-1.19804e-10	-0.653263
128323737	chr11:128323737:T:G	7.15642e-05	-1.19804e-10	0.206132
128324242	chr11:128324242:T:C	2.39807e-05	-1.41317	0.525961
128324406	chr11:128324406:A:C	4.8505e-06	-1.58251	-0.902868
128324555	chr11:128324555:G:T	4.55777e-06	-1.58988	-0.957751
128325334	chr11:128325334:T:C	2.72735e-05	-1.19804e-10	-0.758546
128325765	chr11:128325765:T:A	6.80155e-05	-1.19804e-10	0.155273
128326054	chr11:128326054:C:T	2.48857e-05	-1.19804e-10	-0.850168
128326153	chr11:128326153:A:T	0.00010309	-1.19804e-10	0.571144
128326154	chr11:128326154:C:G	0.000103325	-1.19804e-10	0.573416
128326677	chr11:128326677:T:G	4.63944e-05	-1.56597	1.33868
128326780	chr11:128326780:C:T	2.99456e-06	-1.59859	-1.36908
128326871	chr11:128326871:C:T	1.62846e-05	-1.19804e-10	-1.27424
128327259	chr11:128327259:A:G	3.32192e-06	-1.49512	-1.3688
128327338	chr11:128327338:C:T	2.47135e-05	-1.19804e-10	-0.857112
128327685	chr11:128327685:T:C	8.29043e-05	-1.19804e-10	0.353224
128327731	chr11:128327731:C:T	1.14308e-05	-1.45903	-0.169117
128327853	chr11:128327853:G:A	6.38729e-05	-1.19804e-10	0.092433
128328032	chr11:128328032:T:C	9.44212e-06	-1.52189	-0.297396
128328242	chr11:128328242:A:G	2.52029e-05	-1.19804e-10	-0.837505
128328410	chr11:128328410:G:A	5.01143e-06	-1.50349	-0.949252
128328708	chr11:128328708:A:T	3.77981e-06	-1.36627	-1.36852
128328889	chr11:128328889:A:T	6.08218e-05	-1.19804e-10	0.0434851
128329150	chr11:128329150:A:T	3.12652e-05	-1.19804e-10	-0.621957
128329388	chr11:128329388:G:A	4.16221e-06	-1.50525	-1.13317
128329798	chr11:128329798:C:T	4.35275e-06	-1.51422	-1.07944
128329811	chr11:128329811:C:T	1.41506e-05	-1.5228	0.108097
128330086	chr11:128330086:G:C	8.56755e-06	-1.60222	-0.314264
128330195	chr11:128330195:C:CT	2.18153e-05	-1.19804e-10	-0.981852
128330330	chr11:128330330:G:A	1.70991e-05	-1.54558	0.320143
128330640	chr11:128330640:C:T	6.56613e-05	-1.19804e-10	0.120047
128330936	chr11:128330936:G:A	2.88981e-05	-1.59411	0.893425
128331255	chr11:128331255:C:T	3.23047e-06	-1.58503	-1.30681
128331584	chr11:128331584:C:T	3.64735e-06	-1.58535	-1.18512
128331724	chr11:128331724:T:C	4.02955e-05	-1.49417	1.12595
128331898	chr11:128331898:G:A	4.17638e-05	-1.50436	1.17192
128332421	chr11:128332421:C:T	3.91577e-06	-1.49512	-1.20433
128332637	chr11:128332637:G:A	5.64764e-06	-1.57791	-0.755318
128332703	chr11:128332703:T:C	1.62804e-05	-1.49643	0.22193
128333567	chr11:128333567:G:T	1.60531e-05	-1.19804e-10	-1.28856
128333601	chr11:128333601:C:A	5.49496e-06	-1.58018	-0.780448
128333678	chr11:128333678:T:C	1.22178e-05	-1.56157	-3.62583e-10
128334107	chr11:128334107:C:T	3.59205e-06	-1.49298	-1.29276
128334215	chr11:128334215:C:T	4.61358e-06	-1.24851	-1.28694
128334235	chr11:128334235:A:G	1.48039e-05	-1.19804e-10	-1.36957
128334584	chr11:128334584:C:T	1.02422e-05	-1.58106	-0.156882
128335316	chr11:128335316:G:T	2.93574e-05	-1.19804e-10	-0.684918
128335372	chr11:128335372:T:C	2.80844e-05	-1.40722	0.677966
128335497	chr11:128335497:TTTTG:T	2.12574e-05	-1.19804e-10	-1.00776
128335598	chr11:128335598:A:C	6.04575e-05	-1.42489	1.46237
128335640	chr11:128335640:A:C	5.80793e-06	-1.41463	-0.890609
128335733	chr11:128335733:C:T	4.1902e-06	-1.30747	-1.32424
128335807	chr11:128335807:T:C	1.48093e-05	-1.58917	0.219969
128336081	chr11:128336081:A:T	7.77027e-06	-1.58624	-0.427919
128336288	chr11:128336288:T:C	2.0312e-05	-1.19804e-10	-1.05325
128336515	chr11:128336515:C:T	3.38256e-06	-1.51946	-1.32637
128336610	chr11:128336610:CA:C	7.38743e-06	-1.58582	-0.478868
128336620	chr11:128336620:G:A	6.27435e-06	-1.31573	-0.912263
128336738	chr11:128336738:C:G	7.20731e-06	-1.34184	-0.747526
128336848	chr11:128336848:C:T	3.70056e-06	-1.56305	-1.19293
128336889	chr11:128336889:G:A	2.64229e-05	-0.790231	-3.62583e-10
128338027	chr11:128338027:AG:A	1.29618e-05	-1.50246	-3.62583e-10
128338034	chr11:128338034:G:A	1.29552e-05	-1.50297	-3.62583e-10
128338580	chr11:128338580:G:A	1.70028e-05	-1.19804e-10	-1.23109
128338708	chr11:128338708:C:T	5.447e-06	-1.57862	-0.790774
128338937	chr11:128338937:AC:A	3.43321e-05	-1.19804e-10	-0.528383
128339018	chr11:128339018:T:C	1.67049e-05	-1.19804e-10	-1.24876
128339474	chr11:128339474:C:T	0.00013145	-1.19804e-10	0.814165
128339960	chr11:128339960:T:G	2.44813e-05	-1.19804e-10	-0.866555
128340077	chr11:128340077:G:A	1.62235e-05	-1.19804e-10	-1.278
128340301	chr11:128340301:C:T	9.63228e-06	-1.57884	-0.220502
128340317	chr11:128340317:G:A	4.83488e-06	-1.59063	-0.897979
128340480	chr11:128340480:A:T	5.95271e-06	-1.52998	-0.750634
128340918	chr11:128340918:G:A	8.62825e-06	-1.56532	-0.344099
128341168	chr11:128341168:A:T	7.78634e-05	0.290494	-3.62583e-10
128341812	chr11:128341812:GA:G	2.54352e-05	-1.4826	0.654272
128341904	chr11:128341904:C:T	1.48144e-05	-1.19804e-10	-1.36886
128343131	chr11:128343131:G:A	3.55005e-06	-1.44078	-1.35672
128343228	chr11:128343228:A:T	3.27941e-05	-1.19804e-10	-0.574214
128344080	chr11:128344080:G:A	1.72252e-05	-1.21809	-3.62583e-10
128344505	chr11:128344505:T:G	4.91812e-06	-1.27755	-1.19399
128344527	chr11:128344527:G:A	2.46902e-05	-1.57781	0.719757
128344577	chr11:128344577:A:C	2.1511e-05	-1.19804e-10	-0.995897
128345414	chr11:128345414:G:A	2.65025e-05	-1.52175	0.734532
128346158	chr11:128346158:G:A	4.2287e-06	-1.47068	-1.15188
128346480	chr11:128346480:T:C	1.21757e-05	-1.48576	-0.0792636
128346569	chr11:128346569:G:A	0.000120337	-1.19804e-10	0.725831
128346571	chr11:128346571:A:C	4.94155e-06	-1.28826	-1.17852
128346588	chr11:128346588:T:C	2.41524e-05	-1.47726	0.597178
128346725	chr11:128346725:G:C	2.15174e-05	-1.19804e-10	-0.995601
128346797	chr11:128346797:C:T	4.29101e-06	-1.38058	-1.22736
128347348	chr11:128347348:C:A	1.70183e-05	-1.19804e-10	-1.23017
128347378	chr11:128347378:C:T	3.7393e-05	-0.442978	-3.62583e-10
128347951	chr11:128347951:G:A	0.000205143	-1.19804e-10	1.25924
128348402	chr11:128348402:G:A	3.40788e-06	-1.57312	-1.26525
128348612	chr11:128348612:C:G	3.37297e-06	-1.57342	-1.27525
128348634	chr11:128348634:G:A	2.78686e-05	-1.19804e-10	-0.73696
128348871	chr11:128348871:A:G	3.22622e-06	-1.5238	-1.36935
128348991	chr11:128348991:A:G	4.98755e-06	-1.5958	-0.861723
128348996	chr11:128348996:C:T	2.64884e-05	-1.19804e-10	-0.787758
128349281	chr11:128349281:A:C	1.69609e-05	-1.19804e-10	-1.23355
128349395	chr11:128349395:T:C	1.2787e-05	-1.49578	-0.02025
128349968	chr11:128349968:G:A	5.12693e-06	-1.50591	-0.924043
128350330	chr11:128350330:G:A	1.19389e-05	-1.58466	-3.62583e-10
128350331	chr11:128350331:C:T	5.07295e-06	-1.28522	-1.15533
128351000	chr11:128351000:A:G	4.48554e-06	-1.44509	-1.11851
128351139	chr11:128351139:A:G	3.42995e-06	-1.5628	-1.26912
128351617	chr11:128351617:G:A	1.77348e-05	-1.19804e-10	-1.18894
128351990	chr11:128351990:G:A	2.01387e-05	-1.19804e-10	-1.06182
128352221	chr11:128352221:T:C	3.78984e-06	-1.40451	-1.32763
128352837	chr11:128352837:T:C	6.54787e-05	-1.19804e-10	0.117263
128353138	chr11:128353138:A:G	1.55561e-05	-1.19804e-10	-1.32001
128353665	chr11:128353665:C:T	4.96045e-06	-1.42103	-1.04194
128353728	chr11:128353728:G:A	0.000245224	1.43771	-3.62583e-10
128354189	chr11:128354189:A:G	8.77393e-05	-1.19804e-10	0.409907
128354323	chr11:128354323:T:A	3.51479e-06	-1.58125	-1.22623
128354627	chr11:128354627:G:C	1.56811e-05	-1.19804e-10	-1.312
128354689	chr11:128354689:C:A	5.56206e-06	-1.4276	-0.920892
128354739	chr11:128354739:T:C	3.24437e-06	-1.52031	-1.36723
128355498	chr11:128355498:C:T	3.01224e-06	-1.59671	-1.36507
128355670	chr11:128355670:C:T	1.48305e-05	-1.19804e-10	-1.36778
128356033	chr11:128356033:T:C	1.26541e-05	-1.52648	-3.62583e-10
128356137	chr11:128356137:A:T	8.01797e-06	-1.54977	-0.433004
128356266	chr11:128356266:G:A	1.58647e-05	-1.19804e-10	-1.30037
128356395	chr11:128356395:T:C	0.000137619	-1.19804e-10	0.860029
128356536	chr11:128356536:G:C	3.34923e-06	-1.50555	-1.35019
128357038	chr11:128357038:CAG:C	3.17799e-06	-1.53923	-1.36898
128357401	chr11:128357401:A:T	9.10108e-05	-1.19804e-10	0.446515
128357418	chr11:128357418:T:G	0.000138127	-1.19804e-10	0.863712
128357808	chr11:128357808:T:C	4.75248e-06	-1.43736	-1.06844
128359020	chr11:128359020:C:T	1.24372e-05	-1.54377	-3.62583e-10
128359111	chr11:128359111:A:T	4.52788e-06	-1.49898	-1.05523
128359258	chr11:128359258:T:C	2.74479e-05	-0.752174	-3.62583e-10
128359569	chr11:128359569:G:C	3.36179e-06	-1.60203	-1.24996
128359733	chr11:128359733:T:C	9.19487e-05	-1.19804e-10	0.456768
128360148	chr11:128360148:C:T	1.21796e-05	-1.5647	-3.62583e-10
128360451	chr11:128360451:G:A	1.47675e-05	-1.37203	-3.62583e-10
128360459	chr11:128360459:C:T	3.25492e-06	-1.52503	-1.35926
128360572	chr11:128360572:A:T	3.33368e-06	-1.60139	-1.259
128360784	chr11:128360784:A:C	3.98551e-06	-1.34289	-1.33891
128361114	chr11:128361114:G:A	1.20355e-05	-1.5766	-3.62583e-10
128361216	chr11:128361216:G:A	1.53053e-05	-1.19804e-10	-1.33626
128361574	chr11:128361574:T:G	3.26887e-06	-1.52066	-1.35935
128361669	chr11:128361669:T:C	3.08405e-06	-1.60109	-1.33712
128361671	chr11:128361671:T:C	3.28738e-06	-1.51848	-1.35589
128361839	chr11:128361839:CAG:C	3.09706e-05	-1.19804e-10	-0.631425
128362100	chr11:128362100:T:C	3.49516e-06	-1.56721	-1.24587
128362535	chr11:128362535:C:T	3.7943e-05	-1.19804e-10	-0.428377
128362750	chr11:128362750:A:G	1.49964e-05	-1.19804e-10	-1.35665
128362971	chr11:128362971:C:T	1.83721e-05	-1.19804e-10	-1.15363
128362993	chr11:128362993:G:T	6.90419e-06	-1.57044	-0.561894
128363678	chr11:128363678:T:C	0.000182553	-1.19804e-10	1.14258
128363971	chr11:128363971:A:G	3.00608e-06	-1.59887	-1.36496
128364408	chr11:128364408:C:G	1.1803e-05	-1.59611	-3.62583e-10
128364507	chr11:128364507:G:T	4.12581e-05	-1.19804e-10	-0.344616
128364877	chr11:128364877:T:C	4.50546e-06	-1.52492	-1.03425
128365148	chr11:128365148:T:C	1.48344e-05	-1.19804e-10	-1.36751
128365234	chr11:128365234:G:A	3.00011e-06	-1.6012	-1.36461
128365357	chr11:128365357:C:A	3.27954e-06	-1.55037	-1.32639
128365372	chr11:128365372:G:A	3.49782e-06	-1.44543	-1.36689
128365557	chr11:128365557:C:T	3.0366e-06	-1.60001	-1.35372
128365788	chr11:128365788:T:C	3.05824e-06	-1.59976	-1.34686
128366163	chr11:128366163:C:A	4.04218e-06	-1.60069	-1.06698
128366551	chr11:128366551:A:G	9.19487e-05	-1.19804e-10	0.456768
128366603	chr11:128366603:C:T	3.0396e-06	-1.6007	-1.35204
128366740	chr11:128366740:C:T	3.111e-06	-1.56519	-1.36433
128366742	chr11:128366742:G:A	3.01966e-06	-1.59586	-1.36346
128367041	chr11:128367041:G:A	4.72392e-06	-1.59588	-0.915947
128367143	chr11:128367143:C:T	1.2573e-05	-1.53291	-3.62583e-10
128367176	chr11:128367176:A:G	7.37531e-05	-1.19804e-10	0.23626
128367332	chr11:128367332:G:A	1.56128e-05	-1.19804e-10	-1.31637
128367519	chr11:128367519:T:G	7.0923e-06	-0.762826	-1.34263
128367772	chr11:128367772:C:T	3.67274e-06	-1.42903	-1.3345
128367889	chr11:128367889:G:A	3.08576e-06	-1.59653	-1.34113
128367997	chr11:128367997:T:C	1.67901e-05	-1.19804e-10	-1.24368
128368078	chr11:128368078:AT:A	1.57971e-05	-1.19804e-10	-1.30464
128368093	chr11:128368093:A:G	2.99828e-06	-1.60036	-1.36606
128368373	chr11:128368373:C:A	3.06582e-06	-1.60104	-1.34311
128368460	chr11:128368460:C:A	3.72949e-06	-1.41574	-1.33245
128369582	chr11:128369582:TC:T	3.09088e-06	-1.59509	-1.34092
128369585	chr11:128369585:C:T	2.68657e-05	-1.19804e-10	-0.773614
128369749	chr11:128369749:G:A	0.000121697	-1.19804e-10	0.737069
128369845	chr11:128369845:A:G	3.46271e-06	-1.52591	-1.2965
128370141	chr11:128370141:C:T	1.09716e-05	-1.53432	-0.134829
128370231	chr11:128370231:A:G	1.61449e-05	-1.19804e-10	-1.28286
128370361	chr11:128370361:A:G	4.54789e-05	-1.19804e-10	-0.247215
128370856	chr11:128370856:A:T	3.7276e-06	-1.60199	-1.14671
128370979	chr11:128370979:A:T	5.67834e-05	-0.653189	0.627971
128371208	chr11:128371208:C:T	3.12734e-06	-1.56456	-1.35972
128371445	chr11:128371445:T:C	5.68651e-06	-1.1785	-1.14787
128371554	chr11:128371554:T:G	1.49736e-05	-1.19804e-10	-1.35817
128371697	chr11:128371697:A:G	6.61984e-05	-1.19804e-10	0.128193
128371727	chr11:128371727:A:G	3.29311e-05	-1.19804e-10	-0.570044
128372040	chr11:128372040:T:C	5.48996e-06	-1.47881	-0.882732
128372276	chr11:128372276:G:A	1.5132e-05	-1.19804e-10	-1.34765
128373169	chr11:128373169:T:C	5.40393e-06	-1.4373	-0.940038
128373522	chr11:128373522:A:AT	1.17408e-05	-1.22093	-0.380464
128373969	chr11:128373969:A:G	4.02675e-05	-0.368917	-3.62583e-10
128374397	chr11:128374397:C:T	1.48487e-05	-1.19804e-10	-1.36655
128374521	chr11:128374521:A:G	1.63793e-05	-1.19804e-10	-1.26845
128374780	chr11:128374780:G:A	0.000113548	-1.19804e-10	0.667764
128374804	chr11:128374804:G:A	1.4821e-05	-1.19804e-10	-1.36842
128375100	chr11:128375100:C:T	2.45752e-05	-1.19804e-10	-0.862726
128375436	chr11:128375436:G:A	1.74304e-05	-1.48223	0.275983
128375894	chr11:128375894:C:T	1.48055e-05	-1.19804e-10	-1.36946
128376126	chr11:128376126:C:G	1.48203e-05	-1.19804e-10	-1.36847
128376249	chr11:128376249:G:A	1.60562e-05	-1.19804e-10	-1.28836
128376724	chr11:128376724:C:T	2.15182e-05	-1.19804e-10	-0.995564
128376729	chr11:128376729:C:T	3.25452e-05	-1.19804e-10	-0.581834
128377051	chr11:128377051:C:T	4.86191e-05	-1.19804e-10	-0.180446
128377363	chr11:128377363:G:A	2.96805e-05	-1.19804e-10	-0.673973
128378192	chr11:128378192:C:A	1.48312e-05	-1.19804e-10	-1.36773
128378461	chr11:128378461:C:T	1.34367e-05	-1.56738	0.100913
128378660	chr11:128378660:C:T	9.71415e-06	-1.57347	-0.217408
128378824	chr11:128378824:C:T	4.24797e-06	-1.50766	-1.11036
128378837	chr11:128378837:T:G	1.48055e-05	-1.19804e-10	-1.36947
128379382	chr11:128379382:C:T	1.48297e-05	-1.19804e-10	-1.36783
128379535	chr11:128379535:T:A	7.24728e-05	1.1293	-0.910549
128379681	chr11:128379681:A:G	1.81037e-05	-1.19804e-10	-1.16834
128381033	chr11:128381033:T:C	2.21835e-05	-1.19804e-10	-0.965114
128381768	chr11:128381768:G:A	9.31775e-05	-1.19804e-10	0.470043
128382019	chr11:128382019:G:A	3.23201e-05	-1.19804e-10	-0.588775
128382724	chr11:128382724:G:A	1.48256e-05	-1.19804e-10	-1.36811
128382915	chr11:128382915:CA:C	5.79648e-06	-1.51414	-0.793071
128383055	chr11:128383055:C:T	3.5168e-06	-1.47546	-1.33146
128383350	chr11:128383350:C:T	2.07115e-05	-1.19804e-10	-1.03377
128384048	chr11:128384048:G:T	2.70256e-05	-1.48363	0.715947
128384546	chr11:128384546:T:C	1.48428e-05	-1.19804e-10	-1.36695
128384609	chr11:128384609:T:C	3.63688e-05	0.748058	-1.21881
128384611	chr11:128384611:C:T	1.51743e-05	-1.19804e-10	-1.34486
128384919	chr11:128384919:A:T	5.72948e-06	-1.44585	-0.87299
128385143	chr11:128385143:T:C	1.26945e-05	-1.45162	-0.0716722
128385406	chr11:128385406:A:G	1.5186e-05	-1.19804e-10	-1.34409
128386459	chr11:128386459:G:A	3.53938e-05	-1.19804e-10	-0.497926
128386783	chr11:128386783:T:C	3.70241e-05	-1.19804e-10	-0.452894
128386918	chr11:128386918:G:A	9.08153e-05	-1.19804e-10	0.444365
128387038	chr11:128387038:G:A	1.48612e-05	-1.19804e-10	-1.36571
128387674	chr11:128387674:A:G	1.22081e-05	-1.56236	-3.62583e-10
128388141	chr11:128388141:T:C	1.52152e-05	-1.19804e-10	-1.34217
128388191	chr11:128388191:A:G	1.51227e-05	-1.19804e-10	-1.34826
128388241	chr11:128388241:C:T	7.07819e-06	-1.52653	-0.58091
128388492	chr11:128388492:C:T	1.33608e-05	-1.47214	-3.62583e-10
128388547	chr11:128388547:G:A	1.74281e-05	-1.19804e-10	-1.20638
128388572	chr11:128388572:C:A	3.43611e-06	-1.53515	-1.29498
128389024	chr11:128389024:T:C	1.5699e-05	-1.19804e-10	-1.31086
128389268	chr11:128389268:G:A	4.52011e-05	-1.19804e-10	-0.253341
128389501	chr11:128389501:G:A	5.38572e-06	-1.01266	-1.36805
128389525	chr11:128389525:C:G	1.84025e-05	-1.19804e-10	-1.15198
128389746	chr11:128389746:G:A	9.53982e-06	-0.477394	-1.33159
128390110	chr11:128390110:T:C	5.1876e-06	-1.06448	-1.35371
128390172	chr11:128390172:A:G	1.19653e-05	-0.776435	-0.806017
128390243	chr11:128390243:A:G	2.16286e-05	-1.19804e-10	-0.990447
128390780	chr11:128390780:A:T	4.54288e-05	-1.19804e-10	-0.248318
128391117	chr11:128391117:C:T	1.12914e-05	-0.27886	-1.36156
128391159	chr11:128391159:T:A	6.37893e-06	-1.00142	-1.21004
128391391	chr11:128391391:C:T	1.82208e-05	-1.19804e-10	-1.1619
128391516	chr11:128391516:T:C	9.30049e-06	-0.467726	-1.36667
128391539	chr11:128391539:C:T	1.92372e-05	-1.19804e-10	-1.10762
128391899	chr11:128391899:T:G	1.86452e-05	-1.19804e-10	-1.13887
128392043	chr11:128392043:G:A	1.81409e-05	-1.19804e-10	-1.16629
128392616	chr11:128392616:T:C	1.19184e-05	-1.58638	-3.62583e-10
128392695	chr11:128392695:G:A	1.73335e-05	-0.258083	-0.953738
128393009	chr11:128393009:A:G	5.63579e-06	-1.18063	-1.15469
128393645	chr11:128393645:A:G	2.26737e-05	-0.943258	-3.62583e-10
128393931	chr11:128393931:A:G	1.59897e-05	-1.29252	-3.62583e-10
128393959	chr11:128393959:A:T	2.66719e-05	-1.19804e-10	-0.780853
128394326	chr11:128394326:A:G	4.46456e-06	-1.58165	-0.986645
128394407	chr11:128394407:C:A	5.53965e-05	1.27436	-1.3243
128394479	chr11:128394479:T:C	1.48458e-05	-1.36674	-3.62583e-10
128394599	chr11:128394599:G:A	1.94802e-05	-1.19804e-10	-1.09507
128395030	chr11:128395030:T:C	2.45366e-05	-1.19804e-10	-0.864296
128395205	chr11:128395205:G:T	1.0602e-05	-0.806316	-0.897099
128396209	chr11:128396209:G:T	1.1942e-05	-0.422997	-1.16141
128396302	chr11:128396302:A:T	1.66405e-05	-1.19804e-10	-1.25262
128396307	chr11:128396307:A:G	5.87365e-06	-0.967248	-1.32674
128396343	chr11:128396343:A:C	1.25677e-05	-0.394594	-1.13874
128396811	chr11:128396811:A:T	3.67535e-06	-1.48986	-1.27296
128397149	chr11:128397149:T:A	1.26997e-05	-1.52288	-3.62583e-10
128397197	chr11:128397197:C:A	1.51781e-05	-1.19804e-10	-1.34461
128397333	chr11:128397333:G:T	4.09875e-06	-1.33752	-1.31626
128397592	chr11:128397592:C:T	1.74764e-05	-1.19804e-10	-1.20361
128397622	chr11:128397622:G:A	3.81802e-06	-1.47586	-1.24887
128397646	chr11:128397646:C:T	7.93585e-06	-0.626994	-1.36608
128397795	chr11:128397795:A:C	1.52622e-05	-1.19804e-10	-1.33909
128398157	chr11:128398157:C:CATGA	1.20986e-05	-1.57137	-3.62583e-10
128398206	chr11:128398206:T:C	7.88016e-06	-0.630557	-1.36956
128398503	chr11:128398503:A:G	1.39955e-05	-0.504656	-0.921071
128398594	chr11:128398594:T:C	1.3532e-05	-0.290547	-1.16886
128398884	chr11:128398884:G:A	7.13262e-06	-0.730188	-1.3696
128398971	chr11:128398971:C:G	1.60073e-05	-1.19804e-10	-1.29142
128399076	chr11:128399076:G:A	1.57383e-05	-1.19804e-10	-1.30837
128399091	chr11:128399091:G:T	1.22266e-05	-1.56085	-3.62583e-10
128399130	chr11:128399130:T:G	8.80152e-06	-0.520352	-1.36919
128399203	chr11:128399203:G:A	8.49248e-06	-0.680675	-1.24461
128399438	chr11:128399438:T:C	1.58228e-05	-1.19804e-10	-1.30301
128399949	chr11:128399949:C:A	1.77265e-05	-0.218562	-0.970841
128400023	chr11:128400023:T:C	1.07015e-05	-0.829783	-0.864292
128400060	chr11:128400060:A:G	1.23314e-05	-0.412485	-1.13983
128401153	chr11:128401153:C:A	1.60357e-05	-1.19804e-10	-1.28964
128401246	chr11:128401246:A:G	1.79941e-05	-0.0898139	-1.08461
128401351	chr11:128401351:G:A	1.88932e-05	-1.19804e-10	-1.12566
128401422	chr11:128401422:G:A	3.7749e-06	-1.44691	-1.28918
128401791	chr11:128401791:A:T	1.71822e-05	-1.19804e-10	-1.22059
128401808	chr11:128401808:G:A	1.21269e-05	-1.56904	-3.62583e-10
128401837	chr11:128401837:C:T	4.20811e-06	-1.44697	-1.18048
128402347	chr11:128402347:C:T	1.48279e-05	-1.19804e-10	-1.36795
128402553	chr11:128402553:T:C	1.53983e-05	-1.19804e-10	-1.3302
128402586	chr11:128402586:T:C	1.74594e-05	-1.20459	-3.62583e-10
128402645	chr11:128402645:C:T	1.48184e-05	-1.19804e-10	-1.36859
128402829	chr11:128402829:A:G	1.52567e-05	-1.19804e-10	-1.33944
128402893	chr11:128402893:A:G	3.63893e-05	-1.19804e-10	-0.470189
128403330	chr11:128403330:C:A	1.57041e-05	-1.19804e-10	-1.31054
128403332	chr11:128403332:T:C	1.49836e-05	-1.19804e-10	-1.35751
128403343	chr11:128403343:G:A	2.13291e-05	-1.19804e-10	-1.00439
128403756	chr11:128403756:C:G	4.19103e-05	-1.19804e-10	-0.328931
128403925	chr11:128403925:C:T	8.60165e-06	-1.40688	-0.505626
128404310	chr11:128404310:A:G	1.87469e-05	-1.13343	-3.62583e-10
128404402	chr11:128404402:C:T	1.5898e-05	-1.19804e-10	-1.29827
128404409	chr11:128404409:T:C	1.48047e-05	-1.19804e-10	-1.36952
128404582	chr11:128404582:C:T	1.56226e-05	-1.19804e-10	-1.31575
128404584	chr11:128404584:C:G	1.49777e-05	-1.19804e-10	-1.3579
128404685	chr11:128404685:G:A	2.2566e-05	-1.19804e-10	-0.948018
128404751	chr11:128404751:A:G	1.74607e-05	-1.20451	-3.62583e-10
128404870	chr11:128404870:A:G	1.68038e-05	-1.19804e-10	-1.24286
128405083	chr11:128405083:C:G	1.51044e-05	-1.19804e-10	-1.34948
128405169	chr11:128405169:A:G	1.7588e-05	-1.19725	-3.62583e-10
128405720	chr11:128405720:C:G	3.9414e-05	-1.19804e-10	-0.390341
128405776	chr11:128405776:C:T	3.24026e-06	-1.60175	-1.28706
128405913	chr11:128405913:T:G	1.56824e-05	-1.19804e-10	-1.31192
128405920	chr11:128405920:T:A	4.29756e-05	-1.19804e-10	-0.30383
128405939	chr11:128405939:A:T	6.68105e-06	-1.38035	-0.78484
128406016	chr11:128406016:G:T	1.49123e-05	-1.19804e-10	-1.36228
128406508	chr11:128406508:A:G	4.65872e-05	-1.19804e-10	-0.223137
128406687	chr11:128406687:GA:G	8.02828e-06	-0.618463	-1.36303
128406734	chr11:128406734:A:G	2.12982e-05	0.0678436	-1.07368
128406902	chr11:128406902:T:TA	7.14611e-06	-0.856209	-1.24169
128406907	chr11:128406907:A:C	3.73146e-05	-1.19804e-10	-0.445079
128407073	chr11:128407073:T:C	3.08089e-06	-1.58022	-1.35902
128407187	chr11:128407187:A:G	1.98608e-05	-1.19804e-10	-1.07572
128407340	chr11:128407340:C:T	4.82507e-05	-1.19804e-10	-0.188053
128407373	chr11:128407373:G:T	2.20402e-05	-1.19804e-10	-0.971594
128407385	chr11:128407385:CA:C	0.000234818	1.01212	0.382229
128407559	chr11:128407559:G:A	0.000272826	2.13837	-0.593995
128408125	chr11:128408125:C:T	2.58669e-05	-1.19804e-10	-0.811498
128408523	chr11:128408523:G:A	8.65992e-05	1.62824	-1.23141
128408715	chr11:128408715:A:G	4.32083e-05	-1.19804e-10	-0.29843
128408960	chr11:128408960:A:G	4.47776e-06	-1.20004	-1.3653
128409334	chr11:128409334:A:G	4.10417e-05	-1.19804e-10	-0.349875
128409357	chr11:128409357:A:G	1.57396e-05	-1.19804e-10	-1.30828
128409535	chr11:128409535:C:T	1.78179e-05	-1.19804e-10	-1.18426
128409597	chr11:128409597:C:T	2.64943e-05	-1.19804e-10	-0.787533
128410413	chr11:128410413:T:C	6.57767e-06	-1.57861	-0.602171
128410678	chr11:128410678:G:A	2.04228e-05	-1.19804e-10	-1.04781
128410872	chr11:128410872:G:A	1.49945e-05	-1.19804e-10	-1.35678
128411040	chr11:128411040:T:C	1.7811e-05	-1.19804e-10	-1.18465
128411140	chr11:128411140:T:G	2.60529e-05	-1.19804e-10	-0.804336
128411289	chr11:128411289:C:T	3.08282e-06	-1.58453	-1.35409
128411369	chr11:128411369:G:A	2.3891e-05	0.475354	-1.36632
128411446	chr11:128411446:T:A	8.55952e-06	-0.589965	-1.32745
128411731	chr11:128411731:T:C	2.44407e-05	0.499492	-1.3677
128411890	chr11:128411890:G:A	3.26583e-05	-1.19804e-10	-0.578365
128412258	chr11:128412258:A:G	4.31855e-06	-1.52889	-1.07265
128412580	chr11:128412580:T:C	1.60598e-05	-1.19804e-10	-1.28814
128412612	chr11:128412612:T:C	7.48401e-06	-1.54422	-0.507471
128412615	chr11:128412615:C:A	9.88721e-05	-1.19804e-10	0.529365
128413550	chr11:128413550:G:T	0.000401079	3.25227	-1.32258
128413723	chr11:128413723:G:T	0.000228616	2.72669	-1.35911
128413730	chr11:128413730:T:A	1.22116e-05	-1.56208	-3.62583e-10
128413954	chr11:128413954:A:T	2.69545e-05	-1.19804e-10	-0.770311
128414336	chr11:128414336:A:G	2.09877e-05	0.333528	-1.35405
128414547	chr11:128414547:T:C	1.62501e-05	-1.19804e-10	-1.27636
128414877	chr11:128414877:T:C	7.64798e-06	-0.695334	-1.33469
128415449	chr11:128415449:C:A	5.47566e-06	-1.56988	-0.794275
128416227	chr11:128416227:C:T	1.57505e-05	-1.19804e-10	-1.30759
128416324	chr11:128416324:A:T	9.22862e-06	-1.20921	-0.632948
128416471	chr11:128416471:T:C	5.01148e-06	-1.08783	-1.3649
128416546	chr11:128416546:A:G	7.39213e-05	1.41676	-1.17822
128416731	chr11:128416731:C:T	2.66782e-05	-1.19804e-10	-0.780615
128416804	chr11:128416804:C:T	2.56548e-05	-1.19804e-10	-0.819733
128417182	chr11:128417182:C:T	2.79331e-05	0.605503	-1.34016
128417444	chr11:128417444:T:C	1.55523e-05	-1.19804e-10	-1.32025
128417695	chr11:128417695:A:T	3.84704e-05	-0.414574	-3.62583e-10
128417955	chr11:128417955:T:C	2.48444e-05	0.410203	-1.26204
128418505	chr11:128418505:C:T	5.83337e-06	-0.952994	-1.34787
128418729	chr11:128418729:A:G	1.56334e-05	-1.19804e-10	-1.31506
128418843	chr11:128418843:T:TA	1.29413e-05	-1.50404	-3.62583e-10
128419021	chr11:128419021:AG:A	1.49395e-05	-1.19804e-10	-1.36045
128419104	chr11:128419104:C:T	4.58721e-05	-1.19804e-10	-0.238607
128419487	chr11:128419487:G:C	2.34158e-05	-1.19804e-10	-0.911052
128419580	chr11:128419580:A:G	6.6834e-05	1.35161	-1.21386
128419639	chr11:128419639:A:G	1.49648e-05	-1.19804e-10	-1.35876
128420281	chr11:128420281:T:C	7.61719e-06	-1.49397	-0.540081
128420348	chr11:128420348:A:G	2.28734e-05	0.372669	-1.30716
128420488	chr11:128420488:G:A	2.79834e-05	-1.19804e-10	-0.732851
128420779	chr11:128420779:G:A	3.09818e-05	-1.19804e-10	-0.631062
128420901	chr11:128420901:A:G	1.58023e-05	-1.19804e-10	-1.30431
128420949	chr11:128420949:A:G	5.91408e-06	-1.45275	-0.834376
128421112	chr11:128421112:G:A	6.37652e-06	-1.47951	-0.73233
128421188	chr11:128421188:C:T	1.52256e-05	-1.19804e-10	-1.34149
128421427	chr11:128421427:C:T	7.13768e-06	-1.1206	-0.978478
128421515	chr11:128421515:C:T	1.53979e-05	-1.19804e-10	-1.33023
128421812	chr11:128421812:C:G	1.81379e-05	-1.19804e-10	-1.16646
128421963	chr11:128421963:T:A	2.35129e-05	-1.19804e-10	-0.906912
128422387	chr11:128422387:A:G	1.63399e-05	-1.19804e-10	-1.27085
128422418	chr11:128422418:A:T	2.39645e-05	0.375618	-1.26351
128422876	chr11:128422876:T:C	2.27265e-05	-0.940931	-3.62583e-10
128423464	chr11:128423464:G:A	1.59016e-05	-1.19804e-10	-1.29805
128423505	chr11:128423505:G:A	4.36058e-06	-1.39515	-1.19671
128423920	chr11:128423920:T:C	4.74938e-06	-1.50632	-1.00013
128423975	chr11:128423975:T:C	4.97836e-06	-1.09243	-1.36693
128424612	chr11:128424612:C:T	1.17582e-05	-1.59991	-3.62583e-10
128424748	chr11:128424748:C:T	3.19972e-05	-1.19804e-10	-0.598816
128425343	chr11:128425343:G:A	2.05601e-05	-1.19804e-10	-1.04111
128425536	chr11:128425536:T:C	3.39408e-06	-1.47283	-1.3696
128425708	chr11:128425708:T:C	2.06572e-05	-1.19804e-10	-1.0364
128426316	chr11:128426316:T:G	1.07025e-05	-1.56983	-0.124157
128426332	chr11:128426332:A:G	8.51894e-06	-1.56556	-0.356612
128426422	chr11:128426422:C:T	1.57706e-05	-1.19804e-10	-1.30631
128426542	chr11:128426542:T:C	4.65526e-06	-1.54021	-0.986256
128426928	chr11:128426928:T:A	4.97463e-06	-1.55568	-0.904432
128426955	chr11:128426955:T:C	6.08869e-06	-1.48856	-0.769472
128427068	chr11:128427068:T:A	2.20916e-05	-1.19804e-10	-0.969264
128427155	chr11:128427155:C:A	1.84831e-05	-1.19804e-10	-1.1476
128427304	chr11:128427304:G:A	4.68838e-05	-1.19804e-10	-0.21679
128427386	chr11:128427386:A:G	1.48789e-05	-1.19804e-10	-1.36452
128427423	chr11:128427423:A:G	3.27724e-06	-1.54937	-1.32809
128427635	chr11:128427635:T:C	0.005529	5.58904	-1.03574
128428382	chr11:128428382:A:G	3.55498e-06	-1.57483	-1.22129
128428595	chr11:128428595:T:A	4.17382e-06	-1.3711	-1.26453
128429124	chr11:128429124:C:A	1.36441e-05	-1.43446	-0.0166982
128429142	chr11:128429142:C:T	0.000307916	-1.19804e-10	1.66536
128429611	chr11:128429611:T:C	1.24592e-05	-1.54201	-3.62583e-10
128430221	chr11:128430221:G:A	1.73001e-05	-1.19804e-10	-1.21375
128430262	chr11:128430262:A:C	4.90008e-06	-1.60216	-0.873056
128430375	chr11:128430375:T:G	1.65858e-05	-1.19804e-10	-1.25592
128430551	chr11:128430551:C:T	1.48505e-05	-1.19804e-10	-1.36643
128430736	chr11:128430736:A:C	0.000141115	1.71851	-0.833399
128431058	chr11:128431058:T:C	0.0106556	4.90262	0.306759
128431199	chr11:128431199:C:T	4.40989e-06	-1.48971	-1.09091
128431202	chr11:128431202:G:A	1.63784e-05	-1.19804e-10	-1.2685
128431814	chr11:128431814:C:A	2.89272e-05	-1.19804e-10	-0.699682
128431989	chr11:128431989:T:A	1.64356e-05	-1.19804e-10	-1.26501
128432009	chr11:128432009:C:T	1.24492e-05	-1.43116	-0.111646
128432102	chr11:128432102:T:A	3.04322e-05	-1.19804e-10	-0.648962
128432343	chr11:128432343:C:A	2.36375e-05	-1.19804e-10	-0.901629
128432456	chr11:128432456:C:T	1.63223e-05	-1.19804e-10	-1.27193
128432883	chr11:128432883:T:C	1.63844e-05	-1.19804e-10	-1.26813
128432998	chr11:128432998:A:T	2.38207e-05	-1.19804e-10	-0.893907
128433009	chr11:128433009:G:T	2.38207e-05	-1.19804e-10	-0.893907
128433653	chr11:128433653:C:T	1.3592e-05	-1.4278	-0.0271849
128433840	chr11:128433840:A:G	2.70452e-05	-0.258685	-0.508268
128433970	chr11:128433970:G:A	1.64782e-05	-1.19804e-10	-1.26242
128434365	chr11:128434365:C:T	4.73318e-06	-1.57463	-0.935233
128434869	chr11:128434869:G:A	4.63824e-06	-1.56208	-0.968048
128435566	chr11:128435566:T:G	3.59947e-05	-1.19804e-10	-0.48109
128435676	chr11:128435676:G:T	7.16769e-06	-1.5175	-0.577379
128435848	chr11:128435848:CT:C	3.1387e-05	-1.19804e-10	-0.618069
128435976	chr11:128435976:G:A	6.236e-06	-1.59671	-0.63741
128435977	chr11:128435977:C:A	6.42618e-06	-1.59762	-0.60646
128436021	chr11:128436021:A:T	3.37937e-06	-1.49163	-1.35515
128436048	chr11:128436048:G:A	4.59745e-06	-1.5582	-0.980758
128436125	chr11:128436125:G:A	0.000176497	1.9058	-0.796959
128436652	chr11:128436652:C:A	2.62894e-05	-1.19804e-10	-0.795296
128437423	chr11:128437423:C:A	3.16418e-05	-1.19804e-10	-0.609984
128437532	chr11:128437532:C:T	1.79975e-05	-1.19804e-10	-1.17423
128437605	chr11:128437605:A:G	4.76423e-06	-1.53709	-0.966234
128437752	chr11:128437752:TCAAA:T	1.74086e-05	-1.19804e-10	-1.2075
128437919	chr11:128437919:T:C	0.00770206	4.76434	0.120442
128438007	chr11:128438007:T:C	1.94961e-05	-1.19804e-10	-1.09425
128438466	chr11:128438466:T:C	3.31714e-06	-1.55687	-1.30849
128438481	chr11:128438481:C:A	1.21937e-05	-1.56354	-3.62583e-10
128438518	chr11:128438518:G:A	1.63883e-05	-1.19804e-10	-1.2679
128438934	chr11:128438934:T:A	1.84834e-05	-1.19804e-10	-1.14759
128439096	chr11:128439096:TGAAG:T	3.22647e-06	-1.56459	-1.32848
128439285	chr11:128439285:C:T	1.54102e-05	-1.19804e-10	-1.32943
128439540	chr11:128439540:C:T	7.21839e-05	0.214754	-3.62583e-10
128439830	chr11:128439830:A:G	3.84138e-05	-1.19804e-10	-0.416046
128440094	chr11:128440094:G:A	3.6827e-05	-1.19804e-10	-0.458231
128440451	chr11:128440451:G:A	0.00405271	5.38872	-1.14604
128440735	chr11:128440735:A:C	1.52925e-05	-1.35214	0.015037
128440758	chr11:128440758:A:G	1.73712e-05	-1.19804e-10	-1.20965
128440875	chr11:128440875:C:T	1.7416e-05	-1.41942	0.212342
128440905	chr11:128440905:G:A	1.23486e-05	-1.55092	-3.62583e-10
128441561	chr11:128441561:C:T	1.54683e-05	-1.19804e-10	-1.32567
128441674	chr11:128441674:A:G	1.47081e-05	-1.37606	-3.62583e-10
128441875	chr11:128441875:G:A	1.59746e-05	-1.29346	-3.62583e-10
128442298	chr11:128442298:A:G	0.000446654	2.03732	-3.62583e-10
128442502	chr11:128442502:A:AT	0.0237227	6.00972	-3.62583e-10
128442911	chr11:128442911:C:T	1.5968e-05	-1.29387	-3.62583e-10
128443375	chr11:128443375:A:T	0.0259067	6.0978	-3.62583e-10
128443816	chr11:128443816:G:A	1.22933e-05	-1.55541	-3.62583e-10
128443857	chr11:128443857:T:C	2.48683e-05	-1.19804e-10	-0.850868
128444529	chr11:128444529:A:G	1.43882e-05	-1.39806	-3.62583e-10
128445149	chr11:128445149:C:T	1.23295e-05	-1.55247	-3.62583e-10
128446794	chr11:128446794:G:A	6.35153e-05	-1.19804e-10	0.0868182
128447581	chr11:128447581:G:A	1.3303e-05	-1.42158	-0.0548921
128447702	chr11:128447702:A:G	4.97805e-06	-1.60216	-0.857264
128447705	chr11:128447705:G:A	3.9548e-05	-1.19804e-10	-0.386948
128447862	chr11:128447862:A:G	1.40761e-05	-1.41999	-3.62583e-10
128448162	chr11:128448162:G:T	4.61616e-05	-0.232315	-3.62583e-10
128448417	chr11:128448417:CAG:C	0.0123961	5.27627	0.084404
128448626	chr11:128448626:G:T	1.62293e-05	-1.19804e-10	-1.27764
128448708	chr11:128448708:G:C	3.01703e-05	-1.19804e-10	-0.657606
128449251	chr11:128449251:A:G	2.12288e-05	0.349538	-1.35864
128449511	chr11:128449511:C:T	2.055e-05	-1.19804e-10	-1.0416
128449644	chr11:128449644:G:C	3.36221e-05	-1.19804e-10	-0.549278
128449900	chr11:128449900:C:T	4.66773e-06	-1.57032	-0.953467
128449911	chr11:128449911:G:C	1.37557e-05	-1.49047	0.0474546
128450177	chr11:128450177:C:T	0.0102425	5.25793	-0.0880987
128450242	chr11:128450242:G:A	5.05149e-06	-1.55933	-0.885454
128450484	chr11:128450484:A:G	5.74047e-05	-1.19804e-10	-0.0143362
128450804	chr11:128450804:C:T	1.32873e-05	-1.48027	0.00261219
128451101	chr11:128451101:G:A	3.3231e-05	-1.19804e-10	-0.560979
128451964	chr11:128451964:G:A	1.89339e-05	-1.19804e-10	-1.12351
128452317	chr11:128452317:A:G	4.24139e-05	1.01329	-1.33028
128452707	chr11:128452707:G:A	1.80622e-05	-0.0800624	-1.09058
128452727	chr11:128452727:T:C	4.32187e-06	-1.3113	-1.28947
128452828	chr11:128452828:G:A	4.85615e-06	-1.52113	-0.963089
128453038	chr11:128453038:CA:C	3.67152e-05	-1.19804e-10	-0.461271
128453229	chr11:128453229:T:C	7.84291e-06	-1.56056	-0.444291
128454391	chr11:128454391:G:A	1.50796e-05	-1.19804e-10	-1.35112
128454935	chr11:128454935:C:T	3.61623e-05	-1.19804e-10	-0.476446
128455456	chr11:128455456:C:A	2.67918e-05	-1.19804e-10	-0.776369
128455480	chr11:128455480:A:C	1.14978e-05	-1.51814	-0.104173
128455490	chr11:128455490:T:A	9.36117e-06	-1.5724	-0.255494
128455658	chr11:128455658:T:C	0.0797511	6.36398	0.858219
128455812	chr11:128455812:G:A	5.87973e-06	-1.5402	-0.752754
128455833	chr11:128455833:T:C	0.0205504	6.36238	-0.496205
128455891	chr11:128455891:A:T	0.000464463	2.07642	-3.62583e-10
128456155	chr11:128456155:A:G	0.0188322	5.24879	0.530068
128456175	chr11:128456175:G:A	0.000485209	2.12012	-3.62583e-10
128456506	chr11:128456506:T:C	3.6455e-05	0.892109	-1.36049
128456527	chr11:128456527:G:A	3.86106e-05	-1.19804e-10	-0.410937
128456568	chr11:128456568:C:T	0.000154866	2.04742	-1.06932
128456676	chr11:128456676:C:T	2.34388e-05	-1.19804e-10	-0.910071
128456707	chr11:128456707:CAA:C	0.0002502	2.33976	-0.881959
128457186	chr11:128457186:T:C	1.94092e-05	-1.19804e-10	-1.09872
128457272	chr11:128457272:T:C	1.72257e-05	-1.19804e-10	-1.21806
128457580	chr11:128457580:A:C	4.402e-05	-1.19804e-10	-0.279819
128457948	chr11:128457948:C:T	1.2444e-05	-1.54322	-3.62583e-10
128458429	chr11:128458429:C:T	1.79859e-05	-1.19804e-10	-1.17488
128458561	chr11:128458561:T:A	3.49833e-05	-1.19804e-10	-0.509592
128459018	chr11:128459018:G:A	0.34239	9.7398	-1.06056
128459064	chr11:128459064:C:T	4.03934e-06	-1.3877	-1.28069
128459379	chr11:128459379:A:G	1.78216e-05	-1.18405	-3.62583e-10
128460591	chr11:128460591:G:C	1.49583e-05	-1.19804e-10	-1.3592
128460625	chr11:128460625:T:C	0.206563	6.6021	1.57179
128460792	chr11:128460792:T:G	1.73099e-05	-1.19804e-10	-1.21318
128461535	chr11:128461535:A:G	2.41211e-05	-1.19804e-10	-0.881374
128461544	chr11:128461544:A:C	2.41684e-05	-1.19804e-10	-0.879418
128461688	chr11:128461688:G:A	4.95144e-05	-1.19804e-10	-0.162198
128462078	chr11:128462078:T:C	1.91429e-05	-1.19804e-10	-1.11253
128462740	chr11:128462740:A:G	2.75167e-05	-1.19804e-10	-0.749668
128463121	chr11:128463121:CAT:C	0.00191883	4.81803	-1.32302
128463160	chr11:128463160:C:T	1.59804e-05	-0.434457	-0.858644
128463314	chr11:128463314:G:T	2.85328e-05	-1.19804e-10	-0.713408
128463320	chr11:128463320:T:C	1.53848e-05	-0.136638	-1.19445
128463377	chr11:128463377:T:C	1.9093e-05	-1.52588	0.410736
128463379	chr11:128463379:G:T	1.48473e-05	-1.19804e-10	-1.36665
128463608	chr11:128463608:T:C	6.05156e-05	1.26277	-1.22433
128463698	chr11:128463698:G:A	3.01103e-05	-1.19804e-10	-0.659594
128463910	chr11:128463910:A:G	4.94439e-06	-1.18917	-1.27704
128463980	chr11:128463980:G:A	3.88376e-06	-1.38832	-1.31934
128464298	chr11:128464298:CAG:C	2.65864e-05	-1.19804e-10	-0.784065
128464465	chr11:128464465:G:A	7.45635e-06	-1.00636	-1.04904
128464606	chr11:128464606:G:A	3.89349e-05	-1.19804e-10	-0.402571
128465271	chr11:128465271:G:A	1.50496e-05	-1.19804e-10	-1.35311
128465563	chr11:128465563:A:C	5.5432e-05	-1.19804e-10	-0.0493049
128465762	chr11:128465762:G:A	3.55572e-06	-1.48347	-1.31244
128466142	chr11:128466142:G:A	0.00149512	4.60062	-1.35512
128466149	chr11:128466149:G:C	2.52765e-05	0.363996	-1.19858
128466155	chr11:128466155:C:T	2.86739e-05	-1.19804e-10	-0.708474
128466591	chr11:128466591:T:C	6.72491e-06	-0.882645	-1.276
128466619	chr11:128466619:A:G	6.23593e-06	-0.865586	-1.36855
128466759	chr11:128466759:A:G	2.04655e-05	-0.0213686	-1.02435
128466932	chr11:128466932:G:A	1.64097e-05	-1.19804e-10	-1.26659
128467508	chr11:128467508:TC:T	1.83082e-05	-1.15712	-3.62583e-10
128467750	chr11:128467750:G:A	1.49937e-05	-1.19804e-10	-1.35683
128468102	chr11:128468102:A:G	3.44164e-05	-0.584709	0.0587787
128468236	chr11:128468236:A:C	5.96406e-06	-0.928177	-1.35053
128468721	chr11:128468721:C:T	2.60228e-05	-1.19804e-10	-0.805491
128468874	chr11:128468874:T:A	0.00130607	4.43072	-1.32041
128469280	chr11:128469280:C:A	4.10438e-06	-1.33265	-1.31976
128469624	chr11:128469624:C:T	1.23005e-05	-1.55483	-3.62583e-10
128469867	chr11:128469867:T:C	0.00145366	4.57792	-1.36054
128469894	chr11:128469894:A:C	0.00130737	4.47947	-1.36816
128469929	chr11:128469929:C:G	0.000162628	2.3965	-1.3695
128470292	chr11:128470292:G:A	2.25668e-05	-1.19804e-10	-0.947981
128470452	chr11:128470452:T:C	6.36533e-06	-1.12951	-1.08409
128470691	chr11:128470691:T:C	1.48036e-05	-1.19804e-10	-1.36959
128470923	chr11:128470923:A:G	1.48076e-05	-1.19804e-10	-1.36932
128471593	chr11:128471593:T:C	4.00862e-06	-1.30923	-1.36678
128471837	chr11:128471837:T:C	4.18983e-05	-1.19804e-10	-0.329218
128472039	chr11:128472039:T:C	1.18017e-05	-1.59622	-3.62583e-10
128472409	chr11:128472409:A:C	3.27126e-06	-1.54402	-1.33527
128473049	chr11:128473049:G:A	7.31312e-06	-1.08952	-0.985275
128473062	chr11:128473062:A:G	5.1091e-06	-1.17646	-1.25697
128473267	chr11:128473267:G:A	5.02839e-06	-1.26597	-1.1834
128474976	chr11:128474976:C:G	2.36884e-05	-1.5867	0.687224
128475708	chr11:128475708:C:T	0.000110701	0.642373	-3.62583e-10
128475792	chr11:128475792:C:T	2.0024e-05	-1.19804e-10	-1.06753
128476311	chr11:128476311:G:T	1.5952e-05	-1.19804e-10	-1.29488
128476494	chr11:128476494:T:C	4.08099e-06	-1.29079	-1.36733
128476670	chr11:128476670:G:A	2.22568e-05	-1.4952	0.533388
128476754	chr11:128476754:G:A	2.24161e-05	-1.19804e-10	-0.954683
128476898	chr11:128476898:T:C	2.37278e-05	-1.19068	0.292867
128477145	chr11:128477145:G:A	1.0749e-05	-0.535734	-1.15392
128477828	chr11:128477828:T:C	2.18084e-05	-1.60182	0.619651
128478055	chr11:128478055:C:T	1.71716e-05	-1.19804e-10	-1.22121
128479013	chr11:128479013:C:T	5.14677e-05	-1.19804e-10	-0.123509
128479409	chr11:128479409:T:C	1.48387e-05	-1.19804e-10	-1.36722
128479535	chr11:128479535:T:C	0.00155276	4.63366	-1.35034
128480176	chr11:128480176:C:T	4.21447e-06	-1.26693	-1.35901
128480366	chr11:128480366:T:C	2.76413e-05	-1.60154	0.856391
128480568	chr11:128480568:G:A	1.52133e-05	-1.19804e-10	-1.34229
128480653	chr11:128480653:G:A	1.92528e-05	-1.19804e-10	-1.10681
128480758	chr11:128480758:T:C	6.44401e-05	1.0607	-0.95943
128480791	chr11:128480791:C:T	3.14622e-06	-1.56724	-1.35102
128480851	chr11:128480851:A:G	9.34935e-06	-0.501524	-1.32763
128481131	chr11:128481131:C:T	2.51096e-05	-1.19804e-10	-0.841211
128481155	chr11:128481155:CT:C	0.000499536	2.22426	-0.0750382
128481247	chr11:128481247:G:T	4.96632e-05	1.16271	-1.32191
128481922	chr11:128481922:G:A	6.98486e-06	-0.859279	-1.26144
128482112	chr11:128482112:T:A	3.25982e-05	-1.19804e-10	-0.580206
128482139	chr11:128482139:C:T	4.08988e-05	-1.19804e-10	-0.353361
128482180	chr11:128482180:T:C	2.17192e-05	-1.19804e-10	-0.986266
128482467	chr11:128482467:G:A	2.45354e-05	-0.20689	-0.657457
128482633	chr11:128482633:C:T	3.92413e-05	-1.19804e-10	-0.394734
128482806	chr11:128482806:G:A	2.12689e-05	-1.19804e-10	-1.00722
128483112	chr11:128483112:C:T	9.8356e-05	-0.020728	0.544859
128483276	chr11:128483276:T:C	7.11741e-06	-0.941064	-1.16085
128483302	chr11:128483302:A:G	1.54336e-05	-1.19804e-10	-1.32792
128484044	chr11:128484044:A:C	1.6867e-05	-1.19804e-10	-1.23911
128484217	chr11:128484217:C:T	1.51058e-05	-1.19804e-10	-1.34938
128484384	chr11:128484384:G:A	1.5124e-05	-1.19804e-10	-1.34818
128484465	chr11:128484465:T:C	1.87885e-05	-0.307664	-0.823553
128484477	chr11:128484477:T:C	2.52124e-05	0.523084	-1.36021
128485181	chr11:128485181:G:C	1.48876e-05	-1.19804e-10	-1.36393
128485335	chr11:128485335:T:C	9.49345e-06	-1.14908	-0.664778
128485376	chr11:128485376:C:T	1.98536e-05	-0.351993	-0.724084
128485423	chr11:128485423:A:C	3.07568e-05	-1.54624	0.907886
128485560	chr11:128485560:G:C	9.18079e-06	-1.1411	-0.706252
128485731	chr11:128485731:A:T	2.81054e-05	-1.53642	0.807923
128485964	chr11:128485964:T:C	2.10476e-05	-0.296201	-0.721475
128486833	chr11:128486833:A:C	9.95603e-06	-0.411887	-1.3544
128487785	chr11:128487785:A:G	1.52419e-05	-1.19804e-10	-1.34042
128488007	chr11:128488007:A:G	1.28413e-05	-0.346329	-1.16547
128488088	chr11:128488088:T:C	1.54968e-05	-1.19804e-10	-1.32383
128488207	chr11:128488207:C:T	9.68632e-05	-1.19804e-10	0.508837
128489676	chr11:128489676:T:A	1.62533e-05	-1.19804e-10	-1.27617
128489856	chr11:128489856:A:G	2.86953e-05	-1.19804e-10	-0.707729
128490283	chr11:128490283:C:T	1.48032e-05	-0.0855347	-1.28408
128491274	chr11:128491274:C:A	2.54296e-05	0.131449	-0.959997
128491299	chr11:128491299:C:T	1.23803e-05	-0.570289	-0.978065
128491630	chr11:128491630:G:A	1.4808e-05	-1.19804e-10	-1.36929
128492315	chr11:128492315:C:T	1.48081e-05	-1.19804e-10	-1.36929
128492521	chr11:128492521:C:T	1.9053e-05	-1.19804e-10	-1.11724
128492793	chr11:128492793:GT:G	1.82676e-05	-1.19804e-10	-1.15933
128492803	chr11:128492803:A:G	1.62356e-05	-1.19804e-10	-1.27725
128492878	chr11:128492878:A:G	1.5258e-05	-1.19804e-10	-1.33936
128492914	chr11:128492914:T:C	1.74948e-05	-1.19804e-10	-1.20256
128492941	chr11:128492941:G:C	2.56715e-05	-0.017413	-0.801668
128493342	chr11:128493342:C:T	4.086e-05	-1.19804e-10	-0.354311
128493343	chr11:128493343:G:A	3.28101e-05	-1.19804e-10	-0.573727
128493462	chr11:128493462:C:T	1.59148e-05	-1.19804e-10	-1.29721
128494072	chr11:128494072:A:G	5.89745e-06	-1.11444	-1.1755
128494175	chr11:128494175:G:A	0.000898465	3.95674	-1.22051
128494499	chr11:128494499:C:T	1.5831e-05	-1.19804e-10	-1.30249
128495613	chr11:128495613:G:A	1.48192e-05	-1.19804e-10	-1.36854
128495622	chr11:128495622:T:G	1.60228e-05	-1.19804e-10	-1.29045
128495726	chr11:128495726:AAG:A	7.12879e-05	-1.19804e-10	0.202264
128495790	chr11:128495790:A:T	6.05504e-06	-1.08013	-1.18344
128495968	chr11:128495968:T:C	8.13084e-06	-1.56276	-0.406039
128496037	chr11:128496037:A:C	0.000612811	3.55017	-1.19658
128496197	chr11:128496197:T:A	1.57683e-05	-1.19804e-10	-1.30646
128496326	chr11:128496326:T:C	5.87186e-06	-1.09601	-1.19828
128496631	chr11:128496631:T:C	2.10058e-05	-1.19804e-10	-1.01966
128497009	chr11:128497009:C:G	5.72757e-05	-1.19804e-10	-0.0165857
128497867	chr11:128497867:G:A	6.26631e-06	-1.53234	-0.696932
128497904	chr11:128497904:T:G	0.000312597	2.78255	-1.1021
128498356	chr11:128498356:C:T	0.000329577	2.89875	-1.1654
128498435	chr11:128498435:T:C	1.87636e-05	-1.19804e-10	-1.13254
128498843	chr11:128498843:T:C	1.5525e-05	-1.19804e-10	-1.32201
128499381	chr11:128499381:A:G	6.19182e-06	-1.07182	-1.16941
128499702	chr11:128499702:C:T	1.698e-05	-0.408022	-0.824405
128500159	chr11:128500159:G:C	1.85544e-05	-1.19804e-10	-1.14376
128501135	chr11:128501135:C:T	1.5357e-05	-1.19804e-10	-1.33289
128501725	chr11:128501725:A:T	1.78526e-05	-1.18231	-3.62583e-10
128502273	chr11:128502273:G:A	1.03101e-05	-0.424822	-1.30652
128503234	chr11:128503234:C:A	1.60148e-05	-1.19804e-10	-1.29095
128504164	chr11:128504164:C:T	1.53124e-05	-1.19804e-10	-1.3358
128504381	chr11:128504381:C:T	3.27007e-05	-1.19804e-10	-0.577065
128504801	chr11:128504801:AT:A	5.66727e-05	-1.19804e-10	-0.0271702
128504818	chr11:128504818:C:T	5.62538e-06	-1.59782	-0.739351
128505329	chr11:128505329:A:C	1.50539e-05	-1.19804e-10	-1.35283
128505345	chr11:128505345:G:A	5.58587e-05	-1.19804e-10	-0.0416378
128505933	chr11:128505933:T:C	5.17885e-06	-1.50737	-0.912509
128506200	chr11:128506200:T:G	3.20401e-06	-1.57154	-1.32852
128506581	chr11:128506581:G:C	3.27596e-06	-1.59475	-1.2831
128506624	chr11:128506624:C:T	1.53864e-05	-1.19804e-10	-1.33098
128506679	chr11:128506679:A:C	1.49169e-05	-1.19804e-10	-1.36197
128506999	chr11:128506999:G:C	3.64114e-06	-1.45559	-1.31658
128507585	chr11:128507585:A:G	3.53014e-06	-1.58883	-1.2143
128508871	chr11:128508871:T:G	8.84223e-06	-0.803345	-1.08158
128509016	chr11:128509016:C:T	1.85278e-05	-1.19804e-10	-1.14519
128509106	chr11:128509106:C:G	0.000100747	-1.19804e-10	0.548151
128509411	chr11:128509411:C:A	1.75026e-05	-1.19804e-10	-1.20211
128509893	chr11:128509893:AG:A	2.01159e-05	-1.19804e-10	-1.06295
128510177	chr11:128510177:C:G	2.04999e-05	-1.04404	-3.62583e-10
128510571	chr11:128510571:G:T	1.73583e-05	-1.19804e-10	-1.21039
128510630	chr11:128510630:T:C	8.06498e-06	-0.615628	-1.3613
128510793	chr11:128510793:T:C	1.73509e-05	-1.19804e-10	-1.21082
128510993	chr11:128510993:G:A	0.000130905	-1.19804e-10	0.810008
128511913	chr11:128511913:A:G	1.53321e-05	-1.19804e-10	-1.33452
128511972	chr11:128511972:A:C	3.39201e-06	-1.49995	-1.34309
128512567	chr11:128512567:C:T	7.07255e-06	-0.801608	-1.30663
128512797	chr11:128512797:G:T	2.52997e-05	-1.19804e-10	-0.833669
128512859	chr11:128512859:G:A	7.09582e-06	-0.756169	-1.34879
128512909	chr11:128512909:G:A	6.91241e-06	-0.76207	-1.36907
128512978	chr11:128512978:C:T	2.0651e-05	-1.19804e-10	-1.0367
128513121	chr11:128513121:T:C	1.79271e-05	-1.19804e-10	-1.17815
128513182	chr11:128513182:T:C	3.75532e-06	-1.38127	-1.36002
128513585	chr11:128513585:T:G	4.01978e-05	-1.04905	0.678393
128513792	chr11:128513792:C:T	8.14805e-06	-0.612891	-1.35379
128514171	chr11:128514171:TCTC:T	1.66409e-05	-1.19804e-10	-1.2526
128514349	chr11:128514349:G:A	1.59712e-05	-1.19804e-10	-1.29367
128514350	chr11:128514350:C:T	1.51864e-05	-1.19804e-10	-1.34406
128514446	chr11:128514446:A:T	6.77674e-06	-0.782453	-1.36851
128514702	chr11:128514702:C:T	2.68904e-05	-1.19804e-10	-0.772692
128515274	chr11:128515274:G:A	3.25011e-06	-1.58824	-1.29753
128515470	chr11:128515470:T:C	8.95783e-06	-1.03035	-0.841589
128516011	chr11:128516011:T:C	6.68529e-06	-1.00007	-1.16448
128516719	chr11:128516719:A:T	2.88382e-05	-1.19804e-10	-0.702764
128517125	chr11:128517125:G:A	2.90577e-05	-0.69518	-3.62583e-10
128517151	chr11:128517151:C:G	1.78e-05	-1.19804e-10	-1.18526
128517425	chr11:128517425:A:T	1.55523e-05	-1.19804e-10	-1.32026
128517527	chr11:128517527:T:C	3.37199e-06	-1.52378	-1.32518
128518597	chr11:128518597:C:G	4.79194e-06	-1.25133	-1.2462
128518878	chr11:128518878:G:A	4.24848e-05	0.815928	-1.13124
128519253	chr11:128519253:C:A	2.45735e-05	-1.19804e-10	-0.862793
128520117	chr11:128520117:G:A	1.0852e-05	-0.31863	-1.36149
128520174	chr11:128520174:A:T	6.77444e-06	-0.977482	-1.17382
128520469	chr11:128520469:A:T	5.13426e-05	0.639168	-0.76511
128520530	chr11:128520530:T:C	9.66456e-06	-1.00489	-0.79111
128520545	chr11:128520545:C:T	1.56727e-05	-1.19804e-10	-1.31254
128520782	chr11:128520782:A:G	7.16279e-06	-0.767164	-1.3284
128521032	chr11:128521032:T:A	7.59636e-06	-0.929992	-1.1068
128521687	chr11:128521687:A:G	2.78963e-05	-0.73597	-3.62583e-10
128522042	chr11:128522042:C:T	0.00011808	-0.604172	1.31107
128523282	chr11:128523282:C:T	2.64768e-05	-1.19804e-10	-0.788194
128523408	chr11:128523408:G:A	1.50869e-05	-1.35063	-3.62583e-10
128524232	chr11:128524232:C:T	2.46862e-05	-1.19804e-10	-0.858219
128524573	chr11:128524573:T:C	3.48096e-05	-1.19804e-10	-0.514569
128524668	chr11:128524668:G:T	1.71569e-05	-1.19804e-10	-1.22206
128525203	chr11:128525203:AG:A	5.67405e-06	-0.991248	-1.33731
128525411	chr11:128525411:T:G	0.00011351	-1.19804e-10	0.66743
128525733	chr11:128525733:G:T	1.09595e-05	-0.812446	-0.857806
128526052	chr11:128526052:A:G	0.000165479	-0.49297	1.53735
128526586	chr11:128526586:G:A	1.76237e-05	-1.19804e-10	-1.19522
128526785	chr11:128526785:G:T	6.10182e-06	-0.89213	-1.36375
128526843	chr11:128526843:A:G	5.13752e-05	-1.20969	1.08438
128527719	chr11:128527719:A:C	6.6817e-06	-0.907509	-1.25758
128527857	chr11:128527857:T:C	2.90916e-05	-1.19804e-10	-0.694015
128527996	chr11:128527996:C:CA	1.58912e-05	-1.19804e-10	-1.29869
128528031	chr11:128528031:G:A	2.01022e-05	-1.19804e-10	-1.06363
128528414	chr11:128528414:T:G	5.26733e-06	-1.03339	-1.36955
128529043	chr11:128529043:C:T	0.000161351	0.692218	0.326904
128529650	chr11:128529650:T:C	1.88634e-05	-1.19804e-10	-1.12724
128530373	chr11:128530373:AAAG:A	1.91599e-05	-1.19804e-10	-1.11164
128530489	chr11:128530489:C:T	1.66357e-05	-1.19804e-10	-1.25291
128530500	chr11:128530500:A:C	1.81448e-05	-1.19804e-10	-1.16608
128530736	chr11:128530736:A:G	4.38943e-05	-0.282678	-3.62583e-10
128531080	chr11:128531080:A:G	1.75724e-05	-1.19804e-10	-1.19813
128531463	chr11:128531463:G:A	5.99718e-05	-0.449348	0.47876
128531480	chr11:128531480:G:A	1.98786e-05	-1.19804e-10	-1.07482
128531523	chr11:128531523:A:C	1.82248e-05	-1.16168	-3.62583e-10
128531758	chr11:128531758:T:C	1.4925e-05	-1.19804e-10	-1.36143
128532402	chr11:128532402:G:T	1.69173e-05	-1.19804e-10	-1.23613
128532465	chr11:128532465:G:A	1.48672e-05	-1.19804e-10	-1.36531
128532667	chr11:128532667:T:C	1.58365e-05	-1.19804e-10	-1.30215
128533061	chr11:128533061:A:G	2.55431e-05	-1.19804e-10	-0.824096
128533070	chr11:128533070:C:T	1.19191e-05	-1.58632	-3.62583e-10
128533109	chr11:128533109:G:A	6.07636e-05	-0.468245	0.510773
128533280	chr11:128533280:C:T	1.5422e-05	-1.19804e-10	-1.32867
128533608	chr11:128533608:T:C	1.99119e-05	-1.19804e-10	-1.07315
128534262	chr11:128534262:C:G	1.31372e-05	-1.48902	-3.62583e-10
128534630	chr11:128534630:C:T	6.74561e-06	-0.792473	-1.3631
128534888	chr11:128534888:C:T	1.2363e-05	-1.54975	-3.62583e-10
128535460	chr11:128535460:T:C	4.54451e-05	-1.19804e-10	-0.247959
128535765	chr11:128535765:C:T	4.38245e-05	-1.19804e-10	-0.28427
128536543	chr11:128536543:A:G	1.88657e-05	-1.4799	0.352787
128536880	chr11:128536880:T:C	3.28036e-05	-1.34445	0.770525
128537225	chr11:128537225:G:A	1.65612e-05	-1.19804e-10	-1.2574
128538187	chr11:128538187:CTGAT:C	1.9782e-05	-1.19804e-10	-1.07969
128538441	chr11:128538441:A:G	0.000164785	-1.19804e-10	1.04018
128538741	chr11:128538741:CACACAT:C	1.6309e-05	-1.19804e-10	-1.27275
128538995	chr11:128538995:C:G	1.85249e-05	-1.19804e-10	-1.14535
128539003	chr11:128539003:C:T	1.58468e-05	-1.19804e-10	-1.30149
128539233	chr11:128539233:C:T	0.000219234	-1.19804e-10	1.32567
128539304	chr11:128539304:G:A	1.54248e-05	-1.19804e-10	-1.32848
128540369	chr11:128540369:T:C	2.09526e-05	-1.46847	0.446272
128540374	chr11:128540374:A:G	4.63482e-05	-1.19804e-10	-0.22828
128540449	chr11:128540449:A:G	2.49667e-05	-1.45316	0.606246
128540530	chr11:128540530:A:G	1.49186e-05	-1.19804e-10	-1.36185
128540785	chr11:128540785:T:C	4.91032e-06	-1.16929	-1.30383
128540941	chr11:128540941:C:T	7.86259e-05	-1.31617	1.61641
128541087	chr11:128541087:G:A	1.52584e-05	-1.19804e-10	-1.33933
128541993	chr11:128541993:G:C	0.000200652	-1.19804e-10	1.23711
128542976	chr11:128542976:C:T	9.39555e-05	0.478358	-3.62583e-10
128543300	chr11:128543300:G:C	4.23998e-05	-1.19804e-10	-0.317319
128543521	chr11:128543521:C:T	3.67026e-05	-1.19804e-10	-0.461614
128543968	chr11:128543968:T:C	1.07266e-05	-1.60191	-0.0898204
128544038	chr11:128544038:C:T	1.54704e-05	-1.19804e-10	-1.32554
128545074	chr11:128545074:T:G	2.12503e-05	-1.55928	0.551186
128545206	chr11:128545206:A:T	1.67394e-05	-1.19804e-10	-1.2467
128545730	chr11:128545730:G:A	1.51609e-05	-1.19804e-10	-1.34574
128545829	chr11:128545829:ATG:A	1.64437e-05	-1.19804e-10	-1.26452
128546049	chr11:128546049:C:T	1.96869e-05	-1.19804e-10	-1.08451
128546171	chr11:128546171:T:C	1.64554e-05	-1.19804e-10	-1.26381
128546175	chr11:128546175:G:A	2.3875e-05	-1.19804e-10	-0.891633
128546451	chr11:128546451:C:T	1.67653e-05	-1.19804e-10	-1.24515
128546460	chr11:128546460:C:T	1.64539e-05	-1.19804e-10	-1.2639
128546870	chr11:128546870:C:T	4.05309e-05	-1.19804e-10	-0.362397
128546974	chr11:128546974:G:A	2.38364e-05	-1.19804e-10	-0.893248
128547190	chr11:128547190:C:T	1.65422e-05	-1.19804e-10	-1.25855
128547459	chr11:128547459:T:C	0.000120131	0.724121	-3.62583e-10
128547477	chr11:128547477:A:G	1.58799e-05	-1.19804e-10	-1.29941
128547601	chr11:128547601:T:G	1.74244e-05	-1.19804e-10	-1.20659
128547657	chr11:128547657:C:T	1.48186e-05	-1.19804e-10	-1.36858
128547812	chr11:128547812:G:A	1.88908e-05	-1.19804e-10	-1.12579
128548448	chr11:128548448:G:A	4.34982e-06	-1.6007	-0.993628
128548458	chr11:128548458:G:A	7.2956e-06	-0.708871	-1.36832
128548673	chr11:128548673:G:A	1.59502e-05	-1.19804e-10	-1.29499
128549753	chr11:128549753:C:T	1.57145e-05	-1.19804e-10	-1.30988
128550304	chr11:128550304:C:G	1.77868e-05	-1.19804e-10	-1.186
128550402	chr11:128550402:C:T	1.67066e-05	-1.24866	-3.62583e-10
128550517	chr11:128550517:G:C	1.85019e-05	-1.19804e-10	-1.14659
128550584	chr11:128550584:G:A	1.84518e-05	-1.19804e-10	-1.1493
128550946	chr11:128550946:G:A	1.8287e-05	-1.19804e-10	-1.15827
128550978	chr11:128550978:T:C	1.78549e-05	-0.145883	-1.0363
128551031	chr11:128551031:C:A	2.30779e-05	-0.204256	-0.721331
128551280	chr11:128551280:G:A	1.35315e-05	-0.468383	-0.99106
128551305	chr11:128551305:A:C	3.66222e-05	-1.19804e-10	-0.463808
128551483	chr11:128551483:T:C	2.01532e-05	-1.19804e-10	-1.0611
128551691	chr11:128551691:A:G	2.83768e-05	-0.169484	-0.549407
128552045	chr11:128552045:G:A	1.86576e-05	-1.19804e-10	-1.13821
128552278	chr11:128552278:T:C	1.80092e-05	-1.19804e-10	-1.17358
128552646	chr11:128552646:T:C	1.77157e-05	-0.155605	-1.03441
128552748	chr11:128552748:C:T	8.62564e-06	-0.543415	-1.36631
128553002	chr11:128553002:A:AGCAGAGAGGAG	2.41223e-05	-1.19804e-10	-0.881326
128553247	chr11:128553247:G:A	3.88608e-06	-1.55027	-1.15679
128553965	chr11:128553965:T:A	4.4572e-06	-1.59061	-0.979336
128554419	chr11:128554419:A:C	7.34448e-06	-1.04732	-1.02319
128554613	chr11:128554613:G:A	1.63584e-05	-1.19804e-10	-1.26972
128555103	chr11:128555103:G:A	1.51836e-05	-1.19804e-10	-1.34425
128555266	chr11:128555266:G:A	0.000159131	-1.19804e-10	1.00526
128555633	chr11:128555633:A:C	1.50856e-05	-1.19804e-10	-1.35072
128556833	chr11:128556833:T:C	1.23243e-05	-0.571588	-0.981299
128557294	chr11:128557294:A:G	1.17403e-05	-1.60143	-3.62583e-10
128557660	chr11:128557660:T:A	2.39065e-05	-1.19804e-10	-0.890314
128557671	chr11:128557671:C:CT	1.48945e-05	-1.19804e-10	-1.36347
128557970	chr11:128557970:A:T	0.000101712	-1.19804e-10	0.557679
128557989	chr11:128557989:G:C	1.17869e-05	-1.59747	-3.62583e-10
128558110	chr11:128558110:T:C	6.96028e-06	-0.812317	-1.31193
128558193	chr11:128558193:G:A	9.67254e-05	-1.19804e-10	0.507413
128558272	chr11:128558272:C:G	2.04202e-05	-1.19804e-10	-1.04794
128558296	chr11:128558296:G:A	0.000102144	-1.19804e-10	0.561926
128558802	chr11:128558802:G:T	0.000108666	-1.19804e-10	0.623818
128558890	chr11:128558890:G:T	1.21565e-05	-1.56659	-3.62583e-10
128560393	chr11:128560393:G:A	6.52654e-06	-1.11322	-1.07537
128561166	chr11:128561166:G:A	1.95153e-05	-1.19804e-10	-1.09326
128561738	chr11:128561738:C:T	1.49151e-05	-1.19804e-10	-1.36209
128561905	chr11:128561905:G:A	3.43898e-05	-1.19804e-10	-0.526703
128562351	chr11:128562351:G:C	2.3389e-05	-1.19804e-10	-0.912197
128563078	chr11:128563078:A:G	3.27557e-06	-1.5418	-1.33617
128563131	chr11:128563131:C:A	1.54991e-05	-1.19804e-10	-1.32368
128563424	chr11:128563424:A:G	7.37315e-06	-1.51119	-0.555431
128564520	chr11:128564520:C:T	1.59009e-05	-1.19804e-10	-1.29809
128565208	chr11:128565208:A:G	3.4345e-06	-1.46534	-1.36525
128565571	chr11:128565571:G:C	1.89863e-05	-1.12074	-3.62583e-10
128565680	chr11:128565680:G:A	3.48577e-06	-1.45965	-1.35613
128566073	chr11:128566073:G:A	1.48335e-05	-1.19804e-10	-1.36757
128566241	chr11:128566241:A:G	1.5078e-05	-1.19804e-10	-1.35123
128566360	chr11:128566360:G:A	4.668e-05	-1.19804e-10	-0.221146
128566433	chr11:128566433:T:C	1.50801e-05	-1.19804e-10	-1.35109
128566606	chr11:128566606:AC:A	1.46131e-05	-1.38255	-3.62583e-10
128566770	chr11:128566770:A:G	1.48674e-05	-1.19804e-10	-1.36529
128566967	chr11:128566967:G:A	1.52085e-05	-1.19804e-10	-1.34261
128567058	chr11:128567058:C:T	6.38504e-06	-1.57812	-0.632387
128567107	chr11:128567107:G:A	2.53689e-05	-1.19804e-10	-0.830939
128567177	chr11:128567177:G:A	7.72768e-06	-0.797321	-1.22233
128567179	chr11:128567179:T:G	1.60668e-05	-1.19804e-10	-1.28771
128567250	chr11:128567250:G:A	3.63331e-05	-1.19804e-10	-0.471733
128567321	chr11:128567321:C:T	1.60213e-05	-1.19804e-10	-1.29055
128567477	chr11:128567477:CA:C	3.14878e-05	-1.19804e-10	-0.614864
128567837	chr11:128567837:T:G	8.32352e-06	-0.716157	-1.22922
128568079	chr11:128568079:A:G	2.15575e-05	-1.19804e-10	-0.993739
128568139	chr11:128568139:G:A	2.02279e-05	-1.19804e-10	-1.0574
128568292	chr11:128568292:G:A	1.60906e-05	-1.19804e-10	-1.28622
128568368	chr11:128568368:G:A	1.48046e-05	-1.19804e-10	-1.36953
128568738	chr11:128568738:G:A	1.61413e-05	-1.19804e-10	-1.28308
128568745	chr11:128568745:G:A	1.27881e-05	-1.51595	-3.62583e-10
128568756	chr11:128568756:G:A	1.65108e-05	-1.19804e-10	-1.26045
128568785	chr11:128568785:ACCTC:A	7.94583e-06	-0.6901	-1.30172
128568909	chr11:128568909:C:T	3.82389e-05	-1.19804e-10	-0.420609
128569538	chr11:128569538:T:A	1.58551e-05	-1.19804e-10	-1.30097
128570091	chr11:128570091:T:C	2.07885e-05	-1.19804e-10	-1.03006
128570622	chr11:128570622:C:T	6.28428e-06	-1.50438	-0.722033
128570688	chr11:128570688:T:C	1.49281e-05	-1.19804e-10	-1.36122
128570751	chr11:128570751:A:G	2.21566e-05	-1.59594	0.629609
128570848	chr11:128570848:A:G	4.47962e-06	-1.23424	-1.33069
128571107	chr11:128571107:A:G	3.90069e-05	-1.19804e-10	-0.400724
128571127	chr11:128571127:A:T	1.95769e-05	-1.19804e-10	-1.09011
128571843	chr11:128571843:G:A	1.57129e-05	-1.19804e-10	-1.30998
128572030	chr11:128572030:C:T	7.57789e-06	-0.837782	-1.20145
128572464	chr11:128572464:G:A	4.36217e-06	-1.51136	-1.08014
128572487	chr11:128572487:T:C	1.4808e-05	-1.19804e-10	-1.36929
128572597	chr11:128572597:G:A	1.50917e-05	-1.19804e-10	-1.35032
128572739	chr11:128572739:C:A	4.42803e-06	-1.49694	-1.07957
128572772	chr11:128572772:C:T	1.58867e-05	-1.19804e-10	-1.29898
128573204	chr11:128573204:A:C	2.54189e-05	-1.58025	0.751279
128573749	chr11:128573749:T:A	2.2884e-05	-1.5786	0.644571
128573807	chr11:128573807:C:T	0.000172608	1.08656	-3.62583e-10
128573912	chr11:128573912:C:T	1.48121e-05	-1.19804e-10	-1.36902
128573938	chr11:128573938:A:C	2.30342e-05	-1.58134	0.653861
128574116	chr11:128574116:C:T	7.64647e-06	-1.28376	-0.746455
128574164	chr11:128574164:AG:A	7.66569e-06	-0.812494	-1.21521
128574652	chr11:128574652:G:A	1.23328e-05	-1.5522	-3.62583e-10
128574981	chr11:128574981:C:G	1.92326e-05	-1.19804e-10	-1.10785
128575586	chr11:128575586:A:G	1.91751e-05	-1.19804e-10	-1.11085
128575758	chr11:128575758:T:C	1.48505e-05	-1.19804e-10	-1.36643
128575954	chr11:128575954:C:T	1.96452e-05	-1.58045	0.49382
128576018	chr11:128576018:A:G	1.29675e-05	-1.50202	-3.62583e-10
128576292	chr11:128576292:G:A	1.98988e-05	-1.57533	0.501528
128576422	chr11:128576422:T:C	1.49349e-05	-1.19804e-10	-1.36076
128576423	chr11:128576423:C:T	1.44171e-05	-1.39605	-3.62583e-10
128576473	chr11:128576473:C:CA	4.46661e-06	-1.51377	-1.05406
128576611	chr11:128576611:G:A	1.5115e-05	-1.19804e-10	-1.34878
128577082	chr11:128577082:C:G	7.78848e-06	-0.808931	-1.20289
128577326	chr11:128577326:A:G	1.52178e-05	-1.19804e-10	-1.342
128577637	chr11:128577637:C:T	1.81612e-05	-1.19804e-10	-1.16518
128577835	chr11:128577835:T:A	8.42867e-05	0.369761	-3.62583e-10
128578243	chr11:128578243:G:A	0.000299326	-1.19804e-10	1.63707
128579139	chr11:128579139:T:A	1.48241e-05	-1.19804e-10	-1.36821
128579337	chr11:128579337:C:A	1.18787e-05	-1.58972	-3.62583e-10
128579520	chr11:128579520:G:A	3.09016e-06	-1.58117	-1.35507
128580043	chr11:128580043:C:T	1.52765e-05	-1.19804e-10	-1.33815
128580074	chr11:128580074:A:G	0.000277085	-1.19804e-10	1.55986
128580566	chr11:128580566:G:A	6.97155e-06	-1.35739	-0.76523
128580817	chr11:128580817:C:T	1.80375e-05	-1.19804e-10	-1.17201
128580818	chr11:128580818:G:A	5.84537e-05	-1.19804e-10	0.00377271
128581259	chr11:128581259:A:G	2.69459e-05	-1.19804e-10	-0.770633
128581385	chr11:128581385:A:G	4.43091e-06	-1.40793	-1.16793
128581456	chr11:128581456:T:C	1.55852e-05	-1.19804e-10	-1.31814
128581737	chr11:128581737:C:T	0.000214766	-0.91951	2.22459
128581765	chr11:128581765:C:T	1.15961e-05	-1.3978	-0.215996
128581923	chr11:128581923:T:A	1.48176e-05	-1.19804e-10	-1.36865
128582032	chr11:128582032:G:A	1.49949e-05	-1.19804e-10	-1.35675
128582438	chr11:128582438:A:C	1.20702e-05	-1.57372	-3.62583e-10
128582958	chr11:128582958:T:C	1.46249e-05	-1.38174	-3.62583e-10
128583115	chr11:128583115:C:T	1.12781e-05	-1.399	-0.242601
128583731	chr11:128583731:T:C	1.71422e-05	-1.19804e-10	-1.22292
128583843	chr11:128583843:T:C	1.06922e-05	-1.42147	-0.273478
128583933	chr11:128583933:T:C	7.92495e-06	-0.764614	-1.22983
128584472	chr11:128584472:T:C	0.00032427	-1.19804e-10	1.71712
128584494	chr11:128584494:C:T	7.81891e-06	-0.768298	-1.23962
128584578	chr11:128584578:G:A	6.85676e-06	-1.33306	-0.806173
128584835	chr11:128584835:A:T	2.05901e-05	-1.19804e-10	-1.03965
128585561	chr11:128585561:T:C	6.25836e-05	-1.19804e-10	0.07204
128585741	chr11:128585741:G:A	1.72643e-05	-1.19804e-10	-1.21582
128585994	chr11:128585994:T:C	1.74241e-05	-1.19804e-10	-1.20661
128586401	chr11:128586401:GC:G	1.00564e-05	-0.526642	-1.22961
128586457	chr11:128586457:C:T	5.33597e-06	-1.2389	-1.15109
128586487	chr11:128586487:G:T	1.51617e-05	-1.19804e-10	-1.34569
128586662	chr11:128586662:T:A	0.000345331	-1.19804e-10	1.78004
128587004	chr11:128587004:C:G	9.88575e-06	-0.548602	-1.22477
128587298	chr11:128587298:G:A	1.49441e-05	-1.19804e-10	-1.36014
128588142	chr11:128588142:AC:A	1.00797e-05	-0.546934	-1.20701
128588815	chr11:128588815:C:A	1.50178e-05	-1.19804e-10	-1.35523
128589833	chr11:128589833:G:A	4.14186e-06	-1.46791	-1.17541
128590130	chr11:128590130:C:T	1.48638e-05	-1.19804e-10	-1.36553
128590154	chr11:128590154:G:A	1.09579e-05	-1.45563	-0.214766
128590539	chr11:128590539:C:T	8.01449e-06	-1.50097	-0.482243
128590659	chr11:128590659:A:G	1.0502e-05	-0.547704	-1.16519
128591599	chr11:128591599:G:A	1.52407e-05	-1.19804e-10	-1.34049
128591635	chr11:128591635:G:C	4.82529e-06	-1.37704	-1.11355
128592261	chr11:128592261:T:C	1.37596e-05	-0.284173	-1.15856
128593545	chr11:128593545:A:G	1.03538e-05	-0.52257	-1.20454
128593862	chr11:128593862:C:T	7.55194e-06	-1.45951	-0.583148
128593961	chr11:128593961:A:G	2.12137e-05	-1.19804e-10	-1.00982
128593991	chr11:128593991:G:A	2.26557e-05	-1.19804e-10	-0.944053
128594344	chr11:128594344:C:A	1.16361e-05	-0.407945	-1.20241
128594427	chr11:128594427:C:T	1.66598e-05	-1.19804e-10	-1.25146
128595301	chr11:128595301:T:A	1.66771e-05	-1.19804e-10	-1.25043
128595708	chr11:128595708:T:C	7.39851e-05	-1.19804e-10	0.239401
128596280	chr11:128596280:G:A	1.18515e-05	-0.38793	-1.20408
128596477	chr11:128596477:A:AG	1.39813e-05	-0.281917	-1.14483
128596954	chr11:128596954:A:G	8.6601e-06	-1.43534	-0.4704
128597218	chr11:128597218:G:A	1.66093e-05	-1.33096	0.0764597
128597497	chr11:128597497:C:T	1.9089e-05	-1.19804e-10	-1.11535
128597615	chr11:128597615:T:C	5.58225e-06	-1.37462	-0.97025
128597662	chr11:128597662:G:A	0.000339277	-1.19804e-10	1.76235
128597763	chr11:128597763:C:T	1.9342e-05	-1.19804e-10	-1.10218
128597829	chr11:128597829:T:A	1.68934e-05	-1.19804e-10	-1.23754
128598017	chr11:128598017:A:T	1.16396e-05	-0.410166	-1.19988
128598448	chr11:128598448:A:T	1.17365e-05	-1.60176	-3.62583e-10
128599158	chr11:128599158:C:A	4.42508e-06	-1.2139	-1.36327
128599355	chr11:128599355:C:T	1.17318e-05	-1.60216	-3.62583e-10
128599403	chr11:128599403:C:T	1.52322e-05	-1.19804e-10	-1.34105
128599553	chr11:128599553:G:C	1.20799e-05	-0.394343	-1.17857
128599735	chr11:128599735:G:A	1.795e-05	-1.19804e-10	-1.17687
128599796	chr11:128599796:C:T	3.29208e-05	-1.19804e-10	-0.570358
128601345	chr11:128601345:A:C	8.08225e-06	-1.3574	-0.617393
128602291	chr11:128602291:G:A	1.49186e-05	-1.19804e-10	-1.36185
128602443	chr11:128602443:A:G	8.26659e-06	-1.37352	-0.578723
128602785	chr11:128602785:C:G	1.6353e-05	-1.19804e-10	-1.27005
128602823	chr11:128602823:A:C	1.31799e-05	-0.340896	-1.14487
128603317	chr11:128603317:C:T	1.6713e-05	-1.19804e-10	-1.24828
128604096	chr11:128604096:G:A	2.04437e-05	-1.19804e-10	-1.04679
128604196	chr11:128604196:G:A	6.10375e-06	-0.974532	-1.28103
128604231	chr11:128604231:C:T	1.49521e-05	-1.19804e-10	-1.35961
128605106	chr11:128605106:G:A	7.13927e-06	-1.28864	-0.810209
128606070	chr11:128606070:G:C	4.47654e-06	-1.43802	-1.12759
128606136	chr11:128606136:T:C	1.48697e-05	-1.19804e-10	-1.36514
128606166	chr11:128606166:C:T	5.90564e-05	-1.19804e-10	0.0140301
128606452	chr11:128606452:A:G	1.81915e-05	-1.19804e-10	-1.16351
128606735	chr11:128606735:A:G	1.66939e-05	-1.19804e-10	-1.24942
128607235	chr11:128607235:C:T	0.000256756	-1.19804e-10	1.48366
128607274	chr11:128607274:C:T	6.38829e-06	-0.877867	-1.33213
128607577	chr11:128607577:C:T	5.15223e-06	-1.4062	-1.01884
128607643	chr11:128607643:T:G	6.52685e-06	-0.850888	-1.33765
128607768	chr11:128607768:T:C	1.48679e-05	-1.19804e-10	-1.36526
128607819	chr11:128607819:G:C	1.38198e-05	-1.43836	-3.62583e-10
128608234	chr11:128608234:G:A	1.46971e-05	-1.34019	-0.0366289
128608240	chr11:128608240:A:G	2.0101e-05	-0.124818	-0.938877
128608249	chr11:128608249:C:T	1.17427e-05	-1.60123	-3.62583e-10
128608431	chr11:128608431:A:C	8.03141e-06	-1.16888	-0.812225
128608485	chr11:128608485:G:A	8.71918e-06	-0.84388	-1.05506
128608638	chr11:128608638:C:A	6.63734e-06	-0.856826	-1.31493
128609160	chr11:128609160:C:T	7.10671e-06	-0.858996	-1.24443
128609509	chr11:128609509:C:T	9.38803e-06	-1.361	-0.464022
128609616	chr11:128609616:T:C	9.52697e-06	-0.523073	-1.28726
128609755	chr11:128609755:C:G	2.3178e-05	-1.19804e-10	-0.921259
128609815	chr11:128609815:G:A	1.53241e-05	-1.19804e-10	-1.33504
128610108	chr11:128610108:G:A	1.67875e-05	-1.19804e-10	-1.24383
128610401	chr11:128610401:G:A	9.86953e-06	-0.881088	-0.893922
128610458	chr11:128610458:C:G	3.49117e-05	-0.511641	-3.62583e-10
128610725	chr11:128610725:T:TC	2.99123e-05	-1.19804e-10	-0.666193
128610985	chr11:128610985:G:C	9.57547e-06	-0.532397	-1.27286
128610995	chr11:128610995:T:C	1.6403e-05	-1.19804e-10	-1.267
128611181	chr11:128611181:A:G	2.94189e-05	-1.19804e-10	-0.682825
128612270	chr11:128612270:A:G	1.00431e-05	-0.498379	-1.2592
128612446	chr11:128612446:G:A	2.90998e-05	-0.693733	-3.62583e-10
128612536	chr11:128612536:T:G	1.38493e-05	-0.155312	-1.28091
128614071	chr11:128614071:T:A	5.73735e-06	-1.22764	-1.08982
128614268	chr11:128614268:G:C	1.17318e-05	-1.60216	-3.62583e-10
128614529	chr11:128614529:A:G	1.99326e-05	-1.19804e-10	-1.0721
128614531	chr11:128614531:G:A	3.32911e-05	-1.19804e-10	-0.559172
128614843	chr11:128614843:A:ATT	3.55197e-05	0.306704	-0.801078
128614970	chr11:128614970:G:A	1.49657e-05	-1.19804e-10	-1.3587
128615695	chr11:128615695:C:T	3.26131e-05	-0.579749	-3.62583e-10
128615758	chr11:128615758:A:G	2.32131e-05	-1.59917	0.67942
128615847	chr11:128615847:A:T	1.48128e-05	-1.19804e-10	-1.36897
128616108	chr11:128616108:T:C	1.18845e-05	-0.450328	-1.1389
128616246	chr11:128616246:ATG:A	5.73618e-06	-1.38139	-0.93628
128616306	chr11:128616306:A:C	1.63464e-05	-1.19804e-10	-1.27046
128616441	chr11:128616441:C:A	1.50323e-05	-1.19804e-10	-1.35426
128616449	chr11:128616449:C:G	1.53464e-05	-1.33358	-3.62583e-10
128616598	chr11:128616598:A:G	1.48038e-05	-1.19804e-10	-1.36958
128616725	chr11:128616725:C:T	0.000126104	0.772642	-3.62583e-10
128616747	chr11:128616747:C:T	1.97614e-05	-1.19804e-10	-1.08073
128616856	chr11:128616856:G:A	1.20474e-05	-0.275214	-1.3004
128617069	chr11:128617069:G:A	1.49004e-05	-1.36308	-3.62583e-10
128617118	chr11:128617118:T:C	1.53648e-05	-1.19804e-10	-1.33239
128617174	chr11:128617174:T:C	1.00514e-05	-0.436718	-1.32003
128617574	chr11:128617574:A:G	1.01689e-05	-0.411516	-1.33361
128617919	chr11:128617919:G:T	1.29653e-05	-0.148711	-1.35347
128617959	chr11:128617959:T:C	2.38644e-05	-0.817432	-0.0746434
128618134	chr11:128618134:G:C	1.61237e-05	-1.19804e-10	-1.28417
128618427	chr11:128618427:G:A	7.29848e-06	-1.5985	-0.478301
128618898	chr11:128618898:C:T	1.90484e-05	0.217672	-1.33515
128619064	chr11:128619064:C:T	1.7529e-05	-1.19804e-10	-1.2006
128619095	chr11:128619095:G:A	3.25146e-06	-1.51608	-1.36928
128619156	chr11:128619156:T:G	3.16112e-05	-1.19804e-10	-0.610951
128619189	chr11:128619189:T:C	1.48178e-05	-1.19804e-10	-1.36863
128619375	chr11:128619375:G:A	2.05796e-05	-1.19804e-10	-1.04016
128619485	chr11:128619485:C:T	5.42837e-06	-1.60038	-0.772441
128619640	chr11:128619640:C:T	4.86672e-06	-1.60053	-0.881516
128619923	chr11:128619923:C:T	4.95205e-06	-1.60107	-0.863588
128620414	chr11:128620414:C:G	1.48269e-05	-1.19804e-10	-1.36802
128620487	chr11:128620487:G:A	9.74957e-06	-0.417767	-1.36947
128620847	chr11:128620847:T:C	3.95018e-06	-1.53297	-1.15773
128621453	chr11:128621453:A:G	2.07149e-05	-1.19804e-10	-1.03361
128622050	chr11:128622050:T:C	1.16034e-05	-0.992085	-0.621076
128622157	chr11:128622157:C:A	1.49397e-05	-1.19804e-10	-1.36044
128622225	chr11:128622225:A:G	1.48227e-05	-1.19804e-10	-1.3683
128622395	chr11:128622395:A:T	1.34323e-05	-1.4668	-3.62583e-10
128622478	chr11:128622478:G:T	6.68791e-06	-0.978344	-1.18582
128622553	chr11:128622553:C:T	1.48182e-05	-1.19804e-10	-1.36861
128622676	chr11:128622676:G:T	3.43472e-06	-1.5961	-1.23443
128622701	chr11:128622701:G:T	7.29046e-06	-0.814027	-1.26387
128622844	chr11:128622844:T:C	3.10354e-06	-1.59274	-1.33918
128623757	chr11:128623757:T:C	1.48276e-05	-1.19804e-10	-1.36797
128624129	chr11:128624129:C:A	2.17777e-05	-1.19804e-10	-0.983575
128624492	chr11:128624492:G:A	0.000126563	0.776276	-3.62583e-10
128624536	chr11:128624536:G:A	2.07529e-05	-1.19804e-10	-1.03178
128624583	chr11:128624583:A:G	5.72374e-06	-1.00487	-1.31497
128624729	chr11:128624729:C:T	2.38817e-05	-1.19804e-10	-0.891351
128624981	chr11:128624981:C:T	1.60062e-05	-1.19804e-10	-1.29149
128625054	chr11:128625054:T:C	9.05888e-05	-1.19804e-10	0.441868
128625094	chr11:128625094:A:G	2.48956e-05	-1.19804e-10	-0.849771
128625170	chr11:128625170:A:T	1.31466e-05	-1.4883	-3.62583e-10
128625205	chr11:128625205:T:C	7.25157e-06	-0.732567	-1.35068
128625312	chr11:128625312:C:T	4.62644e-05	-1.19804e-10	-0.23009
128625435	chr11:128625435:G:A	1.484e-05	-1.19804e-10	-1.36713
128626124	chr11:128626124:C:T	1.79166e-05	-1.19804e-10	-1.17873
128627057	chr11:128627057:C:T	1.57119e-05	-1.59733	0.287288
128627203	chr11:128627203:GA:G	1.49519e-05	-1.19804e-10	-1.35962
128627231	chr11:128627231:G:A	2.55032e-05	-1.19804e-10	-0.82566
128627405	chr11:128627405:T:G	1.1773e-05	-1.59865	-3.62583e-10
128627433	chr11:128627433:G:T	1.49644e-05	-1.19804e-10	-1.35879
128627660	chr11:128627660:C:T	1.48587e-05	-1.19804e-10	-1.36588
128627763	chr11:128627763:T:C	3.9954e-05	-1.19804e-10	-0.376735
128627894	chr11:128627894:G:T	2.30199e-05	-1.19804e-10	-0.928106
128628398	chr11:128628398:T:C	1.38103e-05	-1.43905	-3.62583e-10
128628611	chr11:128628611:AC:A	6.82121e-06	-1.09321	-1.05122
128628841	chr11:128628841:T:C	1.65857e-05	-1.19804e-10	-1.25592
128628865	chr11:128628865:A:G	7.11369e-06	-0.735464	-1.36698
128628966	chr11:128628966:G:A	0.000126137	0.772904	-3.62583e-10
128629105	chr11:128629105:T:C	7.8365e-06	-1.46569	-0.539978
128629317	chr11:128629317:A:G	2.05803e-05	-1.19804e-10	-1.04013
128630010	chr11:128630010:T:C	6.47152e-06	-1.51083	-0.68622
128630582	chr11:128630582:A:C	3.21921e-06	-1.5354	-1.35993
128631414	chr11:128631414:G:A	1.28272e-05	-1.51289	-3.62583e-10
128631448	chr11:128631448:C:T	1.59177e-05	-1.19804e-10	-1.29703
128631524	chr11:128631524:G:A	1.67115e-05	-1.19804e-10	-1.24836
128631677	chr11:128631677:A:G	2.57063e-05	0.0705075	-0.888234
128631887	chr11:128631887:AAATT:A	7.47081e-06	-0.737411	-1.31605
128632327	chr11:128632327:A:G	7.81766e-06	-0.675185	-1.33289
128632372	chr11:128632372:C:T	1.57684e-05	-1.19804e-10	-1.30646
128632601	chr11:128632601:A:G	8.14671e-06	-0.995747	-0.971102
128632837	chr11:128632837:T:C	7.85229e-06	-1.02029	-0.983367
128633507	chr11:128633507:C:T	9.66792e-06	-0.895714	-0.899935
128633700	chr11:128633700:G:A	1.89993e-05	-1.12006	-3.62583e-10
128633706	chr11:128633706:A:C	2.0887e-05	-1.02533	-3.62583e-10
128633766	chr11:128633766:C:T	7.06891e-06	-0.857319	-1.25144
128633959	chr11:128633959:G:A	1.56897e-05	-1.19804e-10	-1.31146
128634046	chr11:128634046:T:G	1.64182e-05	-1.19804e-10	-1.26607
128634278	chr11:128634278:T:TA	5.79555e-06	-1.56861	-0.738759
128634479	chr11:128634479:C:T	1.71703e-05	-1.19804e-10	-1.22128
128634543	chr11:128634543:G:A	1.17463e-05	-1.60093	-3.62583e-10
128634584	chr11:128634584:G:A	1.60612e-05	-1.19804e-10	-1.28806
128634595	chr11:128634595:G:C	1.86144e-05	-1.19804e-10	-1.14053
128634636	chr11:128634636:A:G	1.4955e-05	-0.662135	-0.697285
128634730	chr11:128634730:C:G	1.77e-05	-1.19804e-10	-1.1909
128634809	chr11:128634809:A:G	1.13003e-05	-0.653548	-0.986088
128635598	chr11:128635598:G:A	1.60816e-05	-1.19804e-10	-1.28679
128635997	chr11:128635997:A:C	1.49316e-05	-1.19804e-10	-1.36099
128636186	chr11:128636186:T:C	1.48428e-05	-1.19804e-10	-1.36695
128636570	chr11:128636570:G:T	1.4863e-05	-1.19804e-10	-1.36559
128636613	chr11:128636613:G:T	2.88631e-05	-0.701898	-3.62583e-10
128637171	chr11:128637171:A:G	5.69233e-06	-1.57408	-0.751268
128637352	chr11:128637352:A:G	1.53187e-05	-1.28964	-0.0457418
128637483	chr11:128637483:T:C	1.67436e-05	-1.19804e-10	-1.24645
128637530	chr11:128637530:T:C	1.50778e-05	-1.19804e-10	-1.35124
128637793	chr11:128637793:T:G	5.95386e-06	-1.43166	-0.848762
128638038	chr11:128638038:G:A	2.82421e-05	-1.19804e-10	-0.723648
128638227	chr11:128638227:A:G	2.57183e-05	-1.19804e-10	-0.817261
128638249	chr11:128638249:A:G	4.38995e-06	-1.59123	-0.993916
128638266	chr11:128638266:T:A	3.4333e-05	-1.19804e-10	-0.528356
128638360	chr11:128638360:A:G	3.29567e-05	-1.48507	0.915807
128638496	chr11:128638496:C:T	1.51377e-05	-1.19804e-10	-1.34727
128638518	chr11:128638518:A:T	5.36847e-05	-1.47643	1.39509
128638543	chr11:128638543:A:G	4.61701e-06	-1.57543	-0.959285
128638564	chr11:128638564:G:A	2.8278e-05	-1.19804e-10	-0.722379
128638593	chr11:128638593:A:G	1.50299e-05	-1.19804e-10	-1.35442
128638610	chr11:128638610:T:C	2.82815e-05	-1.19804e-10	-0.722253
128638762	chr11:128638762:T:G	1.39051e-05	-1.43152	-0.000687529
128638792	chr11:128638792:T:C	8.76697e-06	-1.46196	-0.431511
128638833	chr11:128638833:G:T	2.8347e-05	-1.19804e-10	-0.719942
128638980	chr11:128638980:C:G	1.56273e-05	-1.19804e-10	-1.31544
128639011	chr11:128639011:G:C	1.18083e-05	-1.59566	-3.62583e-10
128639250	chr11:128639250:T:A	1.5303e-05	-1.19804e-10	-1.33641
128639794	chr11:128639794:A:T	1.78415e-05	-1.19804e-10	-1.18293
128640234	chr11:128640234:A:G	1.3044e-05	-1.49613	-3.62583e-10
128640263	chr11:128640263:C:T	1.67276e-05	-1.19804e-10	-1.2474
128640459	chr11:128640459:T:C	2.79817e-05	-1.19804e-10	-0.732911
128640643	chr11:128640643:A:G	1.6176e-05	-1.42919	0.148252
128640756	chr11:128640756:C:G	3.69584e-05	-1.45977	1.0051
128641182	chr11:128641182:A:G	1.17489e-05	-1.6007	-3.62583e-10
128641351	chr11:128641351:T:C	0.000115848	-1.44539	2.13321
128641481	chr11:128641481:A:T	1.18058e-05	-1.59587	-3.62583e-10
128643222	chr11:128643222:A:C	1.50334e-05	-1.19804e-10	-1.35419
128643327	chr11:128643327:A:C	2.98744e-05	-1.46823	0.800773
128643328	chr11:128643328:C:T	3.07434e-05	-1.46619	0.827405
128643337	chr11:128643337:T:A	1.17171e-05	-1.59148	-0.0119345
128643418	chr11:128643418:C:T	1.62978e-05	-1.19804e-10	-1.27343
128643519	chr11:128643519:G:A	1.55823e-05	-1.19804e-10	-1.31833
128643562	chr11:128643562:A:G	2.72635e-05	-1.36062	0.601709
128643720	chr11:128643720:C:T	1.54466e-05	-1.19804e-10	-1.32708
128645229	chr11:128645229:T:C	2.76674e-05	-1.19804e-10	-0.744207
128645236	chr11:128645236:G:C	0.000288366	-1.19804e-10	1.59977
128645815	chr11:128645815:G:A	2.68046e-05	-1.19804e-10	-0.77589
128646007	chr11:128646007:A:T	2.37459e-05	-1.19804e-10	-0.897054
128646112	chr11:128646112:T:A	1.80512e-05	-1.19804e-10	-1.17125
128646540	chr11:128646540:C:G	0.000133239	0.82768	-3.62583e-10
128646944	chr11:128646944:G:A	1.55638e-05	-1.19804e-10	-1.31952
128647110	chr11:128647110:C:T	1.7132e-05	-1.19804e-10	-1.22351
128647261	chr11:128647261:A:G	1.58186e-05	-1.19804e-10	-1.30327
128647318	chr11:128647318:T:G	2.57344e-05	-1.19804e-10	-0.816635
128647882	chr11:128647882:G:A	1.31125e-05	-1.4909	-3.62583e-10
128648128	chr11:128648128:AG:A	0.000175993	-1.19804e-10	1.10598
128648200	chr11:128648200:GA:G	2.58967e-05	-0.810348	-3.62583e-10
128648335	chr11:128648335:T:C	2.57684e-05	-1.19804e-10	-0.815314
128648587	chr11:128648587:C:T	0.000244002	1.43271	-3.62583e-10
128648811	chr11:128648811:A:G	1.48767e-05	-1.19804e-10	-1.36466
128648871	chr11:128648871:G:A	2.42629e-05	-1.19804e-10	-0.875516
128650268	chr11:128650268:G:C	1.48752e-05	-1.19804e-10	-1.36477
128650298	chr11:128650298:G:T	1.49161e-05	-1.19804e-10	-1.36202
128650345	chr11:128650345:C:T	2.02179e-05	-1.19804e-10	-1.05789
128650735	chr11:128650735:A:G	3.21725e-06	-1.60224	-1.29369
128651159	chr11:128651159:A:G	1.6041e-05	-1.19804e-10	-1.28931
128651168	chr11:128651168:A:G	1.57995e-05	-1.19804e-10	-1.30449
128651426	chr11:128651426:C:T	0.000343718	-1.19804e-10	1.77536
128651483	chr11:128651483:A:G	1.68121e-05	-1.19804e-10	-1.24236
128651573	chr11:128651573:C:T	0.00015175	-1.44747	2.40524
128651956	chr11:128651956:C:T	1.5066e-05	-1.19804e-10	-1.35203
128652367	chr11:128652367:A:G	1.6161e-05	-1.19804e-10	-1.28186
128652373	chr11:128652373:T:C	3.59639e-06	-1.43798	-1.34656
128652523	chr11:128652523:G:A	7.46469e-05	-1.19804e-10	0.248307
128652598	chr11:128652598:A:G	5.1524e-05	-1.19804e-10	-0.122416
128652826	chr11:128652826:T:C	5.39884e-05	-1.19804e-10	-0.0756929
128652901	chr11:128652901:A:G	0.000236103	-0.950876	2.35068
128653037	chr11:128653037:G:A	8.68036e-05	-1.19804e-10	0.399185
128653105	chr11:128653105:T:C	3.78642e-05	-1.19804e-10	-0.430457
128653282	chr11:128653282:T:A	9.72618e-06	-1.32098	-0.468664
128653355	chr11:128653355:A:G	8.7996e-05	-1.19804e-10	0.412829
128653624	chr11:128653624:T:C	1.02579e-05	-0.845201	-0.891218
128654038	chr11:128654038:G:T	1.64839e-05	-1.19804e-10	-1.26208
128654193	chr11:128654193:T:C	2.77613e-05	-0.861262	0.120441
128654325	chr11:128654325:A:T	3.4476e-05	-1.19804e-10	-0.524201
128654549	chr11:128654549:G:A	2.0742e-05	-1.19804e-10	-1.0323
128654597	chr11:128654597:C:T	1.5809e-05	-1.19804e-10	-1.30388
128654671	chr11:128654671:T:C	4.46263e-06	-1.56044	-1.00828
128654757	chr11:128654757:A:G	4.8929e-06	-1.60049	-0.876188
128654765	chr11:128654765:A:G	3.86045e-06	-1.55066	-1.16302
128654967	chr11:128654967:A:T	1.66263e-05	-1.25348	-3.62583e-10
128655078	chr11:128655078:G:A	1.48239e-05	-1.19804e-10	-1.36822
128655450	chr11:128655450:C:T	1.60179e-05	-1.19804e-10	-1.29076
128655528	chr11:128655528:C:T	5.8978e-06	-1.36992	-0.919967
128655529	chr11:128655529:G:A	0.000572773	-1.19804e-10	2.28603
128655616	chr11:128655616:T:A	1.25961e-05	-1.53108	-3.62583e-10
128655631	chr11:128655631:G:A	1.59586e-05	-1.19804e-10	-1.29447
128655780	chr11:128655780:T:G	5.13711e-06	-1.58847	-0.8395
128655782	chr11:128655782:G:A	5.05644e-06	-1.59114	-0.852657
128656094	chr11:128656094:T:C	5.23829e-06	-1.5896	-0.818864
128656197	chr11:128656197:C:T	5.1165e-06	-1.58918	-0.842812
128656236	chr11:128656236:T:C	2.25674e-05	-1.19804e-10	-0.947956
128656511	chr11:128656511:A:G	6.41393e-06	-1.39057	-0.815417
128656526	chr11:128656526:T:C	5.24654e-06	-1.58326	-0.823636
128656571	chr11:128656571:TTTA:T	1.06413e-05	-1.50682	-0.192903
128656590	chr11:128656590:A:G	5.18024e-06	-1.57232	-0.847291
128656619	chr11:128656619:G:A	5.64413e-06	-1.56743	-0.766418
128656707	chr11:128656707:C:T	4.22559e-06	-1.25563	-1.36767
128656720	chr11:128656720:T:C	5.77706e-06	-1.5791	-0.73147
128657057	chr11:128657057:A:T	1.88649e-05	-1.19804e-10	-1.12716
128657215	chr11:128657215:T:C	5.39444e-06	-1.58074	-0.798355
128657235	chr11:128657235:T:C	5.68454e-06	-1.57297	-0.753747
128657269	chr11:128657269:A:G	5.18038e-06	-1.58413	-0.835454
128657274	chr11:128657274:T:C	5.75308e-06	-1.34583	-0.968892
128657449	chr11:128657449:C:T	5.22013e-06	-1.58555	-0.826392
128657612	chr11:128657612:TC:T	5.21369e-06	-1.1621	-1.25108
128657719	chr11:128657719:C:T	2.26124e-05	-1.19804e-10	-0.945964
128657789	chr11:128657789:T:C	5.83879e-06	-1.56102	-0.738915
128657819	chr11:128657819:A:G	5.39006e-06	-1.57742	-0.802482
128658093	chr11:128658093:C:T	1.59329e-05	-1.19804e-10	-1.29607
128658279	chr11:128658279:G:A	5.43341e-06	-1.58887	-0.78303
128658415	chr11:128658415:C:T	3.47371e-06	-1.58679	-1.23245
128658425	chr11:128658425:G:A	1.2626e-05	-1.52871	-3.62583e-10
128658567	chr11:128658567:G:T	4.28686e-06	-1.24129	-1.36762
128658698	chr11:128658698:G:A	4.83432e-06	-1.59557	-0.893151
128658823	chr11:128658823:G:A	6.98152e-06	-1.59471	-0.526488
128658918	chr11:128658918:T:C	4.34454e-06	-1.22646	-1.36908
128658973	chr11:128658973:T:C	1.55615e-05	-1.19804e-10	-1.31966
128659314	chr11:128659314:A:AT	5.46856e-06	-1.19091	-1.17453
128659337	chr11:128659337:T:C	6.89105e-06	-1.30516	-0.82908
128659598	chr11:128659598:T:C	6.05779e-06	-1.35015	-0.912969
128659882	chr11:128659882:G:A	5.40815e-06	-1.57224	-0.804312
128659947	chr11:128659947:C:T	6.82321e-06	-1.29581	-0.848324
128660028	chr11:128660028:C:T	1.54088e-05	-1.19804e-10	-1.32953
128660072	chr11:128660072:G:A	1.88336e-05	-1.19804e-10	-1.12882
128660360	chr11:128660360:A:G	5.48945e-06	-1.57849	-0.783149
128660511	chr11:128660511:G:A	5.38886e-06	-1.5811	-0.799026
128660680	chr11:128660680:T:C	5.49587e-06	-1.58372	-0.776746
128660789	chr11:128660789:T:C	1.54275e-05	-1.19804e-10	-1.32831
128661066	chr11:128661066:A:G	5.42111e-06	-1.58322	-0.790941
128661155	chr11:128661155:A:C	5.40437e-06	-1.57623	-0.801027
128661844	chr11:128661844:C:A	5.25793e-06	-1.03781	-1.36692
128662124	chr11:128662124:C:G	6.28709e-06	-1.34864	-0.87732
128662442	chr11:128662442:A:T	4.27833e-06	-1.24387	-1.36703
128662492	chr11:128662492:T:C	4.35043e-06	-1.22523	-1.36896
128662753	chr11:128662753:G:T	5.90005e-06	-1.58531	-0.704191
128662759	chr11:128662759:C:A	4.55084e-06	-1.34905	-1.2001
128663017	chr11:128663017:T:G	6.69266e-06	-0.810651	-1.3528
128663334	chr11:128663334:T:C	7.15472e-06	-1.27943	-0.817261
128663335	chr11:128663335:G:A	5.58764e-06	-1.5811	-0.762803
128663407	chr11:128663407:A:G	4.38325e-06	-1.21835	-1.36833
128663812	chr11:128663812:T:C	2.01652e-05	-1.19804e-10	-1.06051
128663967	chr11:128663967:A:G	1.54203e-05	-1.19804e-10	-1.32878
128664155	chr11:128664155:C:T	1.59867e-05	-1.19804e-10	-1.2927
128664163	chr11:128664163:A:G	1.49073e-05	-1.19804e-10	-1.36261
128664264	chr11:128664264:C:T	2.40133e-05	-1.19804e-10	-0.885857
128664679	chr11:128664679:A:G	1.63769e-05	-1.19804e-10	-1.26859
128665286	chr11:128665286:G:A	1.90472e-05	-1.19804e-10	-1.11754
128665600	chr11:128665600:G:A	2.25712e-05	-1.19804e-10	-0.947788
128666075	chr11:128666075:T:TTTTCTTTCTTC	2.46444e-05	-1.19804e-10	-0.859914
128666384	chr11:128666384:AC:A	2.5379e-05	-1.19804e-10	-0.830541
128666428	chr11:128666428:C:T	1.90437e-05	-1.19804e-10	-1.11773
128667067	chr11:128667067:C:A	1.65937e-05	-1.19804e-10	-1.25544
128667123	chr11:128667123:C:T	1.63823e-05	-1.19804e-10	-1.26826
128667169	chr11:128667169:A:G	3.50585e-06	-1.58891	-1.22112
128667783	chr11:128667783:G:A	2.35287e-05	-1.19804e-10	-0.906244
128667800	chr11:128667800:G:A	4.8108e-06	-1.39791	-1.09569
128667850	chr11:128667850:G:A	1.88069e-05	-1.19804e-10	-1.13024
128667914	chr11:128667914:T:C	2.26437e-05	-1.19804e-10	-0.944581
128668120	chr11:128668120:T:C	3.47414e-06	-1.58264	-1.23648
128668177	chr11:128668177:G:A	1.63711e-05	-1.19804e-10	-1.26894
128668227	chr11:128668227:A:G	0.000152167	-1.19804e-10	0.960513
128668411	chr11:128668411:G:A	1.87993e-05	-1.19804e-10	-1.13064
128668454	chr11:128668454:A:AGCC	6.04354e-06	-0.896447	-1.36903
128668706	chr11:128668706:G:A	1.18301e-05	-1.59382	-3.62583e-10
128669077	chr11:128669077:G:T	0.000115849	-1.19804e-10	0.687826
128669230	chr11:128669230:A:G	1.74442e-05	-1.19804e-10	-1.20546
128669683	chr11:128669683:G:T	1.96816e-05	-1.19804e-10	-1.08478
128669766	chr11:128669766:A:G	1.67875e-05	-1.19804e-10	-1.24383
128670079	chr11:128670079:A:G	1.47931e-05	-1.3703	-3.62583e-10
128670204	chr11:128670204:A:G	3.67482e-06	-1.57399	-1.18897
128670211	chr11:128670211:T:C	3.45897e-06	-1.57891	-1.24459
128670633	chr11:128670633:T:C	1.53911e-05	-1.19804e-10	-1.33067
128670689	chr11:128670689:G:A	1.80233e-05	-1.19804e-10	-1.17279
128671258	chr11:128671258:G:A	1.68077e-05	-1.19804e-10	-1.24262
128671423	chr11:128671423:T:C	1.52191e-05	-1.19804e-10	-1.34191
128671776	chr11:128671776:G:A	1.96288e-05	-1.19804e-10	-1.08747
128671910	chr11:128671910:A:G	1.80346e-05	-1.19804e-10	-1.17217
128671945	chr11:128671945:C:T	1.98619e-05	-1.19804e-10	-1.07566
128672126	chr11:128672126:A:C	2.12794e-05	-1.19804e-10	-1.00672
128672306	chr11:128672306:C:T	0.000187386	-1.17201	2.34072
128672378	chr11:128672378:T:C	1.80189e-05	-1.19804e-10	-1.17304
128672479	chr11:128672479:A:T	1.96555e-05	-1.19804e-10	-1.08611
128672572	chr11:128672572:C:T	5.12084e-05	-1.19804e-10	-0.12856
128673231	chr11:128673231:G:A	1.80258e-05	-1.19804e-10	-1.17266
128673245	chr11:128673245:G:A	2.03401e-05	-1.19804e-10	-1.05187
128673402	chr11:128673402:T:C	3.94605e-06	-1.32626	-1.36549
128673435	chr11:128673435:A:G	2.755e-05	-1.19804e-10	-0.74846
128673513	chr11:128673513:G:C	4.23514e-06	-1.26072	-1.36033
128674357	chr11:128674357:G:A	1.87303e-05	-1.19804e-10	-1.13432
128674968	chr11:128674968:A:T	7.75547e-06	-1.59584	-0.420226
128674996	chr11:128674996:A:G	7.90909e-06	-1.30623	-0.690225
128675140	chr11:128675140:G:T	2.8092e-05	-1.19804e-10	-0.728977
128675181	chr11:128675181:C:T	4.78356e-05	-1.19804e-10	-0.196692
128675322	chr11:128675322:C:T	3.4121e-06	-1.56934	-1.26779
128675323	chr11:128675323:G:A	1.96816e-05	-1.19804e-10	-1.08478
128675520	chr11:128675520:C:T	6.91773e-06	-0.762299	-1.36808
128675546	chr11:128675546:G:A	1.55468e-05	-1.19804e-10	-1.32061
128675564	chr11:128675564:C:T	1.51053e-05	-1.19804e-10	-1.34942
128675656	chr11:128675656:A:T	1.67665e-05	-1.19804e-10	-1.24508
128675813	chr11:128675813:A:G	1.81908e-05	-1.19804e-10	-1.16355
128675948	chr11:128675948:A:T	1.80121e-05	-1.19804e-10	-1.17342
128676689	chr11:128676689:C:A	1.74298e-05	-1.19804e-10	-1.20628
128676726	chr11:128676726:G:A	2.00591e-05	-1.19804e-10	-1.06578
128676739	chr11:128676739:G:T	3.12314e-06	-1.59174	-1.33388
128677054	chr11:128677054:T:G	1.80258e-05	-1.19804e-10	-1.17266
128677325	chr11:128677325:A:G	2.13128e-05	-1.19804e-10	-1.00515
128677367	chr11:128677367:C:T	1.51045e-05	-1.19804e-10	-1.34947
128677533	chr11:128677533:C:A	4.41064e-05	-1.19804e-10	-0.277859
128677997	chr11:128677997:A:G	1.51519e-05	-1.19804e-10	-1.34633
128678129	chr11:128678129:C:A	4.33786e-05	-0.294496	-3.62583e-10
128678354	chr11:128678354:C:T	1.80258e-05	-1.19804e-10	-1.17266
128678397	chr11:128678397:C:A	1.80258e-05	-1.19804e-10	-1.17266
128678465	chr11:128678465:G:A	1.64006e-05	-1.19804e-10	-1.26714
128678874	chr11:128678874:T:C	1.79938e-05	-1.19804e-10	-1.17444
128679064	chr11:128679064:C:G	2.42589e-05	-1.19804e-10	-0.875678
128679095	chr11:128679095:C:T	1.48332e-05	-1.19804e-10	-1.3676
128679119	chr11:128679119:A:T	2.40818e-05	-1.19804e-10	-0.883008
128679151	chr11:128679151:C:T	5.11073e-06	-1.16332	-1.2698
128679946	chr11:128679946:TTTG:T	1.52036e-05	-1.19804e-10	-1.34293
128680012	chr11:128680012:C:T	2.41121e-05	-1.19804e-10	-0.881747
128680210	chr11:128680210:A:G	1.96816e-05	-1.19804e-10	-1.08478
128680506	chr11:128680506:T:C	1.50781e-05	-1.19804e-10	-1.35122
128681682	chr11:128681682:C:T	2.07838e-05	-1.19804e-10	-1.03029
128681775	chr11:128681775:C:A	3.03486e-05	-1.19804e-10	-0.651711
128681869	chr11:128681869:C:T	1.99029e-05	-1.19804e-10	-1.0736
128681962	chr11:128681962:G:A	1.52816e-05	-1.19804e-10	-1.33781
128682968	chr11:128682968:G:A	3.03632e-05	-1.19804e-10	-0.65123
128683519	chr11:128683519:T:C	6.8823e-05	-1.19804e-10	0.167075
128684057	chr11:128684057:G:A	2.01754e-05	-1.06	-3.62583e-10
128684186	chr11:128684186:C:T	1.63302e-05	-1.19804e-10	-1.27145
128685106	chr11:128685106:C:A	2.36509e-05	-1.19804e-10	-0.901063
128685121	chr11:128685121:G:T	2.38533e-05	-1.19804e-10	-0.892542
128685484	chr11:128685484:T:C	6.55761e-06	-0.834787	-1.34905
128685992	chr11:128685992:C:T	1.73324e-05	-1.19804e-10	-1.21189
128686389	chr11:128686389:C:T	1.17928e-05	-1.59697	-3.62583e-10
128686660	chr11:128686660:A:G	2.1565e-05	-1.19804e-10	-0.99339
128686835	chr11:128686835:T:C	2.04863e-05	-1.19804e-10	-1.04471
128687163	chr11:128687163:C:G	3.64331e-05	-1.19804e-10	-0.468984
128687459	chr11:128687459:G:C	2.48924e-05	-1.19804e-10	-0.849902
128688554	chr11:128688554:A:G	0.000120971	-1.19804e-10	0.731085
128688601	chr11:128688601:C:CTGG	1.84439e-05	-1.19804e-10	-1.14973
128688653	chr11:128688653:G:A	2.36674e-05	-1.19804e-10	-0.900362
128688845	chr11:128688845:C:T	1.86024e-05	-1.19804e-10	-1.14117
128689076	chr11:128689076:A:G	0.000157842	-1.19804e-10	0.997132
128689172	chr11:128689172:C:T	1.67352e-05	-1.19804e-10	-1.24695
128690381	chr11:128690381:T:C	4.52008e-05	1.02418	-1.27753
128690634	chr11:128690634:T:C	0.000204083	-1.45726	2.71133
128690731	chr11:128690731:C:T	8.13982e-05	1.02735	-0.692464
128690813	chr11:128690813:G:A	1.90111e-05	-1.19804e-10	-1.11944
128691179	chr11:128691179:CA:C	3.54738e-05	-1.19804e-10	-0.495667
128691325	chr11:128691325:T:C	1.52755e-05	-1.19804e-10	-1.33821
128691926	chr11:128691926:G:A	2.16223e-05	-1.19804e-10	-0.990739
128692203	chr11:128692203:C:T	0.000409812	2.43207	-0.480838
128692229	chr11:128692229:G:A	0.000108208	-1.19804e-10	0.619592
128692676	chr11:128692676:C:A	0.000134859	-1.19804e-10	0.839766
128693142	chr11:128693142:G:C	3.3248e-06	-1.49496	-1.36809
128693497	chr11:128693497:C:T	1.90081e-05	-1.51531	0.395717
128693778	chr11:128693778:G:C	0.00290372	-1.19804e-10	3.90929
128693788	chr11:128693788:T:C	2.70969e-05	-1.19804e-10	-0.765042
128693831	chr11:128693831:T:C	3.10082e-05	-1.19804e-10	-0.630212
128694832	chr11:128694832:C:A	1.33705e-05	-1.46725	-0.00415811
128695101	chr11:128695101:T:C	0.000806682	3.83838	-1.20991
128695139	chr11:128695139:C:T	0.000249556	2.53101	-1.07579
128695248	chr11:128695248:G:A	2.08419e-05	-1.19804e-10	-1.0275
128695249	chr11:128695249:T:C	1.55016e-05	-1.19804e-10	-1.32352
128695855	chr11:128695855:A:G	1.52658e-05	-1.19804e-10	-1.33885
128696001	chr11:128696001:C:T	2.08668e-05	-1.19804e-10	-1.0263
128696020	chr11:128696020:G:A	0.000145857	-1.19804e-10	0.918163
128696263	chr11:128696263:G:A	9.95732e-06	-1.57612	-0.19004
128697113	chr11:128697113:G:A	1.48734e-05	-1.19804e-10	-1.36489
128697600	chr11:128697600:G:A	1.69503e-05	-1.19804e-10	-1.23418
128697981	chr11:128697981:G:A	0.000479981	2.26587	-0.15659
128698034	chr11:128698034:TC:T	0.000579009	3.27264	-0.975786
128698382	chr11:128698382:G:A	4.43054e-05	-1.19804e-10	-0.273356
128698594	chr11:128698594:T:C	1.14901e-05	-1.49254	-0.130437
128698796	chr11:128698796:A:G	7.55982e-05	-1.19804e-10	0.26097
128698804	chr11:128698804:C:T	3.01912e-05	-1.19804e-10	-0.656911
128698842	chr11:128698842:C:T	4.66621e-05	-1.19804e-10	-0.221531
128698933	chr11:128698933:G:A	1.14473e-05	-1.51058	-0.116131
128699520	chr11:128699520:C:T	3.03136e-06	-1.59918	-1.35627
128699559	chr11:128699559:T:C	7.50817e-06	-1.51432	-0.534155
128699674	chr11:128699674:C:T	6.61776e-06	-1.47137	-0.703339
128699698	chr11:128699698:A:G	3.31645e-05	-1.19804e-10	-0.562982
128699736	chr11:128699736:G:A	4.51643e-05	-1.19804e-10	-0.254155
128699980	chr11:128699980:C:T	1.48035e-05	-1.19804e-10	-1.3696
128700453	chr11:128700453:A:C	4.91925e-05	-1.19804e-10	-0.168721
128700466	chr11:128700466:G:C	2.5971e-05	-0.807483	-3.62583e-10
128700881	chr11:128700881:A:G	1.86126e-05	-1.19804e-10	-1.14062
128701148	chr11:128701148:A:G	1.11912e-05	-1.50433	-0.145004
128701185	chr11:128701185:T:C	1.10524e-05	-1.51988	-0.141933
128701749	chr11:128701749:C:A	1.97407e-05	-1.08178	-3.62583e-10
128701761	chr11:128701761:G:C	4.55104e-05	-1.19804e-10	-0.246522
128701815	chr11:128701815:T:C	0.000175418	2.45217	-1.34946
128702359	chr11:128702359:C:T	2.04829e-05	-1.19804e-10	-1.04487
128702499	chr11:128702499:G:A	7.6576e-05	-1.19804e-10	0.273821
128702648	chr11:128702648:G:A	2.04577e-05	-1.19804e-10	-1.0461
128702790	chr11:128702790:A:T	3.89432e-05	-1.19804e-10	-0.40236
128703490	chr11:128703490:C:T	1.17395e-05	-1.6015	-3.62583e-10
128703567	chr11:128703567:G:A	4.42856e-05	-1.19804e-10	-0.273803
128703678	chr11:128703678:A:G	1.5618e-05	-1.19804e-10	-1.31604
128703725	chr11:128703725:C:G	5.08085e-05	-1.19804e-10	-0.136399
128704255	chr11:128704255:C:T	3.47356e-06	-1.60221	-1.21707
128704278	chr11:128704278:G:A	9.49135e-06	-1.55633	-0.257756
128704291	chr11:128704291:AC:A	1.48068e-05	-1.19804e-10	-1.36938
128704782	chr11:128704782:C:A	4.93332e-05	-1.19804e-10	-0.165865
128704962	chr11:128704962:G:T	2.57311e-05	-0.816763	-3.62583e-10
128705553	chr11:128705553:CAGG:C	1.90461e-05	-1.19804e-10	-1.1176
128705602	chr11:128705602:G:A	1.90554e-05	-1.19804e-10	-1.11711
128705935	chr11:128705935:C:T	2.68759e-05	-1.19804e-10	-0.773233
128706244	chr11:128706244:C:G	8.16304e-05	-1.19804e-10	0.337739
128706386	chr11:128706386:C:T	1.17328e-05	-1.60207	-3.62583e-10
128706430	chr11:128706430:G:T	1.49448e-05	-1.19804e-10	-1.3601
128706637	chr11:128706637:A:T	8.24739e-05	-1.19804e-10	0.348019
128706882	chr11:128706882:T:C	1.48164e-05	-1.19804e-10	-1.36873
128707144	chr11:128707144:T:C	3.00667e-06	-1.59455	-1.36908
128707729	chr11:128707729:G:C	0.000383432	2.64141	-0.756712
128708152	chr11:128708152:T:G	0.00024419	2.59569	-1.16221
128708185	chr11:128708185:C:T	1.19757e-05	-1.58159	-3.62583e-10
128708262	chr11:128708262:T:C	5.90879e-06	-1.59996	-0.688065
128708311	chr11:128708311:A:G	2.39617e-05	-1.19804e-10	-0.888005
128708377	chr11:128708377:C:T	1.99149e-05	-1.19804e-10	-1.073
128709830	chr11:128709830:C:T	1.18946e-05	-1.58838	-3.62583e-10
128710360	chr11:128710360:C:G	4.89673e-05	-1.19804e-10	-0.17331
128710683	chr11:128710683:T:C	2.03753e-05	-1.19804e-10	-1.05014
128711713	chr11:128711713:A:G	4.68778e-05	-1.19804e-10	-0.216918
128712362	chr11:128712362:G:A	1.59806e-05	-1.19804e-10	-1.29309
128712379	chr11:128712379:T:C	1.48721e-05	-1.19804e-10	-1.36497
128712619	chr11:128712619:T:C	4.47729e-06	-1.2406	-1.32484
128712662	chr11:128712662:T:C	4.16964e-06	-1.57058	-1.06605
128712968	chr11:128712968:T:A	1.76012e-05	-1.19804e-10	-1.19649
128713049	chr11:128713049:C:T	8.25758e-06	-1.25556	-0.697768
128713120	chr11:128713120:C:T	1.92174e-05	-1.19804e-10	-1.10865
128713165	chr11:128713165:C:G	7.25605e-05	-0.431184	0.651143
128713359	chr11:128713359:C:T	1.78151e-05	-1.19804e-10	-1.18441
128713615	chr11:128713615:G:A	1.79162e-05	-1.19804e-10	-1.17876
128713680	chr11:128713680:T:C	1.51286e-05	-1.19804e-10	-1.34788
128714080	chr11:128714080:C:T	1.38427e-05	-1.4367	-3.62583e-10
128714425	chr11:128714425:C:T	5.89691e-05	0.451042	-0.438492
128714846	chr11:128714846:C:CCGTG	1.51597e-05	-1.19804e-10	-1.34582
128714870	chr11:128714870:A:C	0.000756043	2.69658	-0.132949
128714918	chr11:128714918:G:A	6.00069e-05	0.787193	-0.757197
128715132	chr11:128715132:G:C	1.52701e-05	-1.19804e-10	-1.33857
128715325	chr11:128715325:C:T	1.22677e-05	-1.55749	-3.62583e-10
128716000	chr11:128716000:G:C	1.48039e-05	-1.19804e-10	-1.36958
128716029	chr11:128716029:G:A	1.53529e-05	-0.0543734	-1.27878
128716367	chr11:128716367:G:C	6.42165e-06	-1.59272	-0.612071
128717178	chr11:128717178:T:C	1.70309e-05	-1.19804e-10	-1.22943
128717401	chr11:128717401:C:T	2.42188e-05	-1.19804e-10	-0.877333
128717508	chr11:128717508:C:T	1.63566e-05	-1.19804e-10	-1.26983
128717516	chr11:128717516:C:T	8.5091e-06	-1.59261	-0.330717
128718446	chr11:128718446:TC:T	0.00016238	2.1975	-1.17202
128719312	chr11:128719312:G:C	3.45388e-05	-1.19804e-10	-0.522379
128719318	chr11:128719318:A:AT	1.51561e-05	-1.19804e-10	-1.34606
128719487	chr11:128719487:T:C	1.64232e-05	-1.19804e-10	-1.26577
128719577	chr11:128719577:C:T	1.5961e-05	-1.54782	0.253507
128719607	chr11:128719607:G:A	0.000408775	1.9487	-3.62583e-10
128720428	chr11:128720428:C:T	1.50171e-05	-1.19804e-10	-1.35528
128721974	chr11:128721974:A:G	2.50886e-05	-1.19804e-10	-0.842051
128722137	chr11:128722137:G:A	6.08732e-06	-0.896805	-1.36145
128722339	chr11:128722339:G:A	2.16424e-05	-1.19804e-10	-0.989806
128722649	chr11:128722649:T:C	2.5578e-05	-1.19804e-10	-0.822731
128722932	chr11:128722932:C:T	6.58803e-06	-0.81785	-1.36136
128723293	chr11:128723293:G:A	4.24136e-05	-0.316994	-3.62583e-10
128723386	chr11:128723386:A:G	0.000131417	1.6938	-0.879883
128723388	chr11:128723388:G:A	1.21431e-05	-1.5677	-3.62583e-10
128723598	chr11:128723598:G:A	0.000130956	1.46588	-0.655484
128723651	chr11:128723651:G:T	0.000309916	2.32692	-0.655085
128723912	chr11:128723912:G:T	1.53127e-05	-1.19804e-10	-1.33578
128724266	chr11:128724266:C:T	1.56321e-05	-1.52033	0.205195
128724282	chr11:128724282:C:A	1.18448e-05	-1.59257	-3.62583e-10
128724956	chr11:128724956:C:T	0.00011864	1.36211	-0.650483
128724980	chr11:128724980:G:A	1.52319e-05	-0.269416	-1.07165
128724989	chr11:128724989:C:T	1.48105e-05	-1.19804e-10	-1.36913
128725278	chr11:128725278:A:G	1.62391e-05	-0.203539	-1.0735
128725645	chr11:128725645:TCC:T	0.000128622	0.966807	-0.174389
128725778	chr11:128725778:C:T	3.96072e-06	-1.49401	-1.19403
128726376	chr11:128726376:G:A	7.55705e-06	-0.78017	-1.26181
128726474	chr11:128726474:T:A	0.00102754	3.73214	-0.861679
128727101	chr11:128727101:T:C	1.62527e-05	-1.19804e-10	-1.2762
128727151	chr11:128727151:A:G	0.000271053	2.75877	-1.22092
128727262	chr11:128727262:G:A	6.03088e-05	-1.19804e-10	0.0350154
128727505	chr11:128727505:G:A	5.86087e-06	-1.0882	-1.20796
128727822	chr11:128727822:C:G	2.44875e-05	-1.19804e-10	-0.8663
128727965	chr11:128727965:A:G	2.9613e-05	-1.19804e-10	-0.676248
128729127	chr11:128729127:G:A	1.57184e-05	-1.19804e-10	-1.30963
128729313	chr11:128729313:G:C	1.76007e-05	-1.19804e-10	-1.19653
128730061	chr11:128730061:G:A	2.89262e-05	-1.19804e-10	-0.699716
128730155	chr11:128730155:C:A	1.59602e-05	-1.19804e-10	-1.29437
128730311	chr11:128730311:C:T	6.16414e-05	1.30237	-1.2455
128730486	chr11:128730486:G:A	2.99564e-05	-1.19804e-10	-0.66472
128730832	chr11:128730832:G:A	2.18826e-05	-1.19804e-10	-0.978773
128730855	chr11:128730855:C:T	6.96863e-05	1.51441	-1.33487
128731143	chr11:128731143:C:T	1.28514e-05	-1.51101	-3.62583e-10
128731300	chr11:128731300:A:C	1.76182e-05	-1.19553	-3.62583e-10
128731688	chr11:128731688:G:A	1.82891e-05	-1.19804e-10	-1.15816
128731725	chr11:128731725:G:T	6.99773e-05	1.52733	-1.34362
128731831	chr11:128731831:T:C	4.76308e-05	0.907286	-1.10827
128731896	chr11:128731896:C:T	4.49073e-05	0.850731	-1.11059
128731897	chr11:128731897:G:A	1.69093e-05	-1.19804e-10	-1.2366
128731975	chr11:128731975:G:C	7.00009e-05	1.51207	-1.32802
128732251	chr11:128732251:C:T	4.46081e-05	0.847218	-1.11377
128732338	chr11:128732338:G:A	3.04776e-05	-0.647472	-3.62583e-10
128732579	chr11:128732579:T:C	6.38899e-06	-0.980378	-1.22951
128732932	chr11:128732932:A:G	0.000141775	1.7041	-0.814326
128733076	chr11:128733076:A:T	2.13263e-05	-1.19804e-10	-1.00452
128733098	chr11:128733098:T:C	2.14253e-05	-1.19804e-10	-0.99989
128733129	chr11:128733129:G:A	1.48226e-05	-1.19804e-10	-1.36831
128733250	chr11:128733250:T:G	1.51044e-05	-1.19804e-10	-1.34948
128733253	chr11:128733253:A:C	3.28245e-05	-1.19804e-10	-0.573287
128733314	chr11:128733314:C:T	1.75875e-05	-1.19804e-10	-1.19727
128733508	chr11:128733508:C:T	2.00205e-05	-1.19804e-10	-1.06771
128734115	chr11:128734115:C:T	4.58721e-06	-1.59915	-0.942046
128734127	chr11:128734127:G:A	5.89227e-06	-0.94589	-1.34493
128734196	chr11:128734196:G:A	1.56372e-05	-1.19804e-10	-1.31481
128734337	chr11:128734337:G:T	1.14356e-05	-1.45586	-0.171868
128734370	chr11:128734370:G:A	4.25121e-06	-1.33446	-1.2828
128734490	chr11:128734490:G:A	1.62187e-05	-1.19804e-10	-1.2783
128734808	chr11:128734808:C:T	1.58051e-05	-1.19804e-10	-1.30413
128734847	chr11:128734847:G:A	1.51517e-05	-1.19804e-10	-1.34635
128735165	chr11:128735165:T:C	3.08459e-05	-1.19804e-10	-0.635459
128735274	chr11:128735274:T:A	2.2519e-05	-0.14411	-0.805994
128735405	chr11:128735405:G:A	1.58564e-05	-1.19804e-10	-1.30089
128735659	chr11:128735659:G:A	1.89935e-05	-1.19804e-10	-1.12036
128735706	chr11:128735706:C:T	1.59401e-05	-1.19804e-10	-1.29563
128735961	chr11:128735961:T:C	1.84089e-05	-1.19804e-10	-1.15163
128736437	chr11:128736437:T:G	1.85246e-05	-1.19804e-10	-1.14536
128736613	chr11:128736613:C:T	1.15337e-05	-1.46938	-0.149807
128736809	chr11:128736809:T:C	1.80546e-05	-1.19804e-10	-1.17106
128737143	chr11:128737143:T:C	1.82271e-05	-1.19804e-10	-1.16155
128737188	chr11:128737188:G:C	4.77219e-05	0.791526	-0.990599
128737237	chr11:128737237:C:A	1.80796e-05	-1.19804e-10	-1.16968
128737395	chr11:128737395:C:T	1.58996e-05	-1.19804e-10	-1.29817
128737424	chr11:128737424:A:C	1.59409e-05	-1.19804e-10	-1.29558
128737457	chr11:128737457:T:C	1.6041e-05	-1.19804e-10	-1.28932
128737572	chr11:128737572:G:A	1.63167e-05	-1.19804e-10	-1.27227
128737714	chr11:128737714:T:C	8.33611e-05	1.72402	-1.3653
128737824	chr11:128737824:A:G	1.63571e-05	-1.19804e-10	-1.2698
128737840	chr11:128737840:T:C	3.49577e-05	-1.42049	0.910169
128737863	chr11:128737863:C:T	1.70237e-05	-1.19804e-10	-1.22986
128738099	chr11:128738099:A:T	1.50173e-05	-1.19804e-10	-1.35526
128738168	chr11:128738168:C:T	2.30619e-05	-1.19804e-10	-0.926279
128738346	chr11:128738346:C:T	1.60434e-05	-1.19804e-10	-1.28916
128738370	chr11:128738370:C:T	1.64906e-05	-1.19804e-10	-1.26167
128738839	chr11:128738839:G:A	1.51391e-05	-1.19804e-10	-1.34718
128738923	chr11:128738923:G:A	1.52029e-05	-1.19804e-10	-1.34298
128739124	chr11:128739124:A:G	1.85728e-05	-1.19804e-10	-1.14276
128739197	chr11:128739197:G:C	3.08232e-05	-0.636196	-3.62583e-10
128739500	chr11:128739500:A:C	1.7807e-05	-1.19804e-10	-1.18487
128739614	chr11:128739614:T:G	1.77586e-05	-1.19804e-10	-1.18759
128739966	chr11:128739966:A:T	1.48251e-05	-1.19804e-10	-1.36814
128739967	chr11:128739967:GA:G	1.48246e-05	-1.19804e-10	-1.36817
128739970	chr11:128739970:CCA:C	1.48246e-05	-1.19804e-10	-1.36817
128740110	chr11:128740110:T:C	1.7496e-05	-1.19804e-10	-1.20249
128740368	chr11:128740368:C:T	3.09862e-05	0.564462	-1.19538
128740416	chr11:128740416:T:C	8.5613e-05	1.12957	-0.744194
128740442	chr11:128740442:G:A	1.51041e-05	-1.19804e-10	-1.3495
128740461	chr11:128740461:C:T	1.14025e-05	-1.33354	-0.297087
128740992	chr11:128740992:C:A	4.15065e-06	-1.28102	-1.36018
128741094	chr11:128741094:T:C	1.76727e-05	-1.19804e-10	-1.19244
128741266	chr11:128741266:G:A	1.69201e-05	-1.19804e-10	-1.23596
128741286	chr11:128741286:G:A	1.52747e-05	-1.19804e-10	-1.33826
128741329	chr11:128741329:G:T	3.7306e-06	-1.47917	-1.26872
128741388	chr11:128741388:G:A	6.44015e-05	1.46216	-1.36148
128741440	chr11:128741440:C:T	2.22167e-05	-1.19804e-10	-0.963617
128741475	chr11:128741475:G:A	1.4931e-05	-1.19804e-10	-1.36102
128741568	chr11:128741568:C:T	9.35233e-05	0.473748	-3.62583e-10
128741623	chr11:128741623:G:A	1.02279e-05	-1.37423	-0.365115
128742023	chr11:128742023:C:T	1.56357e-05	-1.19804e-10	-1.31491
128742300	chr11:128742300:G:A	1.48963e-05	-1.19804e-10	-1.36335
128742355	chr11:128742355:T:G	6.63712e-05	1.47245	-1.34165
128742728	chr11:128742728:C:A	1.64906e-05	-1.19804e-10	-1.26167
128742834	chr11:128742834:G:A	1.95524e-05	-1.19804e-10	-1.09136
128742842	chr11:128742842:G:A	2.60683e-05	-1.19804e-10	-0.803741
128743128	chr11:128743128:C:T	1.60611e-05	-1.19804e-10	-1.28806
128743275	chr11:128743275:G:A	1.518e-05	-1.19804e-10	-1.34448
128743329	chr11:128743329:C:A	2.17056e-05	-1.19804e-10	-0.986891
128743482	chr11:128743482:C:T	1.79941e-05	-1.19804e-10	-1.17442
128743559	chr11:128743559:A:G	2.18667e-05	-1.19804e-10	-0.979499
128743583	chr11:128743583:GGA:G	0.000106404	1.3014	-0.698625
128743746	chr11:128743746:G:A	3.08878e-06	-1.57876	-1.35792
128743824	chr11:128743824:T:C	1.44556e-05	-0.395647	-0.997731
128743889	chr11:128743889:C:A	1.70323e-05	-1.19804e-10	-1.22935
128743993	chr11:128743993:T:C	6.03291e-05	1.15512	-1.11977
128744047	chr11:128744047:G:A	1.52078e-05	-1.19804e-10	-1.34265
128744108	chr11:128744108:G:A	1.25667e-05	-0.346956	-1.18645
128744171	chr11:128744171:G:A	1.60271e-05	-1.19804e-10	-1.29018
128744218	chr11:128744218:G:T	1.59978e-05	-1.19804e-10	-1.29201
128744341	chr11:128744341:G:C	0.000172739	2.11451	-1.0272
128744411	chr11:128744411:A:G	1.48376e-05	-1.19804e-10	-1.3673
128744516	chr11:128744516:A:G	1.35111e-05	-1.46095	-3.62583e-10
128744551	chr11:128744551:C:T	1.75644e-05	-1.19859	-3.62583e-10
128744662	chr11:128744662:C:G	1.55531e-05	-1.19804e-10	-1.3202
128744781	chr11:128744781:A:C	1.79691e-05	-1.19804e-10	-1.17581
128745484	chr11:128745484:G:A	1.77869e-05	-1.19804e-10	-1.186
128745591	chr11:128745591:A:G	4.68907e-06	-1.60225	-0.91698
128746001	chr11:128746001:A:G	2.03844e-05	-1.19804e-10	-1.04969
128746385	chr11:128746385:C:T	1.81897e-05	-1.19804e-10	-1.16361
128746416	chr11:128746416:G:A	6.65934e-06	-1.55766	-0.610785
128746564	chr11:128746564:C:T	2.0484e-05	-1.19804e-10	-1.04482
128746638	chr11:128746638:G:A	2.26752e-05	-1.19804e-10	-0.943189
128746879	chr11:128746879:A:G	1.78494e-05	-1.19804e-10	-1.18249
128747263	chr11:128747263:G:A	1.60764e-05	-1.19804e-10	-1.28711
128747394	chr11:128747394:G:A	1.90808e-05	-1.19804e-10	-1.11578
128748131	chr11:128748131:T:C	1.94328e-05	0.0461978	-1.1437
128748132	chr11:128748132:G:A	1.84254e-05	-1.19804e-10	-1.15073
128748170	chr11:128748170:C:T	3.11419e-06	-1.60097	-1.32753
128748698	chr11:128748698:G:A	2.46385e-05	-1.19804e-10	-0.860154
128748794	chr11:128748794:A:G	6.34203e-06	-1.07426	-1.143
128748984	chr11:128748984:T:C	1.83608e-05	-1.19804e-10	-1.15424
128749426	chr11:128749426:C:T	1.5134e-05	-1.19804e-10	-1.34752
128749546	chr11:128749546:C:T	4.43009e-05	0.355993	-0.629452
128749673	chr11:128749673:T:C	1.61063e-05	-1.19804e-10	-1.28525
128749798	chr11:128749798:T:C	2.89546e-05	-1.19804e-10	-0.698734
128749940	chr11:128749940:A:G	1.5753e-05	-1.19804e-10	-1.30743
128750109	chr11:128750109:G:A	2.09899e-05	-1.19804e-10	-1.02042
128750169	chr11:128750169:C:T	6.03173e-06	-1.51488	-0.752551
128750237	chr11:128750237:C:T	2.23601e-05	0.385305	-1.34249
128750346	chr11:128750346:T:C	2.07823e-05	-1.19804e-10	-1.03036
128750572	chr11:128750572:C:T	1.93873e-05	-1.19804e-10	-1.09985
128750634	chr11:128750634:A:G	1.99859e-05	-1.19804e-10	-1.06943
128750675	chr11:128750675:G:A	0.000103999	-1.19804e-10	0.579917
128750730	chr11:128750730:C:T	2.18014e-05	-1.19804e-10	-0.982489
128750867	chr11:128750867:A:T	1.95891e-05	-1.19804e-10	-1.08949
128751148	chr11:128751148:T:C	1.91641e-05	-1.19804e-10	-1.11142
128751348	chr11:128751348:T:C	3.00191e-05	-1.19804e-10	-0.662628
128751424	chr11:128751424:A:G	3.30928e-05	-1.19804e-10	-0.565146
128751922	chr11:128751922:A:C	6.25909e-06	-1.60212	-0.628306
128752040	chr11:128752040:A:G	2.22458e-05	-1.19804e-10	-0.962309
128752442	chr11:128752442:T:C	3.09007e-06	-1.58844	-1.34782
128753021	chr11:128753021:G:T	1.69254e-05	-1.19804e-10	-1.23565
128753467	chr11:128753467:G:A	1.53623e-05	-1.19804e-10	-1.33254
128753498	chr11:128753498:T:C	1.59532e-05	-1.19804e-10	-1.29481
128753547	chr11:128753547:G:T	1.6099e-05	-1.19804e-10	-1.28571
128753687	chr11:128753687:C:T	1.49756e-05	-1.19804e-10	-1.35804
128753912	chr11:128753912:A:T	3.15986e-06	-1.60222	-1.31171
128753975	chr11:128753975:C:G	5.5141e-06	-1.09453	-1.26262
128754081	chr11:128754081:AT:A	3.12963e-05	0.69687	-1.31783
128754133	chr11:128754133:A:G	1.28381e-05	-0.154909	-1.35714
128754309	chr11:128754309:G:A	1.94629e-05	-1.19804e-10	-1.09595
128754314	chr11:128754314:G:A	2.9186e-05	-1.19804e-10	-0.690773
128754641	chr11:128754641:T:C	6.1333e-06	-1.44804	-0.802691
128754916	chr11:128754916:A:G	3.07489e-06	-1.59353	-1.34766
128755050	chr11:128755050:C:T	2.84242e-05	-1.19804e-10	-0.717221
128755117	chr11:128755117:T:C	3.42278e-06	-1.6008	-1.23321
128755121	chr11:128755121:C:T	1.7467e-05	-0.370329	-0.833821
128755710	chr11:128755710:G:T	1.89914e-05	-1.19804e-10	-1.12048
128755912	chr11:128755912:C:T	2.74981e-05	0.53938	-1.28972
128756891	chr11:128756891:G:A	3.0387e-06	-1.60212	-1.35092
128757016	chr11:128757016:G:A	1.22617e-05	-1.55798	-3.62583e-10
128757664	chr11:128757664:C:T	2.11982e-05	-1.19804e-10	-1.01055
128757723	chr11:128757723:G:A	1.49849e-05	-1.19804e-10	-1.35742
128757831	chr11:128757831:T:A	1.72661e-05	-1.19804e-10	-1.21572
128758733	chr11:128758733:C:T	1.77834e-05	-1.19804e-10	-1.1862
128758861	chr11:128758861:T:C	3.42285e-06	-1.51739	-1.3166
128758980	chr11:128758980:A:G	4.08757e-06	-1.54289	-1.11362
128759040	chr11:128759040:C:T	3.19017e-06	-1.55204	-1.35235
128759066	chr11:128759066:G:A	2.10879e-05	-1.19804e-10	-1.01576
128759208	chr11:128759208:A:T	1.62061e-05	-1.19804e-10	-1.27908
128759858	chr11:128759858:A:C	2.01108e-05	-1.19804e-10	-1.06321
128759976	chr11:128759976:G:C	1.02239e-05	-0.531078	-1.20865
128760414	chr11:128760414:C:T	1.53217e-05	-0.308922	-1.02627
128760791	chr11:128760791:G:T	4.77857e-06	-1.55899	-0.941328
128760932	chr11:128760932:G:A	2.30723e-05	-1.19804e-10	-0.925832
128761149	chr11:128761149:G:A	2.07255e-05	-1.19804e-10	-1.0331
128761886	chr11:128761886:C:G	1.69715e-05	-1.19804e-10	-1.23293
128762363	chr11:128762363:T:C	4.65017e-06	-1.4248	-1.10276
128762660	chr11:128762660:T:C	4.15852e-06	-1.47477	-1.16454
128762792	chr11:128762792:G:A	5.3327e-06	-1.51008	-0.880525
128762975	chr11:128762975:G:A	1.56778e-05	-1.19804e-10	-1.31222
128763038	chr11:128763038:A:G	5.53204e-06	-1.48483	-0.869076
128763223	chr11:128763223:A:G	8.58669e-06	-0.585172	-1.32908
128763402	chr11:128763402:A:G	1.48562e-05	-1.19804e-10	-1.36604
128763414	chr11:128763414:A:G	1.07755e-05	-0.318695	-1.36849
128763633	chr11:128763633:A:G	1.63222e-05	-1.19804e-10	-1.27194
128763699	chr11:128763699:A:C	2.05956e-05	-1.19804e-10	-1.03939
128763756	chr11:128763756:A:AG	7.08726e-06	-1.32622	-0.779948
128763759	chr11:128763759:A:G	3.17504e-06	-1.56149	-1.34766
128763770	chr11:128763770:C:T	3.54851e-06	-1.443	-1.35493
128764056	chr11:128764056:C:T	4.0968e-06	-1.45589	-1.19836
128764330	chr11:128764330:C:A	1.54424e-05	-1.19804e-10	-1.32735
128764752	chr11:128764752:G:A	1.89513e-05	-1.19804e-10	-1.12259
128764865	chr11:128764865:C:T	1.24752e-05	-0.171977	-1.36875
128764878	chr11:128764878:T:C	0.000153734	-1.19804e-10	0.97076
128765228	chr11:128765228:C:T	1.81416e-05	-1.19804e-10	-1.16625
128765489	chr11:128765489:G:A	4.31556e-06	-1.4263	-1.17593
128765784	chr11:128765784:A:G	6.29681e-06	-1.06047	-1.16395
128765922	chr11:128765922:A:C	1.93163e-05	-1.19804e-10	-1.10351
128766010	chr11:128766010:G:A	1.50317e-05	-1.19804e-10	-1.3543
128766184	chr11:128766184:T:C	0.000487891	3.47452	-1.34889
128766294	chr11:128766294:C:T	1.61277e-05	-1.28393	-3.62583e-10
128766338	chr11:128766338:G:A	0.000198349	-0.257389	1.48296
128766559	chr11:128766559:G:A	1.54501e-05	-1.19804e-10	-1.32685
128766589	chr11:128766589:T:C	1.51731e-05	-1.19804e-10	-1.34494
128766828	chr11:128766828:G:A	3.12178e-05	-1.19804e-10	-0.623473
128766964	chr11:128766964:C:T	1.53611e-05	-1.19804e-10	-1.33263
128767005	chr11:128767005:G:GCAGCGGGCACTGGGTGTGA	0.000111261	-1.19804e-10	0.647412
128767102	chr11:128767102:A:T	2.0118e-05	-1.19804e-10	-1.06285
128767161	chr11:128767161:A:G	0.000185703	-0.669988	1.82967
128767402	chr11:128767402:C:T	1.48126e-05	-1.19804e-10	-1.36899
128767518	chr11:128767518:T:C	3.52367e-06	-1.56629	-1.23867
128767732	chr11:128767732:C:T	1.86499e-05	-1.19804e-10	-1.13862
128767758	chr11:128767758:G:A	1.86859e-05	-1.19804e-10	-1.1367
128767812	chr11:128767812:GT:G	1.78296e-05	-1.19804e-10	-1.1836
128767841	chr11:128767841:G:A	3.56334e-06	-1.58241	-1.21135
128767904	chr11:128767904:C:T	1.50407e-05	-1.19804e-10	-1.3537
128767977	chr11:128767977:A:G	1.3021e-05	-0.130549	-1.36735
128768332	chr11:128768332:G:A	1.59846e-05	-1.19804e-10	-1.29284
128768471	chr11:128768471:G:C	2.16659e-05	-1.19804e-10	-0.988723
128769438	chr11:128769438:T:C	1.04141e-05	-1.6013	-0.120006
128769479	chr11:128769479:T:G	0.000314307	3.01441	-1.32851
128769881	chr11:128769881:G:A	7.2435e-05	0.881321	-0.663095
128769935	chr11:128769935:C:T	1.65217e-05	-0.558374	-0.701415
128770050	chr11:128770050:T:C	2.76454e-05	-0.745004	-3.62583e-10
128770370	chr11:128770370:A:G	1.53784e-05	-1.19804e-10	-1.3315
128770377	chr11:128770377:G:A	1.84718e-05	-1.31598	0.167759
128770512	chr11:128770512:G:A	1.50303e-05	-1.19804e-10	-1.3544
128770582	chr11:128770582:T:G	2.80499e-05	-0.730479	-3.62583e-10
128770686	chr11:128770686:T:C	1.54816e-05	-1.19804e-10	-1.32481
128770877	chr11:128770877:A:T	1.25246e-05	-1.53677	-3.62583e-10
128770953	chr11:128770953:G:A	8.47254e-06	-1.07318	-0.854455
128771143	chr11:128771143:C:T	1.51723e-05	-1.19804e-10	-1.34499
128771261	chr11:128771261:T:C	8.11802e-06	-0.605179	-1.3652
128771400	chr11:128771400:C:T	5.71519e-05	-1.19804e-10	-0.0187508
128771548	chr11:128771548:T:C	1.44369e-05	-1.39468	-3.62583e-10
128771573	chr11:128771573:C:T	1.54097e-05	0.0239054	-1.35337
128771856	chr11:128771856:C:T	1.53705e-05	-1.19804e-10	-1.33201
128772100	chr11:128772100:G:A	1.04013e-05	-1.03636	-0.68617
128772265	chr11:128772265:C:T	1.15466e-05	-0.254175	-1.3639
128772383	chr11:128772383:G:A	2.25435e-05	-1.19804e-10	-0.949017
128772416	chr11:128772416:T:C	0.000131888	-1.19804e-10	0.817487
128772493	chr11:128772493:C:T	1.02944e-05	-0.99144	-0.74142
128773084	chr11:128773084:C:T	8.901e-06	-0.525908	-1.35239
128773386	chr11:128773386:A:C	1.54798e-05	-1.19804e-10	-1.32493
128773658	chr11:128773658:A:C	3.51751e-06	-1.58247	-1.22424
128773754	chr11:128773754:G:T	4.52538e-06	-1.45283	-1.10193
128774095	chr11:128774095:C:T	1.56372e-05	-1.31481	-3.62583e-10
128774342	chr11:128774342:T:A	2.47481e-05	-0.855715	-3.62583e-10
128774512	chr11:128774512:C:T	6.29304e-06	-0.979888	-1.24513
128774804	chr11:128774804:G:A	1.75344e-05	-1.19804e-10	-1.2003
128774887	chr11:128774887:G:A	5.85193e-06	-1.02299	-1.2747
128775162	chr11:128775162:G:T	3.11719e-06	-1.60069	-1.32684
128775187	chr11:128775187:A:C	1.78123e-05	-1.19804e-10	-1.18457
128775441	chr11:128775441:C:G	3.06975e-06	-1.58741	-1.35545
128775554	chr11:128775554:A:G	9.14685e-06	-1.44858	-0.402473
128775635	chr11:128775635:T:C	3.36786e-05	-1.19804e-10	-0.547601
128775688	chr11:128775688:C:T	7.65726e-06	-0.743175	-1.28563
128775699	chr11:128775699:A:T	7.21314e-06	-0.740753	-1.34781
128775716	chr11:128775716:T:C	3.34373e-06	-1.59914	-1.25824
128775804	chr11:128775804:G:A	1.26727e-05	-1.52501	-3.62583e-10
128776341	chr11:128776341:G:C	1.60708e-05	-1.19804e-10	-1.28746
128776491	chr11:128776491:A:T	4.44264e-05	1.09157	-1.3622
128777125	chr11:128777125:G:A	1.18168e-05	-1.59494	-3.62583e-10
128777530	chr11:128777530:A:G	1.06964e-05	-0.416417	-1.27813
128777691	chr11:128777691:C:T	5.56983e-06	-1.08511	-1.26199
128778107	chr11:128778107:T:C	4.32742e-06	-1.26783	-1.33166
128778460	chr11:128778460:T:G	1.54746e-05	-1.19804e-10	-1.32526
128778663	chr11:128778663:C:T	2.28369e-05	-1.19804e-10	-0.936084
128778734	chr11:128778734:C:T	1.78157e-05	-1.19804e-10	-1.18438
128779034	chr11:128779034:T:C	9.42359e-05	-1.19804e-10	0.481339
128779071	chr11:128779071:A:G	0.000156192	-0.420637	1.40726
128779365	chr11:128779365:G:A	1.59397e-05	-1.19804e-10	-1.29565
128779708	chr11:128779708:G:A	2.02765e-05	-1.19804e-10	-1.055
128779828	chr11:128779828:C:T	1.51838e-05	-1.19804e-10	-1.34424
128779857	chr11:128779857:A:G	0.00016394	-0.533797	1.56883
128779956	chr11:128779956:G:A	3.04099e-06	-1.58311	-1.36917
128779988	chr11:128779988:T:A	3.16562e-06	-1.58999	-1.32212
128780171	chr11:128780171:A:T	2.09972e-05	0.259332	-1.2794
128780307	chr11:128780307:A:G	3.08534e-06	-1.59014	-1.34766
128780376	chr11:128780376:G:A	8.83647e-06	-0.535075	-1.3505
128780421	chr11:128780421:C:T	8.89373e-05	-1.19804e-10	0.423469
128780464	chr11:128780464:A:G	0.000243586	-0.560444	1.99145
128780527	chr11:128780527:G:A	3.66911e-06	-1.49602	-1.2685
128780697	chr11:128780697:G:A	2.05656e-05	-1.19804e-10	-1.04084
128780867	chr11:128780867:G:T	1.49217e-05	-1.19804e-10	-1.36165
128780876	chr11:128780876:A:G	1.14228e-05	-0.443394	-1.18546
128781029	chr11:128781029:AAT:A	1.5876e-05	-1.19804e-10	-1.29965
128781030	chr11:128781030:A:G	1.18408e-05	-0.453295	-1.13961
128781057	chr11:128781057:C:T	8.22549e-06	-0.717958	-1.23927
128781305	chr11:128781305:A:G	1.55195e-05	-1.19804e-10	-1.32237
128781324	chr11:128781324:A:G	0.000104942	1.86947	-1.28052
128781998	chr11:128781998:A:G	7.9747e-05	1.63568	-1.32128
128782158	chr11:128782158:A:AG	6.03898e-06	-0.900765	-1.36546
128782194	chr11:128782194:A:G	2.1242e-05	-1.19804e-10	-1.00848
128782321	chr11:128782321:T:C	1.83835e-05	-1.19804e-10	-1.15301
128782720	chr11:128782720:A:G	5.25247e-05	-1.19804e-10	-0.103179
128782732	chr11:128782732:A:C	6.52637e-05	1.44398	-1.33001
128783003	chr11:128783003:G:A	6.14951e-05	1.1754	-1.1209
128783025	chr11:128783025:G:A	3.06439e-06	-1.57827	-1.36634
128783214	chr11:128783214:C:T	1.48039e-05	-1.19804e-10	-1.36957
128783394	chr11:128783394:A:G	7.54709e-05	1.56199	-1.3027
128784024	chr11:128784024:A:C	1.70142e-05	-1.19804e-10	-1.23042
128784063	chr11:128784063:G:A	7.99212e-06	-0.621266	-1.36474
128784178	chr11:128784178:T:C	0.000116373	-1.19804e-10	0.692335
128784349	chr11:128784349:A:G	3.60369e-06	-1.41294	-1.36957
128784395	chr11:128784395:C:T	2.98242e-06	-1.60214	-1.36958
128784536	chr11:128784536:T:C	2.98675e-06	-1.60132	-1.36896
128784861	chr11:128784861:G:A	2.80735e-05	-1.24841	0.518772
128784879	chr11:128784879:C:G	2.40453e-05	-1.19804e-10	-0.884522
128785282	chr11:128785282:G:A	7.63835e-05	1.55853	-1.28723
128785925	chr11:128785925:C:T	3.96904e-06	-1.3173	-1.36864
128786091	chr11:128786091:C:T	3.88108e-06	-1.4026	-1.30575
128786262	chr11:128786262:G:A	7.1239e-06	-1.43381	-0.667201
128786417	chr11:128786417:A:T	1.36429e-05	-0.859955	-0.591287
128786471	chr11:128786471:A:G	5.49638e-06	-1.2329	-1.12747
128786700	chr11:128786700:T:A	4.11493e-05	-1.19804e-10	-0.347255
128786831	chr11:128786831:A:G	1.6101e-05	-1.19804e-10	-1.28558
128787695	chr11:128787695:C:T	1.31032e-05	-0.339521	-1.15208
128788013	chr11:128788013:C:T	4.55894e-06	-1.5441	-1.00328
128788061	chr11:128788061:C:T	1.82403e-05	-0.872175	-0.288656
128788093	chr11:128788093:A:G	3.21164e-05	-1.19804e-10	-0.595096
128788125	chr11:128788125:C:T	1.79753e-05	-1.19804e-10	-1.17546
128788268	chr11:128788268:A:G	4.9891e-06	-1.3658	-1.09141
128788288	chr11:128788288:G:A	2.30069e-05	-0.928668	-3.62583e-10
128788577	chr11:128788577:T:A	1.11654e-05	-0.89868	-0.752961
128788747	chr11:128788747:A:G	2.83988e-05	-0.434135	-0.283982
128789178	chr11:128789178:T:C	2.38832e-05	-0.490343	-0.400944
128789289	chr11:128789289:A:G	1.48036e-05	-1.19804e-10	-1.36959
128789532	chr11:128789532:C:T	6.03446e-05	-1.19804e-10	0.0356089
128789592	chr11:128789592:C:T	8.01128e-06	-1.08575	-0.897862
128789645	chr11:128789645:C:T	3.73694e-05	-1.54095	1.09734
128789758	chr11:128789758:G:A	1.3068e-05	-0.920584	-0.573715
128789886	chr11:128789886:G:A	2.3173e-05	-0.482512	-0.438962
128790009	chr11:128790009:A:C	1.51399e-05	-1.19804e-10	-1.34713
128790048	chr11:128790048:G:A	7.44416e-05	-1.19804e-10	0.245553
128790103	chr11:128790103:T:C	7.44981e-06	-1.01199	-1.04428
128790125	chr11:128790125:C:A	2.08901e-05	-0.564911	-0.460277
128790267	chr11:128790267:C:T	9.99894e-06	-0.704868	-1.05712
128790851	chr11:128790851:A:G	7.09993e-06	-1.03442	-1.06996
128791462	chr11:128791462:A:G	3.90006e-06	-1.39064	-1.31283
128791717	chr11:128791717:T:A	1.53889e-05	-1.33082	-3.62583e-10
128791755	chr11:128791755:G:A	1.25953e-05	-1.53114	-3.62583e-10
128791778	chr11:128791778:A:G	6.49585e-06	-1.0197	-1.1736
128791932	chr11:128791932:C:T	0.000114676	0.677644	-3.62583e-10
128791958	chr11:128791958:G:A	7.98506e-06	-0.943444	-1.04345
128792455	chr11:128792455:G:A	7.92313e-06	-0.96059	-1.03409
128792675	chr11:128792675:TC:T	7.81888e-06	-0.973102	-1.03482
128793066	chr11:128793066:C:T	1.49766e-05	-1.35797	-3.62583e-10
128793068	chr11:128793068:G:A	0.00232202	-1.05031	4.73604
128793356	chr11:128793356:G:A	0.00115925	-1.08467	4.07573
128793562	chr11:128793562:C:T	1.09502e-05	-0.934939	-0.736168
128793686	chr11:128793686:G:T	0.000952174	-1.04848	3.84276
128793930	chr11:128793930:G:T	0.00106428	-1.08395	3.98954
128793936	chr11:128793936:G:A	3.77928e-06	-1.39702	-1.33791
128794013	chr11:128794013:G:T	2.36252e-05	-0.339846	-0.562303
128794112	chr11:128794112:A:G	8.6832e-06	-1.02698	-0.876096
128794117	chr11:128794117:C:G	9.76929e-06	-0.929841	-0.855378
128794282	chr11:128794282:T:C	0.00148571	-1.15051	4.38969
128794343	chr11:128794343:G:A	4.99049e-06	-1.28763	-1.1693
128794370	chr11:128794370:T:C	0.00161743	-1.08983	4.41396
128794387	chr11:128794387:G:A	0.0016367	-1.0746	4.41058
128794670	chr11:128794670:T:C	1.58149e-05	-1.19804e-10	-1.30351
128794695	chr11:128794695:C:T	0.00193578	-1.03232	4.53612
128794846	chr11:128794846:T:C	0.0025218	-1.02717	4.79543
128794894	chr11:128794894:G:A	3.30057e-06	-1.51167	-1.3587
128795382	chr11:128795382:G:A	0.000565018	-1.19804e-10	2.27239
128795637	chr11:128795637:G:A	1.51138e-05	-1.57062	0.22176
128795697	chr11:128795697:C:CCCA	2.44727e-05	-0.866906	-3.62583e-10
128795802	chr11:128795802:T:G	0.00115851	-1.10822	4.09865
128795872	chr11:128795872:T:C	2.99572e-05	-1.19804e-10	-0.664694
128796210	chr11:128796210:C:A	0.00114804	-1.09782	4.07917
128796335	chr11:128796335:T:C	0.00118916	-1.08886	4.1054
128796379	chr11:128796379:G:A	0.00437476	-1.08085	5.4
128796852	chr11:128796852:A:G	0.00111771	-1.25536	4.20993
128797133	chr11:128797133:G:A	0.0012201	-1.11717	4.1594
128797501	chr11:128797501:A:C	0.00129488	-1.10761	4.20932
128797533	chr11:128797533:T:C	4.10974e-05	-0.704036	0.355519
128797723	chr11:128797723:C:T	2.27785e-05	-1.19804e-10	-0.938644
128797752	chr11:128797752:G:C	1.05547e-05	-0.618621	-1.08927
128797909	chr11:128797909:C:T	7.55954e-06	-0.674636	-1.36702
128798105	chr11:128798105:A:G	1.18876e-05	-1.07477	-0.514201
128798196	chr11:128798196:G:A	1.83411e-05	-1.15532	-3.62583e-10
128798197	chr11:128798197:T:C	8.06434e-05	-1.08965	1.41522
128798398	chr11:128798398:GA:G	7.94512e-05	-1.09001	1.40069
128798817	chr11:128798817:A:G	2.69729e-05	-1.19804e-10	-0.769629
128798945	chr11:128798945:G:A	2.11519e-05	-0.442088	-0.570644
128799279	chr11:128799279:C:T	8.89653e-06	-1.12514	-0.753663
128799292	chr11:128799292:C:T	0.000276934	1.7022	-0.142881
128799701	chr11:128799701:G:A	1.1272e-05	-0.381879	-1.26026
128799925	chr11:128799925:C:T	2.50702e-05	-0.397921	-0.444862
128799976	chr11:128799976:A:G	1.53513e-05	-1.19804e-10	-1.33326
128800206	chr11:128800206:G:A	2.16459e-05	-1.19804e-10	-0.989647
128800413	chr11:128800413:T:C	4.15529e-06	-1.58815	-1.05193
128800444	chr11:128800444:C:T	8.53554e-05	-1.19804e-10	0.382361
128800583	chr11:128800583:A:G	2.82598e-05	-1.19804e-10	-0.723022
128801611	chr11:128801611:C:T	4.06252e-05	-1.19804e-10	-0.360074
128801837	chr11:128801837:A:C	5.41415e-06	-1.01156	-1.36389
128802055	chr11:128802055:C:A	4.69405e-06	-1.15833	-1.35984
128802289	chr11:128802289:G:A	4.75915e-06	-1.14072	-1.36368
128802429	chr11:128802429:G:A	1.8657e-05	-1.13824	-3.62583e-10
128802613	chr11:128802613:T:G	7.71226e-06	-0.67733	-1.34432
128802686	chr11:128802686:A:C	3.64891e-06	-1.44309	-1.32694
128802746	chr11:128802746:A:T	1.86433e-05	-1.19804e-10	-1.13897
128802931	chr11:128802931:C:T	7.99443e-06	-1.21451	-0.771209
128803127	chr11:128803127:TC:T	4.47355e-06	-1.40456	-1.16172
128803340	chr11:128803340:G:A	4.33804e-06	-1.22937	-1.36767
128804681	chr11:128804681:C:T	4.94878e-06	-1.1119	-1.35342
128804919	chr11:128804919:G:A	6.56814e-05	-1.19804e-10	0.120352
128804986	chr11:128804986:C:T	4.81419e-06	-1.12832	-1.36458
128805069	chr11:128805069:G:C	1.26064e-05	-1.53026	-3.62583e-10
128805397	chr11:128805397:T:A	5.0304e-06	-1.08274	-1.36622
128805506	chr11:128805506:C:T	5.13332e-06	-1.063	-1.36571
128805769	chr11:128805769:T:C	4.95774e-06	-1.09782	-1.36569
128805803	chr11:128805803:C:A	4.78884e-05	-1.19804e-10	-0.19559
128806188	chr11:128806188:TATTA:T	2.58212e-05	-1.19804e-10	-0.813267
128806265	chr11:128806265:C:T	2.29017e-05	-0.404885	-0.528367
128806309	chr11:128806309:T:A	5.00826e-06	-1.08859	-1.36479
128806805	chr11:128806805:G:A	3.80188e-05	-1.19804e-10	-0.426382
128806973	chr11:128806973:G:T	4.90329e-06	-1.12647	-1.34808
128807018	chr11:128807018:A:G	4.7549e-06	-1.15018	-1.35511
128807085	chr11:128807085:C:T	1.44503e-05	-1.53693	0.143189
128807453	chr11:128807453:G:A	2.41752e-05	-1.19804e-10	-0.879136
128807564	chr11:128807564:C:T	4.53359e-06	-1.18345	-1.3695
128808330	chr11:128808330:A:C	3.30667e-06	-1.5761	-1.29242
128808725	chr11:128808725:AT:A	5.47365e-06	-1.10112	-1.26339
128809011	chr11:128809011:G:A	1.58365e-05	-1.19804e-10	-1.30215
128809110	chr11:128809110:A:G	1.70323e-05	-1.19804e-10	-1.22935
128809305	chr11:128809305:G:C	1.43114e-05	-1.57148	0.168075
128809459	chr11:128809459:T:C	1.54287e-05	-1.32823	-3.62583e-10
128809506	chr11:128809506:G:A	1.45063e-05	-1.22768	-0.162192
128809513	chr11:128809513:A:G	1.50846e-05	-1.19804e-10	-1.35079
128809518	chr11:128809518:A:G	9.07348e-05	-0.481608	0.925086
128809555	chr11:128809555:G:A	2.43513e-05	-0.491233	-0.380646
128809566	chr11:128809566:A:G	1.15094e-05	-1.57596	-0.0453352
128809652	chr11:128809652:T:C	1.65117e-05	-1.19804e-10	-1.26039
128809671	chr11:128809671:G:T	4.4324e-06	-1.31684	-1.25868
128809746	chr11:128809746:C:T	1.3437e-05	-1.28186	-0.184589
128810025	chr11:128810025:GC:G	2.51675e-05	-1.19804e-10	-0.838909
128810145	chr11:128810145:A:AG	1.46148e-05	-1.38242	-3.62583e-10
128810258	chr11:128810258:C:T	1.44175e-05	-1.27309	-0.122931
128810296	chr11:128810296:A:G	1.44862e-05	-1.56628	0.175011
128811328	chr11:128811328:C:A	2.28378e-05	-0.936045	-3.62583e-10
128811338	chr11:128811338:T:C	1.23517e-05	-1.55067	-3.62583e-10
128812565	chr11:128812565:C:A	1.10465e-05	-0.340667	-1.32168
128812711	chr11:128812711:G:T	1.13043e-05	-0.325724	-1.31356
128813668	chr11:128813668:C:G	1.09185e-05	-0.359426	-1.31458
128813779	chr11:128813779:T:G	2.92225e-05	-1.19804e-10	-0.689522
128813865	chr11:128813865:C:A	1.16658e-05	-0.286451	-1.32135
128813921	chr11:128813921:G:A	2.92671e-05	-1.19804e-10	-0.687999
128813943	chr11:128813943:C:G	1.09355e-05	-0.357201	-1.31525
128813999	chr11:128813999:C:T	0.000255779	-1.19804e-10	1.47985
128814598	chr11:128814598:C:A	1.4856e-05	-1.19804e-10	-1.36606
128814623	chr11:128814623:C:T	9.1515e-06	-1.03232	-0.818223
128814724	chr11:128814724:T:C	1.11147e-05	-0.34408	-1.31211
128814801	chr11:128814801:A:T	1.16522e-05	-0.316477	-1.29249
128814828	chr11:128814828:T:C	2.61254e-05	-1.19804e-10	-0.801556
128814957	chr11:128814957:G:C	2.28743e-05	-1.19804e-10	-0.934447
128815045	chr11:128815045:T:C	1.17399e-05	-0.279761	-1.32171
128815422	chr11:128815422:C:T	1.14293e-05	-0.317752	-1.31053
128815467	chr11:128815467:A:T	8.48169e-06	-0.789957	-1.1366
128815568	chr11:128815568:T:C	1.17459e-05	-1.60096	-3.62583e-10
128815866	chr11:128815866:C:T	4.59429e-06	-1.27959	-1.26006
128816239	chr11:128816239:G:T	1.12884e-05	-0.327473	-1.31321
128816303	chr11:128816303:T:G	0.000889956	-1.19804e-10	2.72671
128816368	chr11:128816368:C:G	1.13009e-05	-0.323492	-1.31609
128816436	chr11:128816436:C:T	1.10225e-05	-0.873793	-0.790727
128816491	chr11:128816491:G:A	1.12715e-05	-0.326094	-1.31609
128817218	chr11:128817218:T:C	1.78062e-05	-1.18492	-3.62583e-10
128817240	chr11:128817240:A:G	2.40597e-05	0.455531	-1.33946
128817282	chr11:128817282:C:T	2.80815e-05	-1.19804e-10	-0.729351
128817410	chr11:128817410:G:T	9.66794e-06	-0.660919	-1.13473
128817490	chr11:128817490:T:A	1.13656e-05	-0.321562	-1.31231
128817755	chr11:128817755:G:A	2.99452e-05	-0.387581	-0.277514
128817901	chr11:128817901:A:G	1.17918e-05	-0.280972	-1.31609
128817940	chr11:128817940:A:G	4.78001e-06	-1.15385	-1.34617
128818093	chr11:128818093:TATG:T	1.19096e-05	-0.282859	-1.30426
128818321	chr11:128818321:AC:A	7.1981e-05	-1.19804e-10	0.21194
128818525	chr11:128818525:T:A	1.15887e-05	-0.328265	-1.28617
128819276	chr11:128819276:A:G	1.19983e-05	-1.57141	-0.00828326
128819485	chr11:128819485:C:T	9.61715e-05	-1.19804e-10	0.50167
128819549	chr11:128819549:C:G	1.53151e-05	-0.219844	-1.11578
128819737	chr11:128819737:A:T	2.91268e-05	-0.692806	-3.62583e-10
128819765	chr11:128819765:ACACACACG:A	1.59424e-05	-1.19804e-10	-1.29548
128819769	chr11:128819769:ACACG:A	0.00011092	0.644348	-3.62583e-10
128820234	chr11:128820234:C:T	1.79652e-05	-1.19804e-10	-1.17603
128820427	chr11:128820427:T:C	2.53775e-05	-1.19804e-10	-0.8306
128820650	chr11:128820650:G:A	2.81028e-05	-0.728595	-3.62583e-10
128820701	chr11:128820701:T:C	9.05506e-06	-0.523698	-1.33744
128820847	chr11:128820847:T:C	2.27271e-05	-1.19804e-10	-0.940904
128821288	chr11:128821288:G:A	1.55405e-05	-1.19804e-10	-1.32101
128821351	chr11:128821351:C:T	1.20162e-05	-1.5782	-3.62583e-10
128822000	chr11:128822000:G:C	1.73976e-05	-1.19804e-10	-1.20813
128822025	chr11:128822025:G:A	4.92825e-05	0.000551925	-0.167445
128822081	chr11:128822081:T:C	4.76161e-05	-0.0203893	-0.180902
128822220	chr11:128822220:G:T	1.92109e-05	-1.19804e-10	-1.10899
128822283	chr11:128822283:T:C	1.64641e-05	-1.19804e-10	-1.26328
128822875	chr11:128822875:G:A	1.81868e-05	-1.19804e-10	-1.16377
128823348	chr11:128823348:T:C	3.33483e-06	-1.59974	-1.2603
128823606	chr11:128823606:A:G	1.68443e-05	-1.19804e-10	-1.24045
128823671	chr11:128823671:A:G	9.83785e-06	-0.439164	-1.33906
128824049	chr11:128824049:T:C	5.52586e-05	-1.19804e-10	-0.0524383
128824145	chr11:128824145:T:G	3.9866e-06	-1.60036	-1.08116
128824258	chr11:128824258:T:G	5.08327e-06	-1.60067	-0.837834
128824920	chr11:128824920:G:T	3.42255e-05	-0.97549	0.443997
128824958	chr11:128824958:C:T	3.11151e-06	-1.59301	-1.33634
128824970	chr11:128824970:G:A	1.85724e-05	-1.19804e-10	-1.14279
128825138	chr11:128825138:T:C	3.06149e-06	-1.58005	-1.36551
128825145	chr11:128825145:C:G	1.57154e-05	-1.19804e-10	-1.30982
128825197	chr11:128825197:C:T	0.000145628	-1.19804e-10	0.916592
128825321	chr11:128825321:G:A	1.91793e-05	-1.19804e-10	-1.11063
128825523	chr11:128825523:AT:A	3.27401e-06	-1.51037	-1.36808
128825744	chr11:128825744:G:A	1.28128e-05	-1.51402	-3.62583e-10
128825762	chr11:128825762:A:C	3.08941e-06	-1.56864	-1.36784
128825956	chr11:128825956:C:CA	0.000153355	-1.19804e-10	0.968291
128825963	chr11:128825963:T:C	3.64184e-06	-1.58411	-1.18786
128826095	chr11:128826095:G:A	2.91899e-05	-1.19804e-10	-0.690639
128826586	chr11:128826586:G:A	4.06714e-06	-1.53396	-1.12756
128826610	chr11:128826610:C:A	7.10921e-06	-1.54458	-0.558488
128826642	chr11:128826642:A:G	3.98635e-06	-1.58123	-1.10036
128826674	chr11:128826674:G:A	3.09933e-06	-1.59026	-1.34301
128826856	chr11:128826856:G:A	0.000179228	-1.19804e-10	1.12419
128827059	chr11:128827059:T:G	1.64301e-05	-1.26535	-3.62583e-10
128827098	chr11:128827098:G:A	0.000200184	-1.19804e-10	1.23477
128827168	chr11:128827168:C:T	3.47517e-06	-1.57291	-1.24591
128827552	chr11:128827552:A:G	1.04864e-05	-1.6022	-0.11218
128827559	chr11:128827559:A:G	4.46484e-06	-1.59569	-0.972536
128827651	chr11:128827651:C:A	1.45031e-05	-1.3901	-3.62583e-10
128827658	chr11:128827658:C:A	2.19734e-05	-1.19804e-10	-0.974631
128827861	chr11:128827861:T:C	0.000184826	-1.19804e-10	1.15495
128828709	chr11:128828709:A:AG	3.4742e-06	-1.48488	-1.33422
128829052	chr11:128829052:T:C	1.07326e-05	-1.41132	-0.279864
128829300	chr11:128829300:G:A	3.68812e-06	-1.39394	-1.36541
128829307	chr11:128829307:G:A	1.57623e-05	-1.19804e-10	-1.30684
128829543	chr11:128829543:A:G	1.58253e-05	-1.19804e-10	-1.30285
128829724	chr11:128829724:T:C	1.56046e-05	-1.19804e-10	-1.3169
128829727	chr11:128829727:T:C	1.57262e-05	-1.19804e-10	-1.30914
128830135	chr11:128830135:C:T	1.89535e-05	-1.12247	-3.62583e-10
128830177	chr11:128830177:C:T	3.59339e-06	-1.59523	-1.19014
128830220	chr11:128830220:A:C	3.55086e-06	-1.45099	-1.34628
128830238	chr11:128830238:G:A	6.64963e-06	-1.60102	-0.568882
128830310	chr11:128830310:A:G	1.5688e-05	-1.19804e-10	-1.31156
128830391	chr11:128830391:A:G	3.33089e-06	-1.49948	-1.36174
128830476	chr11:128830476:A:G	1.59711e-05	-1.19804e-10	-1.29368
128830477	chr11:128830477:C:A	1.59594e-05	-1.19804e-10	-1.29441
128830647	chr11:128830647:C:T	2.28015e-05	-1.19804e-10	-0.937637
128830681	chr11:128830681:G:A	3.16493e-06	-1.58233	-1.33
128830753	chr11:128830753:T:G	7.7488e-06	-1.57087	-0.446058
128830822	chr11:128830822:C:G	0.00016534	-1.19804e-10	1.04354
128830894	chr11:128830894:C:T	3.58983e-06	-1.51346	-1.27289
128831137	chr11:128831137:T:C	4.48519e-06	-1.58324	-0.980444
128831239	chr11:128831239:C:T	0.000162188	-1.19804e-10	1.0243
128831274	chr11:128831274:G:C	1.18405e-05	-1.59293	-3.62583e-10
128831646	chr11:128831646:C:T	3.09315e-06	-1.59719	-1.33808
128831884	chr11:128831884:G:A	1.50617e-05	-1.19804e-10	-1.35231
128832105	chr11:128832105:T:C	1.78587e-05	-1.18197	-3.62583e-10
128832279	chr11:128832279:T:G	4.19984e-06	-1.38267	-1.24675
128832304	chr11:128832304:G:A	7.22196e-06	-1.60042	-0.486913
128832757	chr11:128832757:C:T	5.83543e-06	-1.3494	-0.951118
128832761	chr11:128832761:A:G	1.4899e-05	-1.19804e-10	-1.36317
128832948	chr11:128832948:C:T	2.8862e-05	-1.19804e-10	-0.701936
128833025	chr11:128833025:G:A	7.27559e-06	-1.59896	-0.480979
128833264	chr11:128833264:T:C	7.47661e-06	-1.59648	-0.456203
128833876	chr11:128833876:C:T	1.59927e-05	-1.19804e-10	-1.29233
128833907	chr11:128833907:G:T	1.89294e-05	-1.19804e-10	-1.12375
128833940	chr11:128833940:G:A	1.89088e-05	-1.19804e-10	-1.12483
128834013	chr11:128834013:G:A	1.29105e-05	-1.50642	-3.62583e-10
128834096	chr11:128834096:A:G	1.37082e-05	-0.841589	-0.604883
128834376	chr11:128834376:T:G	3.34777e-06	-1.55125	-1.30491
128834557	chr11:128834557:C:T	1.48052e-05	-1.19804e-10	-1.36949
128834686	chr11:128834686:G:C	1.18466e-05	-1.59242	-3.62583e-10
128834697	chr11:128834697:A:G	2.98834e-06	-1.6022	-1.36755
128834717	chr11:128834717:A:G	2.99315e-06	-1.60208	-1.36605
128834757	chr11:128834757:A:G	3.41058e-06	-1.48243	-1.35515
128834821	chr11:128834821:T:C	6.29073e-06	-1.04081	-1.18457
128834991	chr11:128834991:A:C	8.29262e-05	-1.19804e-10	0.353489
128835058	chr11:128835058:T:C	1.38977e-05	-0.0986539	-1.33409
128835165	chr11:128835165:A:G	1.82886e-05	-1.15819	-3.62583e-10
128835216	chr11:128835216:ATATT:A	5.25277e-06	-1.25747	-1.14824
128835921	chr11:128835921:A:G	1.09973e-05	-0.766223	-0.90059
128836521	chr11:128836521:T:C	3.25538e-06	-1.57952	-1.30463
128836639	chr11:128836639:T:C	2.34636e-05	0.294357	-1.20337
128836860	chr11:128836860:A:G	3.22429e-06	-1.59119	-1.30256
128837043	chr11:128837043:G:A	0.000121274	-1.19804e-10	0.73359
128837222	chr11:128837222:A:G	3.22148e-06	-1.57594	-1.31868
128837579	chr11:128837579:G:A	3.9094e-05	-1.19804e-10	-0.398494
128837661	chr11:128837661:C:T	1.54674e-05	-1.19804e-10	-1.32573
128838080	chr11:128838080:G:C	3.26078e-06	-1.58197	-1.30053
128838114	chr11:128838114:G:A	3.46714e-06	-1.60112	-1.22001
128838324	chr11:128838324:G:A	2.12852e-05	-1.19804e-10	-1.00645
128838449	chr11:128838449:T:C	3.40477e-06	-1.56205	-1.27724
128838456	chr11:128838456:T:C	6.08717e-05	-1.19804e-10	0.0443049
128838623	chr11:128838623:C:CTTG	3.41988e-06	-1.56125	-1.27361
128839028	chr11:128839028:TC:T	1.51502e-05	-1.19804e-10	-1.34645
128839052	chr11:128839052:T:A	3.34795e-06	-1.57022	-1.28589
128840319	chr11:128840319:C:G	1.50053e-05	-1.19804e-10	-1.35606
128840513	chr11:128840513:CT:C	5.32135e-05	-1.19804e-10	-0.0901508
128840806	chr11:128840806:C:G	1.55548e-05	-1.19804e-10	-1.3201
128841142	chr11:128841142:C:T	2.13153e-05	0.27367	-1.27871
128841499	chr11:128841499:C:T	2.22459e-05	-0.0665668	-0.895737
128841724	chr11:128841724:A:T	3.48503e-06	-1.59707	-1.21891
128842237	chr11:128842237:T:C	1.50035e-05	-1.19804e-10	-1.35618
128842886	chr11:128842886:G:A	1.33359e-05	-1.5809	0.106894
128843424	chr11:128843424:C:A	1.63979e-05	-1.19804e-10	-1.26731
128843465	chr11:128843465:C:T	1.32035e-05	-1.48398	-3.62583e-10
128843633	chr11:128843633:C:T	3.29544e-05	-1.19804e-10	-0.569339
128843898	chr11:128843898:A:G	6.65088e-05	-1.19804e-10	0.132871
128843949	chr11:128843949:C:A	2.99911e-06	-1.59655	-1.36959
128844508	chr11:128844508:C:T	1.59229e-05	-0.976619	-0.320084
128845226	chr11:128845226:C:A	3.34887e-06	-1.59469	-1.26115
128845248	chr11:128845248:C:T	1.85609e-05	-1.19804e-10	-1.1434
128846077	chr11:128846077:A:G	1.12716e-05	-1.59008	-0.0520938
128846157	chr11:128846157:G:A	1.63203e-05	-1.19804e-10	-1.27206
128846687	chr11:128846687:T:C	1.97447e-05	-1.19804e-10	-1.08158
128846837	chr11:128846837:T:G	1.49332e-05	-1.58724	0.226367
128846912	chr11:128846912:T:C	2.09137e-05	-1.19804e-10	-1.02406
128847082	chr11:128847082:TAAG:T	1.51848e-05	-1.19804e-10	-1.34417
128847177	chr11:128847177:G:A	8.56188e-06	-1.4633	-0.453842
128847398	chr11:128847398:C:T	0.000176037	-1.19804e-10	1.10623
128847623	chr11:128847623:T:C	1.48895e-05	-1.19804e-10	-1.3638
128847869	chr11:128847869:A:T	1.17315e-05	-1.60218	-3.62583e-10
128848055	chr11:128848055:G:A	6.39721e-06	-1.31583	-0.892769
128848161	chr11:128848161:G:A	2.67537e-05	-0.39695	-0.38084
128848310	chr11:128848310:AG:A	3.66716e-06	-1.46543	-1.29961
128848361	chr11:128848361:A:G	1.57837e-05	-1.19804e-10	-1.30549
128848391	chr11:128848391:T:C	1.84392e-05	-1.57537	0.425389
128848467	chr11:128848467:C:T	1.49202e-05	-1.19804e-10	-1.36175
128848474	chr11:128848474:G:A	1.81491e-05	-1.19804e-10	-1.16584
128848575	chr11:128848575:T:C	1.77117e-05	-1.57741	0.387175
128848831	chr11:128848831:G:A	4.6882e-06	-1.15582	-1.36359
128849029	chr11:128849029:C:T	1.45981e-05	-1.38357	-3.62583e-10
128849095	chr11:128849095:G:A	1.5186e-05	-1.19804e-10	-1.34409
128849225	chr11:128849225:T:C	1.52784e-05	-1.19804e-10	-1.33802
128849394	chr11:128849394:C:T	5.74141e-05	-1.19804e-10	-0.014173
128849625	chr11:128849625:G:A	1.69032e-05	-1.59109	0.354133
128849742	chr11:128849742:A:T	2.81189e-05	-1.19804e-10	-0.728021
128849751	chr11:128849751:C:T	3.90965e-05	-1.19804e-10	-0.39843
128849985	chr11:128849985:C:A	1.0477e-05	-1.43412	-0.281159
128850330	chr11:128850330:T:C	3.17032e-05	-0.50858	-0.0994659
128850357	chr11:128850357:A:G	1.48377e-05	-1.19804e-10	-1.36729
128850536	chr11:128850536:A:G	3.27766e-06	-1.54235	-1.33499
128850573	chr11:128850573:G:A	1.38229e-05	-1.43814	-3.62583e-10
128851356	chr11:128851356:G:C	6.81126e-05	-1.19804e-10	0.156699
128851406	chr11:128851406:A:G	0.000434296	-1.19804e-10	2.00926
128851650	chr11:128851650:C:T	7.07473e-05	-1.19804e-10	0.194652
128851690	chr11:128851690:TG:T	4.66423e-05	-1.19804e-10	-0.221956
128852184	chr11:128852184:C:T	1.52095e-05	-1.34254	-3.62583e-10
128852426	chr11:128852426:G:GC	2.01479e-05	-1.19804e-10	-1.06136
128852686	chr11:128852686:C:T	2.01479e-05	-1.19804e-10	-1.06136
128853098	chr11:128853098:A:G	3.13882e-05	-0.933529	0.315498
128853401	chr11:128853401:G:T	1.53854e-05	-1.19804e-10	-1.33105
128853465	chr11:128853465:A:G	2.01636e-05	-1.19804e-10	-1.06058
128853507	chr11:128853507:C:T	2.23413e-05	-1.19804e-10	-0.958024
128853522	chr11:128853522:T:G	2.01417e-05	-1.19804e-10	-1.06167
128853662	chr11:128853662:T:C	2.86369e-05	-0.722256	0.0124884
128853984	chr11:128853984:C:T	6.76694e-06	-0.827458	-1.32496
128854688	chr11:128854688:GT:G	1.99915e-05	-1.19804e-10	-1.06915
128855016	chr11:128855016:C:G	1.35474e-05	-1.45827	-3.62583e-10
128855076	chr11:128855076:A:G	1.51833e-05	-1.19804e-10	-1.34427
128855524	chr11:128855524:T:G	4.00212e-06	-1.41014	-1.26749
128855902	chr11:128855902:C:T	0.000144278	-1.19804e-10	0.907276
128855910	chr11:128855910:T:A	6.1021e-06	-1.58815	-0.667682
128856059	chr11:128856059:T:C	2.32922e-05	-1.00641	0.0900644
128856082	chr11:128856082:G:A	6.47696e-06	-0.89969	-1.29652
128856094	chr11:128856094:C:CA	5.00468e-05	-1.19804e-10	-0.151505
128856624	chr11:128856624:C:G	4.71274e-05	-1.19804e-10	-0.211607
128856699	chr11:128856699:A:G	8.38915e-06	-1.15912	-0.778407
128857168	chr11:128857168:G:A	3.24469e-06	-1.53734	-1.3501
128857793	chr11:128857793:G:A	1.55711e-05	-1.19804e-10	-1.31905
128858992	chr11:128858992:A:C	2.29875e-05	-0.746856	-0.182654
128859131	chr11:128859131:G:C	1.50594e-05	-1.19804e-10	-1.35246
128859296	chr11:128859296:C:T	1.53825e-05	-1.19804e-10	-1.33123
128859413	chr11:128859413:G:A	1.84989e-05	-1.19804e-10	-1.14675
128859649	chr11:128859649:G:A	4.36724e-06	-1.40458	-1.18576
128859955	chr11:128859955:AG:A	3.04234e-05	-1.19804e-10	-0.649251
128860044	chr11:128860044:A:AGGGCACTGCGCAAGAGAGGT	3.63826e-06	-1.46512	-1.30784
128860255	chr11:128860255:G:A	1.8724e-05	-1.19804e-10	-1.13466
128860296	chr11:128860296:G:A	1.40475e-05	-1.42202	-3.62583e-10
128860568	chr11:128860568:C:T	1.51109e-05	-1.19804e-10	-1.34904
128860804	chr11:128860804:CAG:C	2.46325e-05	-1.19804e-10	-0.860396
128860981	chr11:128860981:G:C	0.000126795	0.322357	0.455753
128861326	chr11:128861326:G:A	1.89325e-05	-1.19804e-10	-1.12358
128862553	chr11:128862553:G:A	1.81463e-05	-1.19804e-10	-1.16599
128862569	chr11:128862569:C:T	2.47969e-05	-1.19804e-10	-0.853742
128862581	chr11:128862581:C:T	1.8033e-05	-1.19804e-10	-1.17226
128862633	chr11:128862633:C:T	1.72875e-05	-1.19804e-10	-1.21448
128863066	chr11:128863066:G:T	3.31144e-06	-1.59346	-1.27362
128863677	chr11:128863677:T:C	1.49948e-05	-1.19804e-10	-1.35676
128863763	chr11:128863763:A:G	3.15631e-05	-1.19804e-10	-0.612475
128864335	chr11:128864335:A:G	4.06174e-06	-1.32308	-1.33977
128864465	chr11:128864465:T:C	1.58761e-05	-1.29965	-3.62583e-10
128864529	chr11:128864529:G:A	4.09026e-06	-1.33111	-1.32474
128864958	chr11:128864958:C:T	1.76246e-05	-1.19804e-10	-1.19517
128865364	chr11:128865364:C:T	3.86001e-06	-1.60202	-1.11177
128865390	chr11:128865390:C:A	2.8908e-05	-1.19804e-10	-0.700345
128865501	chr11:128865501:G:A	4.25696e-06	-1.34961	-1.26629
128865771	chr11:128865771:T:C	3.68138e-06	-1.59147	-1.1697
128866006	chr11:128866006:T:G	1.70214e-05	-1.19804e-10	-1.22999
128866036	chr11:128866036:C:T	1.704e-05	-1.19804e-10	-1.2289
128866126	chr11:128866126:T:C	1.48159e-05	-1.19804e-10	-1.36876
128866790	chr11:128866790:C:T	1.48336e-05	-1.19804e-10	-1.36757
128866871	chr11:128866871:T:C	3.9066e-05	-1.19804e-10	-0.39921
128867259	chr11:128867259:C:T	1.49225e-05	-1.19804e-10	-1.36159
128867293	chr11:128867293:A:G	4.60577e-06	-1.59756	-0.939589
128867472	chr11:128867472:T:A	1.48309e-05	-1.19804e-10	-1.36775
128867575	chr11:128867575:A:C	1.49903e-05	-1.19804e-10	-1.35706
128867598	chr11:128867598:C:A	1.54493e-05	-1.19804e-10	-1.3269
128868460	chr11:128868460:A:G	1.68324e-05	-1.19804e-10	-1.24116
128868470	chr11:128868470:ATATATTACGTAT:A	1.92675e-05	-1.19804e-10	-1.10604
128868874	chr11:128868874:G:A	1.86669e-05	-1.19804e-10	-1.13771
128869631	chr11:128869631:AC:A	1.1996e-05	-1.57989	-3.62583e-10
128870276	chr11:128870276:G:A	1.80891e-05	-0.208406	-0.960745
128870521	chr11:128870521:G:A	2.86208e-05	-1.19804e-10	-0.710329
128870536	chr11:128870536:G:A	1.48036e-05	-1.19804e-10	-1.36959
128870714	chr11:128870714:G:A	2.57763e-05	-1.19804e-10	-0.815009
128870748	chr11:128870748:G:A	1.19209e-05	-1.58617	-3.62583e-10
128870788	chr11:128870788:C:G	5.43828e-06	-1.07391	-1.29709
128870989	chr11:128870989:G:A	1.52448e-05	-1.19804e-10	-1.34022
128870995	chr11:128870995:C:T	3.76329e-06	-1.4299	-1.30927
128871043	chr11:128871043:G:A	3.71865e-06	-1.42856	-1.32254
128871141	chr11:128871141:C:T	1.48062e-05	-1.19804e-10	-1.36942
128871185	chr11:128871185:T:C	3.95575e-06	-1.34569	-1.34361
128871292	chr11:128871292:A:G	1.55887e-05	-1.19804e-10	-1.31791
128871317	chr11:128871317:C:T	2.45639e-05	-1.19804e-10	-0.863184
128871331	chr11:128871331:G:A	3.84318e-05	-1.19804e-10	-0.415579
128871598	chr11:128871598:A:G	2.7408e-05	-1.19804e-10	-0.753629
128871844	chr11:128871844:T:C	8.6846e-06	-0.938333	-0.964578
128872308	chr11:128872308:T:C	2.60626e-05	-1.19804e-10	-0.803961
128872339	chr11:128872339:G:A	3.26532e-05	-1.19804e-10	-0.578518
128873035	chr11:128873035:C:T	2.10172e-05	-1.19804e-10	-1.01912
128873487	chr11:128873487:C:G	3.61643e-06	-1.55395	-1.22502
128874217	chr11:128874217:C:T	4.1064e-06	-1.29684	-1.35508
128874422	chr11:128874422:C:G	4.67535e-06	-1.24275	-1.27941
128874648	chr11:128874648:C:T	7.86312e-06	-1.03313	-0.969145
128874753	chr11:128874753:C:T	4.48124e-06	-1.59537	-0.969198
128875349	chr11:128875349:C:T	8.57669e-06	-0.816186	-1.09923
128875612	chr11:128875612:G:A	3.46044e-05	-1.19804e-10	-0.520483
128875627	chr11:128875627:T:C	2.66341e-05	0.294266	-1.07654
128875860	chr11:128875860:C:T	7.1029e-06	-0.735641	-1.36832
128876772	chr11:128876772:A:G	9.1386e-06	-1.07243	-0.779528
128877022	chr11:128877022:A:T	1.77384e-05	-1.19804e-10	-1.18873
128877159	chr11:128877159:A:G	1.48393e-05	-1.19804e-10	-1.36719
128877219	chr11:128877219:G:A	7.71913e-06	-1.47232	-0.548444
128877377	chr11:128877377:A:G	1.32713e-05	-1.57511	0.096252
128877458	chr11:128877458:A:G	1.5012e-05	-1.19804e-10	-1.35562
128877791	chr11:128877791:C:T	1.81968e-05	-1.19804e-10	-1.16322
128877825	chr11:128877825:T:C	5.87051e-05	-1.19804e-10	0.0080635
128877948	chr11:128877948:C:A	1.68919e-05	-1.19804e-10	-1.23763
128878105	chr11:128878105:T:G	1.48296e-05	-1.19804e-10	-1.36784
128878149	chr11:128878149:A:T	1.25921e-05	-1.44071	-0.0906841
128878483	chr11:128878483:T:C	1.48101e-05	-1.19804e-10	-1.36915
128878516	chr11:128878516:A:G	1.14582e-05	-1.59959	-0.0261682
128878581	chr11:128878581:C:A	0.000114346	-1.19804e-10	0.674764
128878875	chr11:128878875:C:T	1.50333e-05	-1.19804e-10	-1.3542
128878930	chr11:128878930:T:C	4.71032e-06	-1.16631	-1.3484
128879013	chr11:128879013:A:G	2.86079e-05	-1.42513	0.714351
128879050	chr11:128879050:C:T	1.9668e-05	-1.19804e-10	-1.08547
128879218	chr11:128879218:G:C	1.62049e-05	-1.19804e-10	-1.27915
128879917	chr11:128879917:C:T	1.60783e-05	-1.19804e-10	-1.28699
128879969	chr11:128879969:A:G	1.61228e-05	-1.28423	-3.62583e-10
128880159	chr11:128880159:C:G	3.5056e-06	-1.48764	-1.32246
128880227	chr11:128880227:G:A	3.77262e-06	-1.59614	-1.14056
128880389	chr11:128880389:G:A	7.48238e-05	-1.19804e-10	0.250673
128880477	chr11:128880477:A:G	2.56354e-05	-1.19804e-10	-0.820489
128880750	chr11:128880750:C:T	4.03637e-05	-1.19804e-10	-0.366533
128880820	chr11:128880820:G:A	1.56621e-05	-1.19804e-10	-1.31322
128881334	chr11:128881334:C:A	8.75893e-05	-1.19804e-10	0.408196
128881521	chr11:128881521:T:C	1.28269e-05	-0.485211	-1.02771
128881610	chr11:128881610:G:A	1.18754e-05	-1.58999	-3.62583e-10
128881873	chr11:128881873:G:A	9.29543e-06	-0.570688	-1.26425
128882292	chr11:128882292:C:T	1.50599e-05	-1.19804e-10	-1.35243
128882687	chr11:128882687:G:A	1.29684e-05	-0.403776	-1.09817
128882775	chr11:128882775:C:T	6.70174e-06	-0.810616	-1.35148
128883226	chr11:128883226:T:C	1.89912e-05	-1.19804e-10	-1.12049
128883468	chr11:128883468:C:A	5.3038e-06	-1.33327	-1.06277
128883806	chr11:128883806:G:A	2.54132e-05	-1.19804e-10	-0.829194
128883858	chr11:128883858:T:C	1.2577e-05	-0.654596	-0.877996
128883867	chr11:128883867:G:A	1.01251e-05	-0.384528	-1.36492
128883966	chr11:128883966:G:A	1.09912e-05	-0.297926	-1.36944
128884067	chr11:128884067:A:C	1.48258e-05	-1.19804e-10	-1.36809
128884237	chr11:128884237:G:T	1.89912e-05	-1.19804e-10	-1.12049
128884583	chr11:128884583:G:A	1.07732e-05	-0.360094	-1.3273
128884603	chr11:128884603:TC:T	1.88565e-05	-1.19804e-10	-1.12761
128884639	chr11:128884639:G:A	1.82397e-05	-0.279585	-0.881275
128885226	chr11:128885226:C:T	1.64263e-05	-0.157204	-1.10837
128886119	chr11:128886119:G:A	1.3505e-05	-0.190392	-1.27101
128886241	chr11:128886241:G:C	1.5508e-05	-1.19804e-10	-1.3231
128886288	chr11:128886288:C:A	4.2313e-06	-1.45112	-1.17084
128886549	chr11:128886549:C:T	1.65115e-05	-1.19804e-10	-1.26041
128886623	chr11:128886623:C:G	2.84938e-05	-1.19804e-10	-0.714776
128886669	chr11:128886669:T:C	4.08177e-06	-1.44051	-1.21743
128887396	chr11:128887396:G:A	2.09175e-05	-1.19804e-10	-1.02388
128887805	chr11:128887805:T:C	6.94929e-06	-1.38069	-0.745138
128887882	chr11:128887882:G:A	1.43564e-05	-0.198252	-1.20202
128888174	chr11:128888174:A:C	3.63703e-06	-1.58877	-1.18453
128888922	chr11:128888922:T:C	1.50811e-05	-1.19804e-10	-1.35102
128888960	chr11:128888960:G:A	5.93069e-05	0.0182628	-3.62583e-10
128889005	chr11:128889005:T:C	1.52425e-05	-1.19804e-10	-1.34038
128889121	chr11:128889121:T:C	1.50773e-05	-1.19804e-10	-1.35128
128889170	chr11:128889170:A:T	9.7985e-06	-0.612097	-1.17014
128889222	chr11:128889222:T:C	1.54067e-05	-1.19804e-10	-1.32966
128889559	chr11:128889559:C:T	4.24547e-06	-1.26287	-1.35574
128889885	chr11:128889885:C:T	7.98025e-06	-0.7648	-1.22269
128890094	chr11:128890094:C:T	1.52319e-05	-1.19804e-10	-1.34107
128890095	chr11:128890095:C:T	5.15085e-05	-1.19804e-10	-0.122715
128890106	chr11:128890106:G:A	5.31846e-05	-1.19804e-10	-0.0906947
128890278	chr11:128890278:G:T	3.51371e-05	-1.19804e-10	-0.505205
128890318	chr11:128890318:T:A	2.54913e-05	-1.19804e-10	-0.826125
128890415	chr11:128890415:G:C	1.25526e-05	-1.53453	-3.62583e-10
128890612	chr11:128890612:G:C	2.0404e-05	-1.19804e-10	-1.04873
128890715	chr11:128890715:G:C	4.22303e-05	0.128412	-0.449738
128890879	chr11:128890879:C:G	4.42298e-06	-1.56806	-1.00958
128890940	chr11:128890940:C:T	4.13944e-05	-0.341317	-3.62583e-10
128891003	chr11:128891003:G:A	2.52713e-05	-1.19804e-10	-0.834794
128891302	chr11:128891302:C:T	0.000224747	-1.19804e-10	1.35051
128891780	chr11:128891780:G:A	3.9621e-06	-1.60225	-1.08544
128892289	chr11:128892289:C:G	1.67993e-05	-0.0869353	-1.15619
128892457	chr11:128892457:C:A	6.56745e-06	-1.33721	-0.845123
128892717	chr11:128892717:G:A	2.77832e-05	-1.19804e-10	-0.740032
128893256	chr11:128893256:C:T	2.99923e-06	-1.60155	-1.36455
128893275	chr11:128893275:C:T	1.54962e-05	-1.32387	-3.62583e-10
128893614	chr11:128893614:G:A	1.63086e-05	-1.19804e-10	-1.27277
128893755	chr11:128893755:A:G	5.7934e-06	-0.945963	-1.36178
128893762	chr11:128893762:G:A	9.72112e-06	-0.441202	-1.34896
128893890	chr11:128893890:C:T	2.27136e-05	-1.19804e-10	-0.941497
128894675	chr11:128894675:G:A	1.21649e-05	-0.761937	-0.803974
128894676	chr11:128894676:C:A	1.21539e-05	-0.76219	-0.804622
128894877	chr11:128894877:T:C	5.74218e-05	-1.19804e-10	-0.014038
128895025	chr11:128895025:C:T	3.66827e-06	-1.55277	-1.21197
128895027	chr11:128895027:G:A	4.43845e-06	-1.50376	-1.0704
128895600	chr11:128895600:G:T	1.61769e-05	-1.19804e-10	-1.28088
128895962	chr11:128895962:C:G	0.000273965	-1.19804e-10	1.54854
128896160	chr11:128896160:A:G	5.4011e-06	-1.55244	-0.825418
128896191	chr11:128896191:TTGTC:T	5.11384e-06	-1.36637	-1.06614
128896355	chr11:128896355:G:A	1.5343e-05	-1.19804e-10	-1.3338
128896471	chr11:128896471:C:T	9.2547e-06	-0.540182	-1.29915
128897140	chr11:128897140:T:C	9.09808e-06	-1.00893	-0.847469
128897245	chr11:128897245:G:A	3.96098e-05	-1.50314	1.11775
128897428	chr11:128897428:C:T	1.60601e-05	-1.19804e-10	-1.28813
128898062	chr11:128898062:T:C	8.61136e-06	-0.541829	-1.36955
128898638	chr11:128898638:A:G	1.6282e-05	-1.19804e-10	-1.2744
128898914	chr11:128898914:AG:A	1.71049e-05	-1.19804e-10	-1.2251
128898957	chr11:128898957:G:A	9.73638e-06	-0.479486	-1.30911
128899043	chr11:128899043:C:T	5.2121e-06	-1.09699	-1.31649
128899313	chr11:128899313:T:C	9.56496e-06	-1.55441	-0.25195
128899405	chr11:128899405:A:G	6.46315e-05	0.475669	-0.37143
128899477	chr11:128899477:G:A	2.70672e-05	-1.19804e-10	-0.766138
128899492	chr11:128899492:C:A	9.70621e-06	-0.467748	-1.32395
128899595	chr11:128899595:C:T	2.18841e-05	-1.19804e-10	-0.978701
128899621	chr11:128899621:T:C	1.61517e-05	-1.19804e-10	-1.28244
128899778	chr11:128899778:A:G	0.000229027	-1.19804e-10	1.36938
128900578	chr11:128900578:C:T	4.15114e-06	-1.34329	-1.29779
128900689	chr11:128900689:T:C	0.00023667	-1.19804e-10	1.4022
128900926	chr11:128900926:A:G	2.00579e-05	-1.19804e-10	-1.06584
128901167	chr11:128901167:A:G	0.000256527	1.48277	-3.62583e-10
128901741	chr11:128901741:C:A	1.30836e-05	-1.4931	-3.62583e-10
128901775	chr11:128901775:G:T	4.08826e-06	-1.29279	-1.36356
128902016	chr11:128902016:C:A	2.27221e-05	-1.19804e-10	-0.941126
128902032	chr11:128902032:C:T	2.66064e-05	-1.19804e-10	-0.78331
128902229	chr11:128902229:G:A	5.69322e-06	-1.01272	-1.31246
128902303	chr11:128902303:C:T	3.21189e-05	-1.19804e-10	-0.595018
128902557	chr11:128902557:C:T	1.32012e-05	-0.278565	-1.20559
128902706	chr11:128902706:T:C	1.92414e-05	-1.19804e-10	-1.1074
128902719	chr11:128902719:G:A	1.78183e-05	-1.19804e-10	-1.18424
128902815	chr11:128902815:T:C	2.69017e-05	-1.19804e-10	-0.772274
128902863	chr11:128902863:G:A	2.8103e-05	-1.19804e-10	-0.728586
128903124	chr11:128903124:C:G	2.68282e-05	-1.19804e-10	-0.775008
128903250	chr11:128903250:A:G	3.42836e-05	-1.19804e-10	-0.529797
128903320	chr11:128903320:TAG:T	4.112e-05	-0.347968	-3.62583e-10
128903518	chr11:128903518:T:C	5.98556e-06	-1.02217	-1.25294
128903598	chr11:128903598:G:A	2.06044e-05	-1.19804e-10	-1.03896
128903907	chr11:128903907:A:G	1.79148e-05	-0.812674	-0.366159
128904208	chr11:128904208:T:A	9.24994e-05	-1.19804e-10	0.46274
128904579	chr11:128904579:T:C	3.57877e-06	-1.47866	-1.31078
128904722	chr11:128904722:T:G	2.45003e-05	-1.19804e-10	-0.865779
128904873	chr11:128904873:A:G	2.30805e-05	-1.19804e-10	-0.925474
128905137	chr11:128905137:C:T	8.33426e-06	-0.998751	-0.945338
128905331	chr11:128905331:A:G	5.16246e-05	-1.19804e-10	-0.120465
128905469	chr11:128905469:G:C	1.57765e-05	-1.19804e-10	-1.30594
128905868	chr11:128905868:G:C	4.24016e-06	-1.40518	-1.21468
128906454	chr11:128906454:C:T	4.88247e-06	-1.49832	-0.980489
128906589	chr11:128906589:A:G	1.09532e-05	-0.837296	-0.833538
128906965	chr11:128906965:A:C	1.4815e-05	-1.19804e-10	-1.36882
128907086	chr11:128907086:C:T	1.66213e-05	-1.19804e-10	-1.25378
128907252	chr11:128907252:G:T	1.87346e-05	-1.19804e-10	-1.13409
128907390	chr11:128907390:C:A	5.82236e-06	-1.44792	-0.854832
128907620	chr11:128907620:G:A	1.74554e-05	-1.20482	-3.62583e-10
128908091	chr11:128908091:T:C	2.56669e-05	-1.19804e-10	-0.81926
128908106	chr11:128908106:T:A	1.66874e-05	-1.19804e-10	-1.24981
128908316	chr11:128908316:G:A	1.75664e-05	-1.19804e-10	-1.19847
128908317	chr11:128908317:G:A	1.75664e-05	-1.19804e-10	-1.19847
128908420	chr11:128908420:C:T	5.21912e-06	-1.53011	-0.882021
128908477	chr11:128908477:C:T	2.33856e-05	-1.19804e-10	-0.912341
128908597	chr11:128908597:C:T	1.71649e-05	-1.19804e-10	-1.22159
128908937	chr11:128908937:A:G	2.41014e-05	-1.19804e-10	-0.882195
128909907	chr11:128909907:C:T	3.96426e-06	-1.32948	-1.35766
128910039	chr11:128910039:A:T	1.63566e-05	-1.19804e-10	-1.26983
128910350	chr11:128910350:T:G	1.48984e-05	-1.19804e-10	-1.36321
128910445	chr11:128910445:C:T	6.17436e-06	-1.54369	-0.700362
128910587	chr11:128910587:T:A	1.79637e-05	-1.19804e-10	-1.17611
128910673	chr11:128910673:A:G	7.7287e-05	-1.19804e-10	0.283063
128910802	chr11:128910802:T:A	5.46026e-06	-0.997663	-1.3693
128911183	chr11:128911183:C:T	1.54928e-05	-1.19804e-10	-1.32409
128911394	chr11:128911394:C:T	2.11584e-05	-1.19804e-10	-1.01243
128911444	chr11:128911444:T:C	3.03464e-06	-1.59347	-1.3609
128912217	chr11:128912217:C:T	5.79758e-06	-1.10192	-1.2051
128912319	chr11:128912319:G:A	3.12926e-06	-1.56209	-1.36158
128912761	chr11:128912761:G:A	3.18959e-06	-1.5515	-1.35307
128913502	chr11:128913502:A:G	3.85841e-06	-1.38738	-1.32682
128913628	chr11:128913628:G:A	1.48568e-05	-1.19804e-10	-1.366
128913817	chr11:128913817:A:G	3.05359e-05	-1.19804e-10	-0.645559
128913851	chr11:128913851:G:A	3.01738e-06	-1.59273	-1.36735
128913886	chr11:128913886:G:A	3.61399e-06	-1.47415	-1.3055
128913895	chr11:128913895:C:T	1.50947e-05	-1.19804e-10	-1.35012
128914090	chr11:128914090:A:G	3.72489e-06	-1.48024	-1.26919
128914153	chr11:128914153:AGGAC:A	4.0457e-06	-1.38755	-1.27925
128914221	chr11:128914221:C:T	2.04587e-05	-1.19804e-10	-1.04605
128914628	chr11:128914628:T:C	4.68188e-06	-1.16605	-1.35471
128914926	chr11:128914926:GC:G	2.79116e-05	-0.735419	-3.62583e-10
128915108	chr11:128915108:T:G	5.16714e-06	-1.5465	-0.875648
128915228	chr11:128915228:A:G	3.75358e-06	-1.55441	-1.18734
128915412	chr11:128915412:G:A	1.4837e-05	-1.36734	-3.62583e-10
128915787	chr11:128915787:A:T	8.13203e-06	-1.55414	-0.414517
128916398	chr11:128916398:C:T	1.68713e-05	-1.19804e-10	-1.23885
128916399	chr11:128916399:G:A	3.53826e-06	-1.56716	-1.23367
128916852	chr11:128916852:G:T	1.22047e-05	-1.56264	-3.62583e-10
128917106	chr11:128917106:T:TC	2.99639e-06	-1.59778	-1.36928
128917141	chr11:128917141:C:T	3.03404e-06	-1.58698	-1.36759
128917259	chr11:128917259:C:T	4.85112e-06	-1.2296	-1.25565
128917278	chr11:128917278:G:A	2.02115e-05	-1.19804e-10	-1.05821
128917490	chr11:128917490:C:T	1.78463e-05	-1.19804e-10	-1.18267
128917510	chr11:128917510:G:T	3.96323e-06	-1.54939	-1.13802
128917707	chr11:128917707:G:A	3.52442e-05	-1.19804e-10	-0.502163
128917794	chr11:128917794:G:A	3.20136e-06	-1.57332	-1.32757
128918191	chr11:128918191:A:G	3.84403e-06	-1.58111	-1.13683
128918421	chr11:128918421:G:C	6.41107e-06	-1.56394	-0.642494
128918422	chr11:128918422:G:A	3.99583e-06	-1.51941	-1.1598
128918502	chr11:128918502:T:C	1.77181e-05	-1.19804e-10	-1.18988
128918695	chr11:128918695:A:T	3.41375e-06	-1.58837	-1.24828
128918729	chr11:128918729:G:A	3.42502e-06	-1.58795	-1.24541
128918785	chr11:128918785:G:T	3.6765e-05	-1.19804e-10	-0.459917
128918904	chr11:128918904:G:A	1.96908e-05	-1.08431	-3.62583e-10
128918975	chr11:128918975:AG:A	5.10085e-06	-1.06954	-1.36551
128918977	chr11:128918977:C:A	5.0639e-06	-1.07681	-1.36551
128918994	chr11:128918994:A:G	3.37558e-06	-1.59648	-1.25141
128919003	chr11:128919003:A:G	3.22543e-06	-1.59627	-1.29713
128919330	chr11:128919330:A:G	3.23827e-06	-1.59011	-1.29931
128919365	chr11:128919365:C:G	4.60147e-06	-1.28814	-1.24994
128919451	chr11:128919451:G:A	1.76006e-05	-1.19804e-10	-1.19653
128919478	chr11:128919478:T:C	3.24317e-06	-1.59947	-1.28845
128919603	chr11:128919603:G:A	1.49151e-05	-1.19804e-10	-1.36209
128919696	chr11:128919696:C:T	6.4091e-06	-1.59373	-0.613011
128919720	chr11:128919720:C:T	1.18791e-05	-1.58968	-3.62583e-10
128920011	chr11:128920011:G:C	1.4804e-05	-1.19804e-10	-1.36956
128920024	chr11:128920024:C:T	3.79299e-06	-1.42396	-1.30735
128920123	chr11:128920123:C:T	1.48233e-05	-1.19804e-10	-1.36826
128920272	chr11:128920272:A:G	1.51723e-05	-1.19804e-10	-1.34499
128920578	chr11:128920578:G:A	3.25293e-06	-1.60118	-1.28373
128920581	chr11:128920581:A:G	3.24458e-06	-1.6001	-1.28738
128921188	chr11:128921188:C:T	1.04556e-05	-0.351955	-1.36537
128921371	chr11:128921371:G:A	3.82277e-06	-1.39104	-1.33244
128921646	chr11:128921646:G:A	3.57544e-06	-1.43435	-1.35602
128921878	chr11:128921878:T:C	1.76965e-05	-1.19804e-10	-1.1911
128921907	chr11:128921907:A:G	3.3001e-06	-1.59867	-1.27184
128922220	chr11:128922220:C:A	3.80932e-06	-1.35967	-1.36734
128922252	chr11:128922252:A:G	3.26265e-06	-1.60192	-1.28001
128922300	chr11:128922300:G:T	3.38905e-06	-1.60018	-1.24373
128922545	chr11:128922545:A:T	1.52398e-05	-1.19804e-10	-1.34056
128922979	chr11:128922979:C:T	2.48503e-05	-1.19804e-10	-0.851592
128923057	chr11:128923057:TA:T	1.54542e-05	-1.19804e-10	-1.32658
128923374	chr11:128923374:T:C	1.50229e-05	-1.19804e-10	-1.35489
128923842	chr11:128923842:G:T	1.19272e-05	-1.58564	-3.62583e-10
128924172	chr11:128924172:C:T	6.29554e-05	-1.19804e-10	0.0779638
128924339	chr11:128924339:C:T	3.07022e-06	-1.57547	-1.36724
128925018	chr11:128925018:T:C	1.96139e-05	-1.19804e-10	-1.08822
128925113	chr11:128925113:T:C	3.56898e-06	-1.42405	-1.36813
128925159	chr11:128925159:A:G	3.79722e-06	-1.37125	-1.35895
128925222	chr11:128925222:G:A	1.27719e-05	-1.51722	-3.62583e-10
128925239	chr11:128925239:A:G	1.9405e-05	-1.19804e-10	-1.09893
128925489	chr11:128925489:C:T	1.50983e-05	-1.19804e-10	-1.34988
128925783	chr11:128925783:T:C	1.51226e-05	-1.19804e-10	-1.34827
128925814	chr11:128925814:G:A	3.72655e-05	-1.19804e-10	-0.446395
128925923	chr11:128925923:A:G	1.56343e-05	-1.19804e-10	-1.31499
128926085	chr11:128926085:C:G	1.59953e-05	-1.19804e-10	-1.29217
128926140	chr11:128926140:A:G	1.56946e-05	-1.19804e-10	-1.31115
128926212	chr11:128926212:T:A	6.63397e-06	-1.59977	-0.572493
128926225	chr11:128926225:G:C	1.58495e-05	-1.19804e-10	-1.30132
128926526	chr11:128926526:G:A	5.07214e-06	-1.08754	-1.35316
128926637	chr11:128926637:T:C	6.70184e-06	-0.808077	-1.354
128926721	chr11:128926721:G:A	0.000102904	-1.19804e-10	0.569333
128926932	chr11:128926932:C:A	4.01898e-05	-1.19804e-10	-0.370848
128926942	chr11:128926942:A:T	2.105e-05	-1.19804e-10	-1.01756
128927005	chr11:128927005:G:A	7.10398e-05	-1.19804e-10	0.198777
128927362	chr11:128927362:G:A	4.37264e-06	-1.50673	-1.08237
128927518	chr11:128927518:A:G	5.05862e-06	-1.30779	-1.13558
128927981	chr11:128927981:T:C	3.25932e-06	-1.5303	-1.35265
128928307	chr11:128928307:A:G	4.69318e-05	0.493363	-0.70913
128928331	chr11:128928331:C:T	7.45247e-06	-0.691443	-1.36447
128928335	chr11:128928335:C:T	1.46294e-05	-1.38143	-3.62583e-10
128928337	chr11:128928337:C:A	6.0992e-05	-1.19804e-10	0.0462803
128928525	chr11:128928525:C:T	5.07981e-05	-1.19804e-10	-0.136603
128928740	chr11:128928740:T:C	1.83289e-05	-1.19804e-10	-1.15599
128928759	chr11:128928759:A:C	3.1903e-06	-1.56653	-1.33782
128929136	chr11:128929136:G:A	1.18122e-05	-1.59533	-3.62583e-10
128929276	chr11:128929276:G:A	1.15079e-05	-0.325203	-1.29622
128929595	chr11:128929595:C:T	1.29461e-05	-1.31777	-0.185897
128930043	chr11:128930043:A:G	0.000376724	-1.19804e-10	1.86705
128930068	chr11:128930068:C:T	3.42322e-06	-1.48498	-1.3489
128930313	chr11:128930313:G:A	2.63081e-05	-1.19804e-10	-0.794586
128931211	chr11:128931211:C:T	1.49359e-05	-1.19804e-10	-1.3607
128931275	chr11:128931275:T:C	7.37841e-06	-0.918095	-1.14781
128931428	chr11:128931428:C:T	2.86882e-05	-1.19804e-10	-0.707975
128931664	chr11:128931664:G:A	1.51023e-05	-1.19804e-10	-1.34962
128931836	chr11:128931836:G:C	1.48037e-05	-1.19804e-10	-1.36959
128931930	chr11:128931930:A:G	5.77475e-06	-1.21976	-1.09121
128931940	chr11:128931940:C:T	1.31194e-05	-1.49037	-3.62583e-10
128931941	chr11:128931941:G:A	2.3591e-05	-1.19804e-10	-0.903596
128932282	chr11:128932282:T:C	4.76771e-06	-1.1785	-1.32409
128932598	chr11:128932598:T:C	6.23013e-05	-1.19804e-10	0.067519
128932878	chr11:128932878:T:C	3.58723e-06	-1.43091	-1.35617
128932945	chr11:128932945:C:T	1.25717e-05	-1.59785	0.0648409
128933489	chr11:128933489:T:G	5.17433e-06	-1.39077	-1.02998
128933649	chr11:128933649:T:C	3.16579e-06	-1.58312	-1.32893
128933952	chr11:128933952:G:A	1.85706e-05	-1.19804e-10	-1.14288
128934032	chr11:128934032:C:T	1.69049e-05	-1.19804e-10	-1.23686
128934109	chr11:128934109:A:G	1.85139e-05	-1.19804e-10	-1.14594
128934664	chr11:128934664:G:A	2.49526e-05	-1.19804e-10	-0.847487
128935060	chr11:128935060:C:T	3.18675e-06	-1.59257	-1.31289
128935174	chr11:128935174:C:T	1.67891e-05	-1.19804e-10	-1.24373
128935370	chr11:128935370:T:A	2.76586e-05	-0.744527	-3.62583e-10
128935444	chr11:128935444:C:T	1.49005e-05	-1.19804e-10	-1.36307
128935450	chr11:128935450:G:T	6.23537e-05	-1.19804e-10	0.0683604
128935484	chr11:128935484:C:T	1.98482e-05	0.0517301	-1.12808
128935587	chr11:128935587:C:T	4.17744e-06	-1.58785	-1.04692
128935653	chr11:128935653:G:A	2.49128e-05	-1.54042	0.691337
128935662	chr11:128935662:T:C	8.44682e-06	-1.60221	-0.32846
128935776	chr11:128935776:TATC:T	1.99082e-05	-1.19804e-10	-1.07333
128935919	chr11:128935919:C:A	5.05812e-06	-1.42022	-1.02324
128936312	chr11:128936312:C:T	1.69142e-05	-1.19804e-10	-1.23631
128937028	chr11:128937028:G:A	7.07811e-06	-0.950174	-1.15728
128937229	chr11:128937229:G:A	3.38818e-06	-1.48304	-1.36113
128937311	chr11:128937311:A:G	3.80271e-06	-1.46257	-1.26618
128937799	chr11:128937799:G:A	3.21937e-06	-1.56129	-1.33399
128938133	chr11:128938133:G:A	3.33801e-06	-1.51543	-1.34366
128938430	chr11:128938430:C:G	1.72968e-05	-1.21394	-3.62583e-10
128938691	chr11:128938691:C:T	7.79395e-06	-0.657651	-1.35346
128938695	chr11:128938695:G:A	1.59417e-05	-1.19804e-10	-1.29553
128938765	chr11:128938765:G:A	1.71869e-05	-1.22031	-3.62583e-10
128938845	chr11:128938845:C:A	1.49271e-05	-1.19804e-10	-1.36129
128938996	chr11:128938996:G:A	1.18293e-05	-1.59388	-3.62583e-10
128939031	chr11:128939031:C:T	5.79553e-06	-1.18894	-1.11844
128939032	chr11:128939032:G:A	3.64675e-06	-1.53079	-1.23983
128939291	chr11:128939291:C:T	1.97191e-05	-1.19804e-10	-1.08288
128939608	chr11:128939608:C:G	3.97252e-06	-1.37801	-1.30705
128939768	chr11:128939768:G:A	1.60984e-05	-1.19804e-10	-1.28574
128939968	chr11:128939968:C:G	2.03289e-05	-1.19804e-10	-1.05242
128940014	chr11:128940014:T:G	1.78284e-05	-1.19804e-10	-1.18367
128940399	chr11:128940399:C:A	2.07953e-05	-1.19804e-10	-1.02974
128941277	chr11:128941277:C:T	1.22364e-05	-1.55744	-0.00260736
128941612	chr11:128941612:C:T	7.46191e-05	0.610572	-0.362638
128941936	chr11:128941936:A:G	1.63071e-05	-1.19804e-10	-1.27286
128941991	chr11:128941991:C:A	8.17158e-05	0.836824	-0.498039
128942039	chr11:128942039:ACT:A	9.18569e-05	0.787716	-0.331947
128942060	chr11:128942060:G:A	3.17107e-05	-1.19804e-10	-0.607809
128942676	chr11:128942676:T:C	7.46561e-06	-1.14884	-0.905318
128942691	chr11:128942691:G:A	7.95099e-05	0.691485	-0.380066
128943136	chr11:128943136:C:T	5.56919e-05	0.489079	-0.533708
128943320	chr11:128943320:A:C	3.57992e-05	-1.19804e-10	-0.486536
128943666	chr11:128943666:C:T	3.09846e-06	-1.57756	-1.35599
128943933	chr11:128943933:T:C	4.29289e-05	0.265214	-0.570132
128944151	chr11:128944151:C:T	8.87718e-05	0.636359	-0.214753
128944209	chr11:128944209:G:A	7.14467e-05	0.717893	-0.513404
128944576	chr11:128944576:C:T	1.48838e-05	-1.19804e-10	-1.36419
128944894	chr11:128944894:A:T	1.54212e-05	-1.19804e-10	-1.32872
128945427	chr11:128945427:A:G	3.28956e-06	-1.54897	-1.32474
128945571	chr11:128945571:A:G	1.58911e-05	-0.796937	-0.501765
128945759	chr11:128945759:T:C	1.25006e-05	-0.991178	-0.547504
128946014	chr11:128946014:A:G	1.37353e-05	-0.934335	-0.510162
128946289	chr11:128946289:G:A	1.48991e-05	-1.19804e-10	-1.36316
128946304	chr11:128946304:A:G	1.40002e-05	-0.930274	-0.495114
128946326	chr11:128946326:G:A	1.42415e-05	-0.959319	-0.448981
128946411	chr11:128946411:A:G	1.40594e-05	-0.909852	-0.511319
128946456	chr11:128946456:C:T	6.28523e-05	0.500581	-0.424256
128946708	chr11:128946708:G:T	1.20186e-05	-0.28855	-1.28946
128946755	chr11:128946755:T:C	1.74227e-05	-0.131266	-1.07542
128946835	chr11:128946835:T:C	8.03765e-05	0.59214	-0.269881
128946914	chr11:128946914:T:G	1.4804e-05	-1.19804e-10	-1.36956
128946975	chr11:128946975:T:C	1.41676e-05	-0.929324	-0.484179
128947340	chr11:128947340:C:T	4.59333e-06	-1.21616	-1.3237
128947442	chr11:128947442:A:G	0.000176612	0.952285	0.157209
128947505	chr11:128947505:C:T	1.86304e-05	-0.643629	-0.496039
128947525	chr11:128947525:A:G	3.17326e-06	-1.55204	-1.35766
128947875	chr11:128947875:T:G	3.57502e-06	-1.55922	-1.23127
128948259	chr11:128948259:AAAC:A	3.82261e-06	-1.58093	-1.1426
128948419	chr11:128948419:G:A	1.55273e-05	-1.19804e-10	-1.32186
128948867	chr11:128948867:G:C	1.20631e-05	-1.57431	-3.62583e-10
128948897	chr11:128948897:A:C	3.9392e-06	-1.32391	-1.36957
128949553	chr11:128949553:G:A	4.41701e-06	-1.21273	-1.36627
128949753	chr11:128949753:C:T	1.73126e-05	-1.19804e-10	-1.21303
128949988	chr11:128949988:A:G	1.19778e-05	-1.12122	-0.460189
128949999	chr11:128949999:C:T	1.05215e-05	-1.26084	-0.450208
128950100	chr11:128950100:G:C	4.55794e-06	-1.18492	-1.36267
128950549	chr11:128950549:A:G	3.42111e-06	-1.59038	-1.24412
128950618	chr11:128950618:G:A	1.56122e-05	-1.19804e-10	-1.31641
128951213	chr11:128951213:C:T	7.94188e-05	0.746029	-0.435757
128951406	chr11:128951406:G:A	1.49646e-05	-1.19804e-10	-1.35878
128951700	chr11:128951700:T:C	1.56966e-05	-1.19804e-10	-1.31102
128951891	chr11:128951891:CAA:C	1.49039e-05	-1.19804e-10	-1.36284
128951892	chr11:128951892:A:G	1.6341e-05	-1.19804e-10	-1.27078
128952165	chr11:128952165:T:C	0.000136502	1.1394	-0.287522
128952308	chr11:128952308:A:G	4.48513e-06	-1.54154	-1.02215
128952734	chr11:128952734:C:T	0.000202686	1.46537	-0.218174
128953141	chr11:128953141:C:T	1.60679e-05	-1.19804e-10	-1.28764
128953211	chr11:128953211:GTGTGTGTGTGCTTGTGTGTGCATGAGCA:G	1.8974e-05	-1.19804e-10	-1.12139
128953260	chr11:128953260:A:G	1.39221e-05	-0.515078	-0.915908
128953290	chr11:128953290:G:A	1.52961e-05	-1.19804e-10	-1.33687
128953334	chr11:128953334:T:C	3.32649e-06	-1.49448	-1.36807
128953490	chr11:128953490:A:C	0.000190029	1.33671	-0.153989
128953506	chr11:128953506:G:A	2.14185e-05	-1.00021	-3.62583e-10
128953628	chr11:128953628:C:T	1.05154e-05	-0.708445	-1.00318
128953685	chr11:128953685:A:G	1.50477e-05	-1.19804e-10	-1.35323
128953813	chr11:128953813:G:A	0.000151343	-1.19804e-10	0.955085
128953871	chr11:128953871:G:A	0.000178751	1.24823	-0.126692
128954122	chr11:128954122:C:A	1.98455e-05	-1.19804e-10	-1.07649
128954260	chr11:128954260:C:G	1.52789e-05	-1.19804e-10	-1.33799
128954292	chr11:128954292:C:A	1.78645e-05	-1.19804e-10	-1.18164
128954503	chr11:128954503:A:C	3.51877e-06	-1.56244	-1.24391
128954960	chr11:128954960:T:C	3.01808e-06	-1.60222	-1.35762
128955331	chr11:128955331:TTTTG:T	1.58174e-05	-1.19804e-10	-1.30335
128955369	chr11:128955369:C:T	3.61933e-06	-1.54779	-1.23038
128955488	chr11:128955488:C:T	4.86404e-05	0.602847	-0.782855
128955605	chr11:128955605:T:C	4.30712e-05	0.491921	-0.793529
128955954	chr11:128955954:A:G	0.000177922	1.33564	-0.218753
128956824	chr11:128956824:ATGTG:A	1.93233e-05	-1.19804e-10	-1.10315
128957502	chr11:128957502:C:T	5.95934e-05	0.650801	-0.627719
128957684	chr11:128957684:G:A	3.90963e-06	-1.47647	-1.22455
128958031	chr11:128958031:T:C	3.09903e-06	-1.56384	-1.36953
128958970	chr11:128958970:C:G	1.52503e-05	-1.19804e-10	-1.33986
128959199	chr11:128959199:G:A	3.97535e-06	-1.38649	-1.29786
128959284	chr11:128959284:C:G	1.39538e-05	-1.12302	-0.30569
128959335	chr11:128959335:G:A	3.11507e-05	-1.19804e-10	-0.625625
128959355	chr11:128959355:T:TG	7.66853e-06	-0.807506	-1.21983
128959389	chr11:128959389:C:T	6.2177e-05	-1.19804e-10	0.065523
128959412	chr11:128959412:C:T	1.23888e-05	-0.351674	-1.196
128959714	chr11:128959714:T:C	1.95835e-05	-1.19804e-10	-1.08978
128959853	chr11:128959853:A:G	5.52835e-06	-1.1687	-1.18587
128960119	chr11:128960119:T:C	1.79317e-05	-1.19804e-10	-1.17789
128960157	chr11:128960157:G:A	1.50855e-05	-1.19804e-10	-1.35073
128961082	chr11:128961082:G:C	1.50599e-05	-1.19804e-10	-1.35243
128961157	chr11:128961157:G:A	2.10872e-05	-1.19804e-10	-1.0158
128961242	chr11:128961242:C:T	1.17871e-05	-1.59745	-3.62583e-10
128961914	chr11:128961914:T:G	3.60861e-06	-1.51206	-1.26908
128962455	chr11:128962455:C:T	2.98494e-06	-1.6016	-1.36928
128963212	chr11:128963212:TA:T	1.52132e-05	-1.19804e-10	-1.3423
128963214	chr11:128963214:TTAA:T	1.52206e-05	-1.19804e-10	-1.34181
128963218	chr11:128963218:CAGGAGA:C	1.52152e-05	-1.19804e-10	-1.34217
128963325	chr11:128963325:A:C	7.75224e-05	-1.19804e-10	0.286104
128963650	chr11:128963650:C:T	1.39227e-05	-1.43094	-3.62583e-10
128963836	chr11:128963836:A:G	1.57362e-05	-1.19804e-10	-1.3085
128964882	chr11:128964882:T:A	1.20179e-05	-1.57807	-3.62583e-10
128965057	chr11:128965057:C:T	1.24995e-05	-0.667907	-0.870869
128965863	chr11:128965863:C:T	9.1963e-06	-1.41054	-0.435118
128966699	chr11:128966699:C:T	2.17549e-05	-0.984624	-3.62583e-10
128967034	chr11:128967034:T:C	0.000684072	-1.19804e-10	2.4636
128967812	chr11:128967812:G:A	2.08296e-05	-1.19804e-10	-1.02809
128967829	chr11:128967829:C:T	1.88368e-05	-1.12865	-3.62583e-10
128967837	chr11:128967837:T:C	1.93192e-05	-0.565313	-0.538051
128967955	chr11:128967955:A:T	1.9663e-05	-1.19804e-10	-1.08573
128969183	chr11:128969183:G:A	3.77931e-06	-1.40022	-1.3347
128969261	chr11:128969261:T:C	2.9944e-06	-1.60165	-1.36607
128969510	chr11:128969510:C:T	1.3461e-05	-1.46467	-3.62583e-10
128969631	chr11:128969631:C:G	4.36855e-06	-1.57795	-1.01208
128970037	chr11:128970037:G:A	1.6868e-05	-1.19804e-10	-1.23904
128970974	chr11:128970974:G:A	0.000666688	-1.19804e-10	2.43786
128970977	chr11:128970977:G:A	1.65581e-05	-1.25759	-3.62583e-10
128971717	chr11:128971717:T:C	4.26083e-06	-1.6018	-1.0132
128972356	chr11:128972356:G:T	0.000710925	1.37828	1.12382
128972712	chr11:128972712:G:A	1.48966e-05	-1.19804e-10	-1.36333
128972821	chr11:128972821:A:G	9.26941e-05	-1.19804e-10	0.464842
128972978	chr11:128972978:T:C	4.56275e-06	-1.19845	-1.34809
128973045	chr11:128973045:T:C	5.21851e-05	-1.19804e-10	-0.109666
128973887	chr11:128973887:G:A	1.20811e-05	-1.57282	-3.62583e-10
128973957	chr11:128973957:G:T	1.08941e-05	-1.14067	-0.53557
128975771	chr11:128975771:G:A	3.65828e-06	-1.59253	-1.17494
128976053	chr11:128976053:G:C	1.83576e-05	-1.19804e-10	-1.15442
128976652	chr11:128976652:C:A	8.40018e-06	-1.19702	-0.739186
128976769	chr11:128976769:T:C	0.000715627	1.24042	1.26828
128977225	chr11:128977225:C:T	2.99498e-05	-1.19804e-10	-0.66494
128979066	chr11:128979066:T:A	1.49729e-05	-1.19804e-10	-1.35822
128979220	chr11:128979220:T:C	4.06291e-06	-1.29437	-1.3682
128979225	chr11:128979225:A:T	1.55181e-05	-1.19804e-10	-1.32245
128979553	chr11:128979553:C:T	3.75508e-06	-1.56578	-1.17558
128979579	chr11:128979579:A:C	2.29625e-05	-1.19804e-10	-0.930601
128979881	chr11:128979881:GTTA:G	4.7507e-05	-1.19804e-10	-0.203586
128979905	chr11:128979905:T:C	1.0343e-05	-0.637851	-1.0903
128980409	chr11:128980409:A:G	0.000599875	1.33763	0.994632
128980464	chr11:128980464:T:C	2.48653e-05	-1.19804e-10	-0.85099
128982277	chr11:128982277:A:C	4.29356e-06	-1.35151	-1.25584
128982389	chr11:128982389:C:T	5.88678e-06	-1.28151	-1.01025
128983246	chr11:128983246:G:A	2.57709e-05	-1.19804e-10	-0.815216
128983395	chr11:128983395:C:CA	1.08906e-05	-0.358133	-1.31842
128983917	chr11:128983917:T:C	1.81906e-05	-1.19804e-10	-1.16356
128984117	chr11:128984117:T:TA	3.56738e-05	-1.19804e-10	-0.490047
128984273	chr11:128984273:G:A	3.93031e-06	-1.56094	-1.1348
128984370	chr11:128984370:G:C	4.36992e-06	-1.34103	-1.24868
128984376	chr11:128984376:A:G	3.58134e-06	-1.49647	-1.29225
128984513	chr11:128984513:G:A	0.00041066	1.20831	0.744994
128984657	chr11:128984657:A:G	3.76301e-06	-1.56732	-1.17192
128984880	chr11:128984880:TAAAC:T	0.000451817	1.30127	0.747545
128985059	chr11:128985059:T:A	1.35005e-05	-1.46174	-3.62583e-10
128985432	chr11:128985432:A:C	1.67914e-05	-1.19804e-10	-1.2436
128986693	chr11:128986693:C:T	1.48538e-05	-1.19804e-10	-1.3662
128987674	chr11:128987674:G:A	1.48065e-05	-1.19804e-10	-1.3694
128987987	chr11:128987987:TAAG:T	1.63342e-05	-0.371347	-0.899852
128989122	chr11:128989122:T:C	0.00105829	1.20749	1.69246
128989676	chr11:128989676:C:T	1.29586e-05	-1.5027	-3.62583e-10
128989721	chr11:128989721:C:T	1.48149e-05	-1.19804e-10	-1.36883
128989927	chr11:128989927:A:G	4.44801e-05	-0.269422	-3.62583e-10
128990131	chr11:128990131:T:C	2.08408e-05	-1.19804e-10	-1.02755
128990237	chr11:128990237:T:C	1.48052e-05	-1.19804e-10	-1.36949
128990239	chr11:128990239:G:C	0.000729022	-1.19804e-10	2.52724
128990619	chr11:128990619:A:G	1.55986e-05	-1.19804e-10	-1.31728
128991027	chr11:128991027:G:A	1.80086e-05	0.0292772	-1.20289
128991141	chr11:128991141:C:T	1.56446e-05	-0.39371	-0.920627
128991540	chr11:128991540:A:T	4.20414e-06	-1.49762	-1.13077
128991670	chr11:128991670:C:T	1.52819e-05	-1.19804e-10	-1.33779
128991961	chr11:128991961:GTCTCT:G	1.53486e-05	-1.19804e-10	-1.33344
128992553	chr11:128992553:G:C	1.23276e-05	-0.30498	-1.24764
128994184	chr11:128994184:C:T	1.14202e-05	-0.495225	-1.13386
128994211	chr11:128994211:A:G	3.63929e-06	-1.4792	-1.29347
128994848	chr11:128994848:G:A	3.82596e-06	-1.55392	-1.16873
128995577	chr11:128995577:G:A	1.48371e-05	-1.19804e-10	-1.36733
128995581	chr11:128995581:G:A	1.48166e-05	-1.19804e-10	-1.36872
128995826	chr11:128995826:G:A	1.54289e-05	-1.19804e-10	-1.32822
128996169	chr11:128996169:G:A	1.51764e-05	-1.34472	-3.62583e-10
128996295	chr11:128996295:ATTACT:A	1.97729e-05	-0.24773	-0.832418
128997010	chr11:128997010:C:T	3.34501e-06	-1.54652	-1.31048
128997174	chr11:128997174:C:T	1.48929e-05	-1.19804e-10	-1.36358
128997372	chr11:128997372:A:G	1.222e-05	-1.56139	-3.62583e-10
128997476	chr11:128997476:T:C	1.48089e-05	-1.19804e-10	-1.36924
128997501	chr11:128997501:T:C	8.06814e-06	-1.214	-0.762538
128997830	chr11:128997830:G:A	3.99807e-06	-1.30917	-1.36948
128997835	chr11:128997835:A:G	1.52271e-05	-1.34139	-3.62583e-10
128998195	chr11:128998195:G:A	7.61439e-06	-1.23687	-0.797553
128998344	chr11:128998344:T:C	7.23101e-06	-1.25686	-0.82922
128999456	chr11:128999456:G:A	4.63306e-06	-1.56172	-0.969527
128999480	chr11:128999480:T:G	1.34054e-05	-0.214904	-1.2539
128999502	chr11:128999502:T:G	1.65946e-05	-0.0299589	-1.22543
128999544	chr11:128999544:C:T	4.44071e-06	-1.20428	-1.36937
128999621	chr11:128999621:C:G	1.48174e-05	-1.19804e-10	-1.36866
128999665	chr11:128999665:A:C	1.13669e-05	-0.761246	-0.872512
128999839	chr11:128999839:C:T	3.88664e-05	-1.19804e-10	-0.404334
129000467	chr11:129000467:A:C	0.00100999	-1.19804e-10	2.85323
129000529	chr11:129000529:C:T	1.19369e-05	-0.31127	-1.27356
129000988	chr11:129000988:C:T	7.1895e-06	-0.85072	-1.24112
129001040	chr11:129001040:CTT:C	4.42157e-06	-1.20838	-1.36959
129001443	chr11:129001443:T:C	1.18247e-05	-1.59427	-3.62583e-10
129001959	chr11:129001959:G:A	2.74216e-05	-1.19804e-10	-0.753131
129002225	chr11:129002225:T:C	9.90057e-06	-0.507927	-1.26394
129002375	chr11:129002375:T:G	1.55833e-05	-1.19804e-10	-1.31826
129002663	chr11:129002663:T:C	1.62968e-05	-1.2735	-3.62583e-10
129002934	chr11:129002934:G:A	1.53534e-05	-1.19804e-10	-1.33313
129003465	chr11:129003465:C:T	1.48926e-05	-1.19804e-10	-1.3636
129003685	chr11:129003685:A:G	1.81918e-05	-1.19804e-10	-1.16349
129004086	chr11:129004086:T:C	2.05304e-05	-1.19804e-10	-1.04255
129004866	chr11:129004866:T:C	9.13312e-06	-0.904639	-0.947916
129005143	chr11:129005143:AAACT:A	2.35545e-05	-1.19804e-10	-0.905144
129005555	chr11:129005555:A:T	6.65927e-06	-1.43531	-0.733148
129006000	chr11:129006000:A:G	7.76248e-06	-0.760904	-1.25426
129006717	chr11:129006717:T:A	4.05442e-06	-1.59139	-1.07326
129008104	chr11:129008104:G:A	1.4657e-05	-0.238426	-1.14112
129008208	chr11:129008208:G:A	1.94583e-05	-1.19804e-10	-1.09619
129008418	chr11:129008418:C:G	2.12153e-05	0.196813	-1.20655
129008710	chr11:129008710:A:G	1.52755e-05	-1.19804e-10	-1.33821
129009225	chr11:129009225:T:G	3.45831e-05	-1.19804e-10	-0.521098
129009301	chr11:129009301:T:A	1.83435e-05	-1.19804e-10	-1.15519
129009311	chr11:129009311:T:C	2.47743e-05	-1.19804e-10	-0.854657
129009335	chr11:129009335:T:C	1.53773e-05	-1.19804e-10	-1.33157
129009591	chr11:129009591:A:G	1.39624e-05	-0.640963	-0.787132
129009974	chr11:129009974:G:A	1.62038e-05	-0.0703441	-1.20887
129010325	chr11:129010325:T:C	4.09536e-06	-1.38296	-1.27165
129010348	chr11:129010348:T:C	1.84226e-05	-1.19804e-10	-1.15089
129010995	chr11:129010995:G:C	1.56118e-05	-1.19804e-10	-1.31644
129011131	chr11:129011131:C:T	1.49144e-05	-1.19804e-10	-1.36213
129011132	chr11:129011132:G:A	1.49144e-05	-1.19804e-10	-1.36213
129012127	chr11:129012127:A:C	6.29986e-06	-1.49088	-0.733057
129012984	chr11:129012984:G:C	3.04105e-06	-1.58287	-1.36938
129013958	chr11:129013958:C:T	1.52901e-05	-1.19804e-10	-1.33726
129014062	chr11:129014062:C:T	1.48983e-05	-1.19804e-10	-1.36322
129014644	chr11:129014644:A:G	1.16765e-05	-0.594342	-1.01254
129014890	chr11:129014890:C:CTCTGTTGCA	3.90715e-05	-1.19804e-10	-0.399069
129014971	chr11:129014971:T:C	1.48268e-05	-1.19804e-10	-1.36803
129015993	chr11:129015993:A:G	1.53871e-05	-1.19804e-10	-1.33093
129016386	chr11:129016386:T:C	3.17917e-06	-1.5413	-1.36655
129016834	chr11:129016834:T:C	3.47275e-05	-1.19804e-10	-0.51693
129017269	chr11:129017269:C:T	1.67661e-05	-1.19804e-10	-1.2451
129017475	chr11:129017475:A:G	1.48214e-05	-1.19804e-10	-1.36839
129017884	chr11:129017884:T:C	1.48077e-05	-1.19804e-10	-1.36932
129018275	chr11:129018275:T:C	1.17846e-05	-1.59767	-3.62583e-10
129019177	chr11:129019177:C:T	2.12937e-05	-1.00605	-3.62583e-10
129019522	chr11:129019522:A:G	1.03249e-05	-0.615535	-1.11437
129019659	chr11:129019659:C:T	0.000265963	0.668267	0.850629
129021751	chr11:129021751:G:A	3.56075e-06	-1.53707	-1.25742
129023397	chr11:129023397:A:G	3.57456e-06	-1.54642	-1.24421
129023551	chr11:129023551:C:T	1.48114e-05	-1.19804e-10	-1.36906
129023724	chr11:129023724:T:C	2.77663e-05	-1.19804e-10	-0.740641
129024729	chr11:129024729:T:A	5.21428e-06	-1.16406	-1.249
129025311	chr11:129025311:A:C	3.74059e-05	-1.19804e-10	-0.442635
129025535	chr11:129025535:T:C	2.73155e-05	-1.19804e-10	-0.75701
129025816	chr11:129025816:AAT:A	1.7805e-05	-0.106837	-1.07815
129025842	chr11:129025842:TATC:T	1.17481e-05	-1.60077	-3.62583e-10
129025935	chr11:129025935:A:G	1.58979e-05	-1.19804e-10	-1.29828
129026327	chr11:129026327:G:A	3.56134e-06	-1.49888	-1.29545
129026333	chr11:129026333:T:C	1.78617e-05	-1.19804e-10	-1.1818
129026353	chr11:129026353:G:C	3.54789e-06	-1.54669	-1.25142
129026718	chr11:129026718:T:C	3.74137e-06	-1.49732	-1.24769
129026882	chr11:129026882:A:G	1.26433e-05	-1.52733	-3.62583e-10
129026884	chr11:129026884:A:G	1.25976e-05	-1.53095	-3.62583e-10
129026956	chr11:129026956:G:A	1.48175e-05	-1.19804e-10	-1.36865
129026962	chr11:129026962:A:G	8.72664e-06	-1.08388	-0.814205
129027459	chr11:129027459:C:T	5.96955e-05	-1.19804e-10	0.0247932
129027936	chr11:129027936:T:G	1.10757e-05	-0.390054	-1.26965
129028144	chr11:129028144:C:T	3.82827e-06	-1.57232	-1.14973
129028248	chr11:129028248:G:A	1.03172e-05	-1.00815	-0.722496
129028636	chr11:129028636:G:A	0.000179474	1.12557	-3.62583e-10
129029188	chr11:129029188:A:G	1.54796e-05	-1.32494	-3.62583e-10
129029530	chr11:129029530:A:G	9.84045e-06	-0.679388	-1.09857
129030954	chr11:129030954:G:A	3.18453e-06	-1.54339	-1.36277
129031016	chr11:129031016:G:A	3.38701e-06	-1.60155	-1.24297
129031346	chr11:129031346:C:G	6.2888e-06	-1.03623	-1.18946
129031353	chr11:129031353:G:T	1.5067e-05	-1.19804e-10	-1.35195
129031393	chr11:129031393:C:A	0.00120551	-1.19804e-10	3.0302
129031723	chr11:129031723:C:A	6.88023e-06	-1.40439	-0.731423
129031798	chr11:129031798:G:A	0.00011128	0.647591	-3.62583e-10
129031981	chr11:129031981:C:T	1.51894e-05	-1.19804e-10	-1.34387
129032274	chr11:129032274:G:A	3.27131e-06	-1.53186	-1.34741
129032301	chr11:129032301:G:A	1.71598e-05	-1.19804e-10	-1.22189
129032416	chr11:129032416:CA:C	3.69172e-05	-1.19804e-10	-0.455784
129032502	chr11:129032502:CTCTT:C	2.10921e-05	-1.19804e-10	-1.01557
129033293	chr11:129033293:G:A	3.22333e-06	-1.55177	-1.34228
129033608	chr11:129033608:G:A	0.000417502	1.2	0.769826
129033911	chr11:129033911:T:C	0.000422943	1.22438	0.758392
129034201	chr11:129034201:T:A	3.18555e-06	-1.55999	-1.34584
129034280	chr11:129034280:C:T	1.64851e-05	-0.155408	-1.1066
129034348	chr11:129034348:T:C	1.70116e-05	-1.19804e-10	-1.23057
129034672	chr11:129034672:G:A	1.4884e-05	-1.19804e-10	-1.36418
129034871	chr11:129034871:A:G	1.871e-05	-1.1354	-3.62583e-10
129035521	chr11:129035521:G:A	2.36688e-05	-1.19804e-10	-0.900307
129036493	chr11:129036493:T:C	1.50492e-05	-1.19804e-10	-1.35314
129036658	chr11:129036658:A:G	1.83756e-05	-1.19804e-10	-1.15344
129037592	chr11:129037592:G:A	1.52368e-05	-1.19804e-10	-1.34075
129037806	chr11:129037806:G:A	0.000566299	1.10479	1.16986
129037914	chr11:129037914:A:G	1.48206e-05	-1.19804e-10	-1.36844
129037995	chr11:129037995:G:A	1.02807e-05	-0.524532	-1.20966
129038108	chr11:129038108:C:T	1.20649e-05	-0.503144	-1.07102
129038451	chr11:129038451:A:C	1.25925e-05	-0.430395	-1.10097
129038969	chr11:129038969:T:C	1.53752e-05	-1.19804e-10	-1.33171
129039115	chr11:129039115:C:T	1.51645e-05	-1.19804e-10	-1.34551
129039155	chr11:129039155:G:A	1.48809e-05	-1.36438	-3.62583e-10
129039329	chr11:129039329:T:C	5.95511e-06	-1.06113	-1.21908
129039792	chr11:129039792:T:C	1.48253e-05	-1.19804e-10	-1.36813
129039928	chr11:129039928:C:T	1.48896e-05	-1.19804e-10	-1.3638
129040102	chr11:129040102:C:T	1.50127e-05	-1.19804e-10	-1.35557
129040465	chr11:129040465:T:C	3.14977e-06	-1.57171	-1.34542
129040503	chr11:129040503:C:T	1.74948e-05	-1.19804e-10	-1.20256
129041538	chr11:129041538:A:C	0.0004311	1.22243	0.779444
129041689	chr11:129041689:C:T	1.62149e-05	-1.19804e-10	-1.27853
129043057	chr11:129043057:T:G	2.35142e-05	-0.849577	-0.0572815
129043161	chr11:129043161:A:G	5.9857e-05	-1.19804e-10	0.0274958
129043370	chr11:129043370:TTTC:T	3.74492e-05	-0.441477	-3.62583e-10
129043407	chr11:129043407:A:G	0.000105179	0.753165	-0.161967
129043580	chr11:129043580:T:G	1.31142e-05	-0.508445	-0.982319
129043748	chr11:129043748:C:T	3.20129e-06	-1.55352	-1.34739
129044184	chr11:129044184:G:A	1.55226e-05	-1.19804e-10	-1.32217
129044385	chr11:129044385:T:C	0.000465359	1.39344	0.684911
129044738	chr11:129044738:C:T	8.04034e-06	-1.14102	-0.838972
129044839	chr11:129044839:G:A	3.10214e-06	-1.56763	-1.36474
129045039	chr11:129045039:C:T	8.80152e-06	-1.0839	-0.805637
129045078	chr11:129045078:C:T	3.21303e-06	-1.55048	-1.34676
129045156	chr11:129045156:G:T	8.78743e-05	0.214205	0.19724
129045546	chr11:129045546:CTAACTT:C	2.0383e-05	-1.19804e-10	-1.04976
129045574	chr11:129045574:C:T	7.91163e-06	-1.16501	-0.831123
129045587	chr11:129045587:A:G	7.85232e-06	-1.17855	-0.825102
129045861	chr11:129045861:C:T	7.97958e-06	-1.114	-0.873576
129046209	chr11:129046209:T:C	2.15837e-05	-1.19804e-10	-0.992527
129046771	chr11:129046771:T:G	0.000481653	1.248	0.864759
129046818	chr11:129046818:C:T	1.19687e-05	-0.473589	-1.10858
129046862	chr11:129046862:C:T	1.52257e-05	-0.268275	-1.0732
129047556	chr11:129047556:C:T	1.94714e-05	-1.19804e-10	-1.09552
129047743	chr11:129047743:G:A	1.95934e-05	-1.19804e-10	-1.08927
129048344	chr11:129048344:A:C	1.0482e-05	-1.02014	-0.69466
129048444	chr11:129048444:T:C	1.92957e-05	-1.19804e-10	-1.10458
129048554	chr11:129048554:A:C	1.50122e-05	-1.19804e-10	-1.3556
129048592	chr11:129048592:A:C	0.000494786	1.43223	0.707437
129048736	chr11:129048736:A:C	0.00039401	1.19947	0.71244
129049904	chr11:129049904:T:C	1.84579e-05	-1.19804e-10	-1.14897
129050299	chr11:129050299:C:T	3.21368e-06	-1.5741	-1.32294
129050437	chr11:129050437:C:T	0.00051895	1.08632	1.10103
129050732	chr11:129050732:C:T	3.16937e-06	-1.55505	-1.35588
129051248	chr11:129051248:C:T	6.1631e-05	0.473749	-0.417047
129051271	chr11:129051271:C:T	9.56145e-06	-0.788305	-1.01842
129053262	chr11:129053262:A:G	3.10389e-06	-1.59509	-1.33672
129054058	chr11:129054058:CTT:C	1.75793e-05	-1.19804e-10	-1.19774
129054865	chr11:129054865:T:G	3.75772e-06	-1.57087	-1.16977
129054955	chr11:129054955:G:A	8.19496e-06	-1.09055	-0.870395
129055067	chr11:129055067:T:C	8.91455e-06	-1.01087	-0.865913
129055177	chr11:129055177:G:A	1.48049e-05	-1.19804e-10	-1.3695
129055178	chr11:129055178:A:C	6.17178e-05	0.0581091	-3.62583e-10
129055475	chr11:129055475:C:T	3.23173e-06	-1.55883	-1.33261
129055566	chr11:129055566:T:C	0.000230903	0.380056	0.997479
129055619	chr11:129055619:G:T	1.48286e-05	-1.19804e-10	-1.3679
129055693	chr11:129055693:T:C	1.98791e-05	-1.19804e-10	-1.07479
129055857	chr11:129055857:A:G	7.77063e-06	-0.947908	-1.0662
129056176	chr11:129056176:G:A	3.64383e-06	-1.56747	-1.20396
129056403	chr11:129056403:C:T	2.52343e-05	-0.836259	-3.62583e-10
129056898	chr11:129056898:C:T	1.52826e-05	-1.19804e-10	-1.33775
129057018	chr11:129057018:C:T	4.78038e-06	-1.47046	-1.02948
129057237	chr11:129057237:T:C	1.81895e-05	-1.19804e-10	-1.16362
129057283	chr11:129057283:C:T	0.000263869	0.610007	0.900983
129057312	chr11:129057312:T:C	2.2667e-05	-1.19804e-10	-0.943554
129057520	chr11:129057520:A:T	0.000237708	0.568203	0.838378
129057542	chr11:129057542:A:T	1.96032e-05	-1.19804e-10	-1.08877
129057718	chr11:129057718:A:T	1.51684e-05	-1.19804e-10	-1.34525
129057788	chr11:129057788:T:C	1.80598e-05	-1.19804e-10	-1.17077
129058061	chr11:129058061:A:G	1.03264e-05	-0.737675	-0.992086
129058389	chr11:129058389:T:A	0.000146356	0.449091	0.472492
129058797	chr11:129058797:A:C	3.19367e-06	-1.55863	-1.34466
129058805	chr11:129058805:A:T	1.48127e-05	-1.19804e-10	-1.36898
129059024	chr11:129059024:C:T	1.5099e-05	-1.19804e-10	-1.34984
129059145	chr11:129059145:T:C	1.48878e-05	-1.19804e-10	-1.36392
129059217	chr11:129059217:T:C	1.50759e-05	-1.19804e-10	-1.35136
129059271	chr11:129059271:T:A	3.05126e-06	-1.59758	-1.35132
129059592	chr11:129059592:C:T	5.14987e-05	-0.122906	-3.62583e-10
129059686	chr11:129059686:G:A	3.14339e-06	-1.56542	-1.35374
129059786	chr11:129059786:C:T	0.000223943	0.578609	0.768321
129060150	chr11:129060150:T:C	3.23751e-06	-1.57454	-1.31512
129060560	chr11:129060560:C:G	3.29397e-06	-1.57643	-1.29594
129060882	chr11:129060882:G:C	4.81616e-05	-0.189901	-3.62583e-10
129061538	chr11:129061538:A:T	4.44291e-06	-1.32769	-1.24547
129062674	chr11:129062674:A:T	0.000143105	0.461247	0.437866
129062777	chr11:129062777:A:G	3.32027e-06	-1.57321	-1.29121
129063296	chr11:129063296:T:C	4.48506e-06	-1.28326	-1.28045
129063538	chr11:129063538:T:C	1.79383e-05	-1.19804e-10	-1.17753
129063634	chr11:129063634:T:TG	1.48581e-05	-1.19804e-10	-1.36592
129064350	chr11:129064350:T:C	1.88881e-05	-1.19804e-10	-1.12593
129065123	chr11:129065123:A:G	3.78904e-06	-1.55096	-1.18139
129065133	chr11:129065133:T:C	3.34524e-06	-1.57142	-1.2855
129065187	chr11:129065187:ACT:A	1.43289e-05	-1.40219	-3.62583e-10
129065736	chr11:129065736:G:C	1.26394e-05	-1.52764	-3.62583e-10
129065783	chr11:129065783:G:A	7.57302e-06	-0.982853	-1.05702
129066174	chr11:129066174:G:A	0.000280813	0.630609	0.942616
129066202	chr11:129066202:A:G	1.16212e-05	-1.04676	-0.564865
129066369	chr11:129066369:C:T	7.73457e-06	-0.970292	-1.04847
129066400	chr11:129066400:C:T	1.19144e-05	-1.58672	-3.62583e-10
129066533	chr11:129066533:T:C	1.37869e-05	-1.44074	-3.62583e-10
129066653	chr11:129066653:T:C	1.96006e-05	-1.19804e-10	-1.0889
129066968	chr11:129066968:T:C	0.000151056	0.596559	0.356629
129067141	chr11:129067141:T:G	2.05116e-05	-1.19804e-10	-1.04347
129067796	chr11:129067796:G:A	0.000288576	0.630529	0.969966
129068289	chr11:129068289:C:T	1.71429e-05	-1.08319	-0.139686
129068355	chr11:129068355:T:C	1.88428e-05	-1.19804e-10	-1.12833
129068514	chr11:129068514:C:T	3.03773e-06	-1.60146	-1.35189
129068991	chr11:129068991:A:G	1.56362e-05	-1.19804e-10	-1.31487
129069755	chr11:129069755:CAT:C	6.22956e-06	-0.927507	-1.30765
129070785	chr11:129070785:T:C	1.53016e-05	-1.19804e-10	-1.3365
129071129	chr11:129071129:G:A	1.5189e-05	-1.19804e-10	-1.34389
129071296	chr11:129071296:G:GA	1.48267e-05	-1.19804e-10	-1.36803
129071523	chr11:129071523:C:T	0.000219154	0.59815	0.727163
129071815	chr11:129071815:G:A	0.000211568	0.569072	0.721014
129071998	chr11:129071998:A:C	6.23863e-06	-1.53645	-0.697251
129072069	chr11:129072069:T:C	3.82914e-06	-1.36174	-1.36009
129072387	chr11:129072387:T:C	0.000182886	0.476703	0.667694
129072458	chr11:129072458:C:T	7.68822e-06	-0.993816	-1.03096
129072647	chr11:129072647:G:A	1.48254e-05	-1.19804e-10	-1.36812
129072679	chr11:129072679:G:T	1.88206e-05	-1.12951	-3.62583e-10
129072790	chr11:129072790:A:G	1.48916e-05	-1.19804e-10	-1.36366
129072900	chr11:129072900:C:T	3.15127e-05	-1.19804e-10	-0.614074
129073384	chr11:129073384:G:T	4.30264e-05	-0.302649	-3.62583e-10
129073414	chr11:129073414:A:G	0.00020221	-1.19804e-10	1.24484
129073440	chr11:129073440:G:A	1.52826e-05	-1.19804e-10	-1.33775
129073661	chr11:129073661:C:A	1.30622e-05	-1.49474	-3.62583e-10
129073845	chr11:129073845:G:A	3.0767e-06	-1.57101	-1.3696
129073855	chr11:129073855:C:T	1.55141e-05	-1.19804e-10	-1.32271
129073968	chr11:129073968:C:A	7.90751e-06	-0.966352	-1.0303
129074316	chr11:129074316:T:C	1.52806e-05	-1.19804e-10	-1.33788
129074344	chr11:129074344:A:G	1.521e-05	-1.19804e-10	-1.34251
129074390	chr11:129074390:T:C	1.95726e-05	-1.19804e-10	-1.09033
129074535	chr11:129074535:C:T	8.32628e-06	-0.961408	-0.983638
129074683	chr11:129074683:C:CG	3.57739e-06	-1.42122	-1.36861
129074948	chr11:129074948:C:T	0.000263668	0.745712	0.764514
129074979	chr11:129074979:C:G	8.40262e-06	-0.87653	-1.05939
129075614	chr11:129075614:TAAGAA:T	8.94677e-06	-0.927401	-0.94577
129076174	chr11:129076174:C:T	5.05599e-06	-1.54005	-0.903842
129076264	chr11:129076264:CAT:C	3.17979e-06	-1.57515	-1.3325
129076938	chr11:129076938:C:A	3.23958e-06	-1.5699	-1.31912
129076992	chr11:129076992:C:T	8.68073e-06	-1.01549	-0.887869
129078067	chr11:129078067:T:C	3.79371e-05	-0.428533	-3.62583e-10
129078211	chr11:129078211:T:A	4.19951e-06	-1.30771	-1.32179
129078399	chr11:129078399:T:C	7.51868e-05	-1.19804e-10	0.255513
129078608	chr11:129078608:T:G	2.68829e-05	-1.19804e-10	-0.772972
129078773	chr11:129078773:G:A	3.43799e-06	-1.46707	-1.3625
129079128	chr11:129079128:C:T	1.76236e-05	-1.19804e-10	-1.19522
129079923	chr11:129079923:AGG:A	1.49788e-05	-1.19804e-10	-1.35783
129079927	chr11:129079927:A:ATATTC	1.50184e-05	-1.19804e-10	-1.35519
129080010	chr11:129080010:G:A	2.46978e-05	-1.19804e-10	-0.857749
129080216	chr11:129080216:T:A	0.000358628	0.835403	0.982421
129080231	chr11:129080231:C:A	1.54327e-05	-1.19804e-10	-1.32797
129080493	chr11:129080493:C:A	1.5433e-05	-1.19804e-10	-1.32795
129080513	chr11:129080513:C:T	1.48863e-05	-1.19804e-10	-1.36402
129081022	chr11:129081022:C:T	1.88218e-05	-1.19804e-10	-1.12945
129081031	chr11:129081031:T:C	8.71055e-06	-1.46725	-0.432676
129081527	chr11:129081527:C:T	4.89535e-06	-1.15368	-1.32249
129081620	chr11:129081620:C:A	1.54516e-05	-1.19804e-10	-1.32675
129081813	chr11:129081813:C:T	1.49752e-05	-1.19804e-10	-1.35807
129081856	chr11:129081856:A:C	3.44732e-06	-1.46423	-1.36264
129082093	chr11:129082093:C:T	4.73392e-06	-1.18406	-1.32565
129082410	chr11:129082410:C:T	0.000235189	0.0988006	1.29713
129082647	chr11:129082647:T:C	1.54344e-05	-1.19804e-10	-1.32786
129082853	chr11:129082853:A:G	3.4081e-06	-1.4751	-1.36321
129083982	chr11:129083982:G:A	2.213e-05	-1.19804e-10	-0.967529
129084222	chr11:129084222:A:G	3.29378e-06	-1.50283	-1.3696
129084625	chr11:129084625:T:G	3.4079e-06	-1.47357	-1.3648
129084731	chr11:129084731:C:T	3.6554e-05	-1.19804e-10	-0.465673
129085031	chr11:129085031:T:A	3.10213e-05	-1.19804e-10	-0.629789
129085304	chr11:129085304:G:T	3.55592e-06	-1.55769	-1.23816
129085910	chr11:129085910:C:T	1.53807e-05	-1.19804e-10	-1.33135
129085921	chr11:129085921:G:A	7.71405e-06	-1.43126	-0.590162
129086240	chr11:129086240:C:T	5.15231e-06	-1.17229	-1.25272
129086566	chr11:129086566:A:T	2.2784e-05	-1.19804e-10	-0.938403
129086714	chr11:129086714:A:G	0.000381385	1.60445	0.274897
129086907	chr11:129086907:A:C	3.2072e-06	-1.5526	-1.34646
129087545	chr11:129087545:A:C	4.38218e-06	-1.48614	-1.10077
129088578	chr11:129088578:C:T	5.61132e-06	-0.988149	-1.35153
129088594	chr11:129088594:C:A	1.54288e-05	-1.19804e-10	-1.32822
129088634	chr11:129088634:T:C	1.54264e-05	-1.19804e-10	-1.32838
129088713	chr11:129088713:G:A	7.61511e-06	-0.99867	-1.03566
129088852	chr11:129088852:A:G	3.55542e-06	-1.46447	-1.33152
129089902	chr11:129089902:C:A	1.86837e-05	-1.04381	-0.0930009
129089941	chr11:129089941:C:A	1.96909e-05	-0.998018	-0.0862885
129090011	chr11:129090011:C:G	2.15484e-05	-1.01636	0.0221959
129090838	chr11:129090838:T:C	1.54222e-05	-1.19804e-10	-1.32866
129091099	chr11:129091099:G:C	1.55287e-05	-1.19804e-10	-1.32177
129091800	chr11:129091800:C:G	3.22252e-06	-1.52551	-1.3688
129092061	chr11:129092061:T:C	2.01536e-05	-1.19804e-10	-1.06108
129092216	chr11:129092216:T:TA	2.74862e-05	-1.19804e-10	-0.750778
129092313	chr11:129092313:T:G	1.87515e-05	-1.19804e-10	-1.13319
129092966	chr11:129092966:G:A	1.79308e-05	-1.19804e-10	-1.17794
129092967	chr11:129092967:G:A	3.29527e-06	-1.53935	-1.33262
129093228	chr11:129093228:T:C	1.48068e-05	-1.19804e-10	-1.36937
129093384	chr11:129093384:G:T	3.3824e-05	-0.543292	-3.62583e-10
129094530	chr11:129094530:T:C	3.65159e-06	-1.58622	-1.18308
129094613	chr11:129094613:G:T	1.49614e-05	-1.19804e-10	-1.35899
129094765	chr11:129094765:C:T	9.4009e-06	-0.862388	-0.961269
129094777	chr11:129094777:A:C	3.52377e-06	-1.49073	-1.3142
129094866	chr11:129094866:G:A	2.43515e-05	-0.87187	-3.62583e-10
129094963	chr11:129094963:AAATGT:A	1.78699e-05	-1.19804e-10	-1.18135
129095297	chr11:129095297:G:T	1.91745e-05	-1.19804e-10	-1.11088
129095318	chr11:129095318:C:A	1.48671e-05	-1.19804e-10	-1.36531
129095323	chr11:129095323:C:T	1.50092e-05	-1.19804e-10	-1.3558
129095850	chr11:129095850:C:T	0.000412782	0.572797	1.38566
129096681	chr11:129096681:T:C	1.52313e-05	-1.19804e-10	-1.34111
129097583	chr11:129097583:A:C	6.8532e-06	-0.987813	-1.15193
129097584	chr11:129097584:G:A	7.59634e-06	-1.48873	-0.548071
129097609	chr11:129097609:G:A	0.000436914	0.563262	1.45201
129098072	chr11:129098072:T:C	6.78436e-06	-0.96633	-1.18351
129098512	chr11:129098512:G:A	6.9423e-06	-1.04662	-1.08021
129098612	chr11:129098612:G:C	1.91381e-05	-1.19804e-10	-1.11278
129098677	chr11:129098677:C:T	1.54146e-05	-1.19804e-10	-1.32915
129098900	chr11:129098900:T:C	3.02918e-05	-1.19804e-10	-0.653585
129099358	chr11:129099358:C:T	3.63734e-06	-1.58839	-1.18482
129099680	chr11:129099680:A:G	1.1848e-05	-1.59231	-3.62583e-10
129099835	chr11:129099835:A:T	2.01941e-05	-1.19804e-10	-1.05907
129099890	chr11:129099890:A:G	0.000426298	0.776215	1.21446
129099952	chr11:129099952:G:A	1.18665e-05	-1.1372	-0.453547
129101244	chr11:129101244:A:G	2.62293e-05	-1.19804e-10	-0.797587
129101770	chr11:129101770:G:T	6.3028e-05	-0.257954	0.33707
129103287	chr11:129103287:A:G	1.52275e-05	-1.19804e-10	-1.34136
129103424	chr11:129103424:CAT:C	0.000191561	0.465586	0.725159
129103945	chr11:129103945:G:A	1.79904e-05	-1.19804e-10	-1.17462
129104843	chr11:129104843:G:A	9.57534e-06	-0.901593	-0.903679
129105166	chr11:129105166:T:A	1.51518e-05	-1.19804e-10	-1.34634
129105253	chr11:129105253:T:C	4.11006e-06	-1.28143	-1.3696
129105289	chr11:129105289:C:T	3.96247e-05	-1.19804e-10	-0.38501
129105351	chr11:129105351:C:T	6.92612e-06	-0.978853	-1.15031
129105663	chr11:129105663:T:C	2.62599e-05	-1.19804e-10	-0.796422
129106857	chr11:129106857:G:A	1.19559e-05	-1.58323	-3.62583e-10
129107432	chr11:129107432:G:A	2.01098e-05	-1.19804e-10	-1.06326
129107494	chr11:129107494:T:C	0.000134106	-1.19804e-10	0.834165
129107550	chr11:129107550:A:C	3.77774e-06	-1.59229	-1.14305
129107668	chr11:129107668:AGACCAGCCT:A	2.07307e-05	-1.19804e-10	-1.03285
129107949	chr11:129107949:T:C	2.01592e-05	-1.19804e-10	-1.0608
129108369	chr11:129108369:T:C	1.18978e-05	-1.58811	-3.62583e-10
129109215	chr11:129109215:C:T	1.84138e-05	-1.19804e-10	-1.15136
129109249	chr11:129109249:A:C	2.61155e-05	-1.19804e-10	-0.801934
129109262	chr11:129109262:T:C	1.89511e-05	-1.19804e-10	-1.1226
129109390	chr11:129109390:T:C	2.61843e-05	-1.19804e-10	-0.799303
129109715	chr11:129109715:T:C	7.36112e-06	-1.12249	-0.945763
129109956	chr11:129109956:T:C	1.56166e-05	-1.19804e-10	-1.31613
129110387	chr11:129110387:T:C	3.10974e-06	-1.56036	-1.36957
129110482	chr11:129110482:C:T	6.61261e-05	-1.19804e-10	0.1271
129110502	chr11:129110502:T:C	1.91706e-05	-1.19804e-10	-1.11108
129111631	chr11:129111631:G:A	1.54181e-05	-1.19804e-10	-1.32892
129112709	chr11:129112709:T:C	5.76161e-06	-1.0926	-1.22064
129113468	chr11:129113468:T:C	1.79027e-05	-1.19804e-10	-1.17951
129113563	chr11:129113563:T:A	2.05227e-05	-1.19804e-10	-1.04293
129114146	chr11:129114146:C:T	0.000316672	0.432114	1.26129
129114399	chr11:129114399:A:G	7.01826e-06	-1.23031	-0.88564
129114419	chr11:129114419:A:C	1.55185e-05	-1.19804e-10	-1.32243
129114558	chr11:129114558:T:C	0.000446541	0.79248	1.24459
129114917	chr11:129114917:T:C	5.96616e-06	-1.57605	-0.702313
129115047	chr11:129115047:T:G	1.82073e-05	-1.19804e-10	-1.16264
129115298	chr11:129115298:T:C	7.23291e-06	-0.886378	-1.19944
129115339	chr11:129115339:C:T	6.04054e-06	-0.985348	-1.28062
129115384	chr11:129115384:A:T	1.76798e-05	-1.19804e-10	-1.19204
129115480	chr11:129115480:T:C	2.61887e-05	-1.19804e-10	-0.799136
129116170	chr11:129116170:T:G	2.09197e-05	-1.19804e-10	-1.02377
129117007	chr11:129117007:T:A	2.17766e-05	-0.983629	-3.62583e-10
129117070	chr11:129117070:T:C	1.7386e-05	-1.19804e-10	-1.2088
129117734	chr11:129117734:G:T	1.1732e-05	-1.60215	-3.62583e-10
129118633	chr11:129118633:C:T	0.000273066	0.467657	1.07759
129119072	chr11:129119072:G:A	1.84375e-05	-1.19804e-10	-1.15008
129119933	chr11:129119933:G:C	6.50384e-06	-1.53884	-0.653227
129120231	chr11:129120231:A:G	5.15965e-05	-0.121008	-3.62583e-10
129120391	chr11:129120391:C:T	0.000176337	-1.19804e-10	1.10794
129120432	chr11:129120432:G:A	8.95218e-05	-1.19804e-10	0.43002
129120794	chr11:129120794:C:T	2.22961e-05	-0.093906	-0.866144
129120944	chr11:129120944:C:T	1.64374e-05	-1.19804e-10	-1.2649
129121323	chr11:129121323:T:A	3.90984e-06	-1.33152	-1.36945
129121697	chr11:129121697:G:A	1.38843e-05	-1.4337	-3.62583e-10
129121964	chr11:129121964:T:A	3.08845e-06	-1.58667	-1.35012
129122808	chr11:129122808:T:C	3.81421e-06	-1.43765	-1.28808
129122933	chr11:129122933:T:C	0.000434524	0.656017	1.35377
129123026	chr11:129123026:A:T	1.37122e-05	-1.44618	-3.62583e-10
129123356	chr11:129123356:T:C	1.24641e-05	-1.59715	0.0555461
129123777	chr11:129123777:G:A	4.62664e-05	-1.19804e-10	-0.230046
129124048	chr11:129124048:T:C	1.9675e-05	-1.19804e-10	-1.08511
129124439	chr11:129124439:T:C	4.75864e-06	-1.27488	-1.22962
129124455	chr11:129124455:T:C	3.05982e-06	-1.5838	-1.36231
129124527	chr11:129124527:T:C	3.35213e-05	-1.19804e-10	-0.552282
129124631	chr11:129124631:T:C	1.57189e-05	-1.19804e-10	-1.3096
129125611	chr11:129125611:G:A	2.05651e-05	-1.19804e-10	-1.04087
129125689	chr11:129125689:T:C	1.51555e-05	-1.19804e-10	-1.3461
129125726	chr11:129125726:T:C	1.58276e-05	-1.19804e-10	-1.30271
129126460	chr11:129126460:T:C	1.75034e-05	-0.916598	-0.285471
129126878	chr11:129126878:T:A	0.000202395	0.580646	0.665114
129126920	chr11:129126920:G:A	2.10179e-05	-1.19804e-10	-1.01909
129126959	chr11:129126959:C:T	0.000222666	0.551536	0.789674
129128150	chr11:129128150:C:T	1.39386e-05	-1.4298	-3.62583e-10
129128185	chr11:129128185:T:C	3.12041e-06	-1.59394	-1.33256
129128865	chr11:129128865:G:A	1.75939e-05	-1.19691	-3.62583e-10
129129102	chr11:129129102:G:A	5.5084e-06	-1.15004	-1.20815
129129108	chr11:129129108:GC:G	1.51904e-05	-1.19804e-10	-1.3438
129129197	chr11:129129197:C:CCCCGTCTGGG	1.51883e-05	-1.19804e-10	-1.34394
129129292	chr11:129129292:G:T	3.82805e-05	-1.19804e-10	-0.419522
129129417	chr11:129129417:G:A	1.95503e-05	-1.19804e-10	-1.09147
129129476	chr11:129129476:C:T	5.06049e-05	-1.19804e-10	-0.140414
129130191	chr11:129130191:C:T	3.00707e-06	-1.59554	-1.36796
129130444	chr11:129130444:T:G	8.67545e-06	-0.988578	-0.915388
129130556	chr11:129130556:A:C	2.10727e-05	-1.19804e-10	-1.01648
129130672	chr11:129130672:C:A	2.51839e-05	-1.19804e-10	-0.838257
129130976	chr11:129130976:C:T	0.00075471	1.11637	1.4455
129131460	chr11:129131460:T:C	2.0378e-05	-1.19804e-10	-1.05001
129132127	chr11:129132127:C:T	5.22585e-06	-1.13167	-1.27918
129132480	chr11:129132480:A:G	8.95157e-06	-0.970047	-0.902587
129132768	chr11:129132768:A:C	3.94099e-06	-1.42053	-1.2725
129132770	chr11:129132770:T:A	0.000224829	-1.19804e-10	1.35088
129132914	chr11:129132914:A:G	3.61858e-05	-1.19804e-10	-0.475797
129133343	chr11:129133343:A:G	2.70515e-05	-1.19804e-10	-0.766722
129133688	chr11:129133688:T:C	1.51538e-05	-1.19804e-10	-1.34621
129134418	chr11:129134418:CTG:C	1.53401e-05	-1.33399	-3.62583e-10
129134760	chr11:129134760:C:G	3.01061e-06	-1.59443	-1.36789
129134835	chr11:129134835:T:G	1.5779e-05	-1.19804e-10	-1.30578
129135490	chr11:129135490:G:A	8.42963e-06	-1.01467	-0.918042
129135628	chr11:129135628:G:A	4.49559e-05	-0.258781	-3.62583e-10
129135670	chr11:129135670:G:A	1.21904e-05	-1.56381	-3.62583e-10
129135709	chr11:129135709:A:G	3.00614e-06	-1.5982	-1.36561
129135776	chr11:129135776:C:A	1.6809e-05	-1.19804e-10	-1.24255
129136837	chr11:129136837:G:C	4.03062e-05	-0.367956	-3.62583e-10
129137563	chr11:129137563:CTGTT:C	1.50038e-05	-1.19804e-10	-1.35616
129137610	chr11:129137610:C:T	4.6304e-06	-1.529	-1.00282
129138331	chr11:129138331:A:C	4.41996e-06	-1.42651	-1.15182
129138677	chr11:129138677:A:G	1.82276e-05	-1.19804e-10	-1.16152
129139373	chr11:129139373:T:C	1.98836e-05	-1.19804e-10	-1.07457
129139409	chr11:129139409:T:C	1.6859e-05	-1.19804e-10	-1.23958
129139653	chr11:129139653:G:A	4.50697e-06	-1.27466	-1.28417
129139657	chr11:129139657:A:C	1.71974e-05	-1.19804e-10	-1.2197
129139919	chr11:129139919:C:A	3.71964e-06	-1.38126	-1.36958
129140238	chr11:129140238:A:G	0.000158056	-1.19804e-10	0.998485
129140329	chr11:129140329:T:C	1.21392e-05	-1.56803	-3.62583e-10
129140494	chr11:129140494:T:C	3.76318e-06	-1.4004	-1.3388
129140621	chr11:129140621:A:G	1.77451e-05	-1.19804e-10	-1.18835
129141432	chr11:129141432:T:C	9.20374e-06	-0.943222	-0.901631
129141780	chr11:129141780:G:A	3.01833e-06	-1.59018	-1.36957
129143494	chr11:129143494:G:A	1.75305e-05	-1.20052	-3.62583e-10
129144149	chr11:129144149:G:A	3.8711e-06	-1.3414	-1.36952
129144257	chr11:129144257:T:C	1.48037e-05	-1.19804e-10	-1.36958
129144593	chr11:129144593:C:T	0.000303947	0.697481	0.95491
129144751	chr11:129144751:C:G	3.50129e-06	-1.44227	-1.36907
129144799	chr11:129144799:C:T	1.67654e-05	-1.19804e-10	-1.24514
129144886	chr11:129144886:C:T	1.48036e-05	-1.19804e-10	-1.36959
129144925	chr11:129144925:C:G	1.65754e-05	-1.19804e-10	-1.25654
129145259	chr11:129145259:T:C	3.75251e-06	-1.43609	-1.30594
129145303	chr11:129145303:C:T	1.50904e-05	-1.19804e-10	-1.3504
129145748	chr11:129145748:T:C	3.00946e-06	-1.60226	-1.36045
129146473	chr11:129146473:C:T	2.61983e-05	-1.19804e-10	-0.798766
129147085	chr11:129147085:T:G	0.00035523	0.581513	1.22679
129148099	chr11:129148099:G:A	0.000310533	0.465111	1.20872
129148100	chr11:129148100:A:G	1.80079e-05	-1.17365	-3.62583e-10
129148253	chr11:129148253:C:T	2.37493e-05	-1.19804e-10	-0.896912
129148282	chr11:129148282:T:C	6.37213e-06	-1.18662	-1.02591
129148352	chr11:129148352:C:T	2.70962e-05	-0.765071	-3.62583e-10
129148393	chr11:129148393:A:G	0.00109059	-1.19804e-10	2.93001
129148984	chr11:129148984:G:A	0.00043748	0.688401	1.32817
129149334	chr11:129149334:C:T	1.61148e-05	-1.19804e-10	-1.28473
129149875	chr11:129149875:A:G	1.90319e-05	-1.19804e-10	-1.11835
129149944	chr11:129149944:AG:A	4.44185e-05	-0.270806	-3.62583e-10
129150147	chr11:129150147:G:A	4.04556e-06	-1.57865	-1.08819
129150295	chr11:129150295:T:A	0.000405292	0.567299	1.37284
129150999	chr11:129150999:A:G	7.54618e-06	-1.04747	-0.995948
129151084	chr11:129151084:T:C	3.11836e-06	-1.58579	-1.34136
129151089	chr11:129151089:G:GA	1.94055e-05	-1.19804e-10	-1.0989
129151820	chr11:129151820:C:T	3.00006e-05	-0.663246	-3.62583e-10
129151899	chr11:129151899:A:G	4.43382e-05	-1.19804e-10	-0.272615
129151988	chr11:129151988:G:A	4.01043e-06	-1.30665	-1.36892
129152885	chr11:129152885:G:A	2.36287e-05	-1.19804e-10	-0.902001
129153097	chr11:129153097:C:T	1.97044e-05	-1.19804e-10	-1.08362
129153386	chr11:129153386:C:T	4.87581e-05	-1.19804e-10	-0.177592
129154162	chr11:129154162:A:G	2.44611e-05	-1.19804e-10	-0.867377
129154606	chr11:129154606:T:C	6.8703e-06	-1.5716	-0.565655
129154770	chr11:129154770:C:T	3.28722e-06	-1.50497	-1.36945
129155066	chr11:129155066:A:G	1.97278e-05	-1.19804e-10	-1.08243
129155383	chr11:129155383:G:A	6.77708e-06	-1.58144	-0.56948
129156037	chr11:129156037:G:A	0.000184054	-1.19804e-10	1.15077
129156455	chr11:129156455:C:A	0.000376697	0.645472	1.2215
129156584	chr11:129156584:C:T	2.33963e-05	-1.19804e-10	-0.911885
129156652	chr11:129156652:T:C	0.000387167	1.2326	0.661795
129156743	chr11:129156743:C:T	2.88681e-05	-1.19804e-10	-0.701725
129157037	chr11:129157037:T:C	0.000145273	0.402313	0.511839
129157415	chr11:129157415:A:G	8.00498e-06	-0.953901	-1.0305
129157674	chr11:129157674:G:A	0.00044943	0.738241	1.30528
129157748	chr11:129157748:C:T	3.07187e-06	-1.58166	-1.36052
129158500	chr11:129158500:G:A	1.68463e-05	-1.19804e-10	-1.24033
129158676	chr11:129158676:T:A	1.14033e-05	-1.27771	-0.352853
129158914	chr11:129158914:C:T	1.62086e-05	-1.19804e-10	-1.27892
129159009	chr11:129159009:T:C	3.05722e-06	-1.586	-1.36095
129159285	chr11:129159285:G:A	5.24221e-06	-1.4239	-0.983821
129159774	chr11:129159774:T:A	9.11169e-06	-0.8398	-1.0151
129159889	chr11:129159889:C:T	7.20613e-06	-1.60039	-0.489138
129159994	chr11:129159994:GA:G	1.96667e-05	-1.19804e-10	-1.08554
129160852	chr11:129160852:T:C	3.03496e-06	-1.5864	-1.36786
129160996	chr11:129160996:C:T	3.83253e-06	-1.41277	-1.30817
129161601	chr11:129161601:C:A	0.000388075	0.574761	1.32197
129161733	chr11:129161733:T:C	1.481e-05	-1.19804e-10	-1.36916
129161739	chr11:129161739:G:A	3.733e-06	-1.4191	-1.32815
129161796	chr11:129161796:G:A	1.62172e-05	-1.19804e-10	-1.27839
129162277	chr11:129162277:C:T	1.75873e-05	-1.19804e-10	-1.19728
129162278	chr11:129162278:G:A	5.85594e-06	-1.58217	-0.714839
129162799	chr11:129162799:A:G	3.84473e-06	-1.35042	-1.36734
129162901	chr11:129162901:C:T	2.65904e-05	-1.19804e-10	-0.783913
129163318	chr11:129163318:C:T	6.71774e-06	-1.5867	-0.573014
129163931	chr11:129163931:A:G	0.000377917	0.682375	1.18784
129164916	chr11:129164916:T:C	4.22548e-05	-0.320745	-3.62583e-10
129165206	chr11:129165206:C:G	1.17318e-05	-1.60216	-3.62583e-10
129165350	chr11:129165350:T:C	4.98761e-06	-1.21648	-1.24103
129165565	chr11:129165565:A:G	4.70198e-06	-1.21776	-1.29872
129167360	chr11:129167360:AC:A	3.01748e-06	-1.59671	-1.36333
129167711	chr11:129167711:A:G	3.00625e-06	-1.59417	-1.3696
129167767	chr11:129167767:T:C	1.79586e-05	-1.19804e-10	-1.17639
129167866	chr11:129167866:C:T	1.52383e-05	-1.19804e-10	-1.34065
129168785	chr11:129168785:A:T	3.90599e-06	-1.35131	-1.35065
129169248	chr11:129169248:G:A	2.1951e-05	-1.19804e-10	-0.975651
129169500	chr11:129169500:G:A	1.6351e-05	-1.19804e-10	-1.27018
129169556	chr11:129169556:G:A	3.52367e-05	-1.19804e-10	-0.502374
129170102	chr11:129170102:G:A	3.03397e-06	-1.59406	-1.36053
129171042	chr11:129171042:G:A	5.83088e-06	-1.35304	-0.948254
129171152	chr11:129171152:T:C	7.58408e-06	-1.57792	-0.460492
129171397	chr11:129171397:A:C	1.49961e-05	-1.19804e-10	-1.35667
129172419	chr11:129172419:G:A	0.000318692	0.533061	1.1667
129173216	chr11:129173216:T:C	3.0556e-06	-1.58767	-1.35982
129173237	chr11:129173237:A:G	3.04218e-06	-1.58637	-1.36552
129173311	chr11:129173311:GTAAT:G	0.000193071	-1.19804e-10	1.1986
129174584	chr11:129174584:G:C	2.55673e-05	-1.58466	0.761512
129174632	chr11:129174632:C:A	3.87793e-06	-1.37383	-1.33534
129174725	chr11:129174725:G:C	1.94737e-05	-1.19804e-10	-1.0954
129176493	chr11:129176493:GCACCA:G	4.60014e-06	-1.58884	-0.949541
129176827	chr11:129176827:G:A	1.6215e-05	-1.19804e-10	-1.27853
129176837	chr11:129176837:A:G	4.89699e-06	-1.25824	-1.21761
129176910	chr11:129176910:G:A	1.17712e-05	-1.59881	-3.62583e-10
129177155	chr11:129177155:A:G	3.05477e-06	-1.58824	-1.35952
129177589	chr11:129177589:A:G	1.90991e-05	-1.19804e-10	-1.11482
129177703	chr11:129177703:T:G	0.000371676	0.705913	1.14765
129177890	chr11:129177890:C:T	1.49016e-05	-1.363	-3.62583e-10
129178513	chr11:129178513:G:A	4.64088e-06	-1.34225	-1.18731
129178742	chr11:129178742:G:C	0.000322227	0.806119	0.904675
129179245	chr11:129179245:T:C	1.67548e-05	-1.24578	-3.62583e-10
129179494	chr11:129179494:C:T	1.51488e-05	-1.19804e-10	-1.34654
129179629	chr11:129179629:T:G	5.23725e-06	-1.22265	-1.18602
129179999	chr11:129179999:T:C	0.000395435	0.723416	1.19211
129180081	chr11:129180081:A:T	7.43626e-05	-1.19804e-10	0.244491
129180090	chr11:129180090:G:A	5.19649e-05	-0.113894	-3.62583e-10
129180223	chr11:129180223:C:T	1.61699e-05	-1.19804e-10	-1.28131
129180459	chr11:129180459:A:G	0.000356011	0.709072	1.10143
129180584	chr11:129180584:T:C	1.50022e-05	-1.19804e-10	-1.35627
129180680	chr11:129180680:T:C	2.671e-05	-1.19804e-10	-0.779423
129182089	chr11:129182089:C:T	4.83246e-06	-1.29539	-1.19371
129182200	chr11:129182200:T:C	5.22726e-06	-1.14738	-1.26319
129182350	chr11:129182350:T:C	3.12249e-06	-1.55624	-1.36959
129183105	chr11:129183105:A:G	1.8257e-05	-0.868914	-0.291
129183775	chr11:129183775:A:G	2.34477e-05	-1.19804e-10	-0.909688
129183937	chr11:129183937:G:A	1.58612e-05	-1.58948	0.288894
129183958	chr11:129183958:C:A	0.000553289	0.889396	1.36202
129184416	chr11:129184416:A:G	1.57436e-05	-1.19804e-10	-1.30803
129184641	chr11:129184641:A:G	3.06905e-06	-1.5828	-1.3603
129184764	chr11:129184764:A:G	0.000137256	-1.19804e-10	0.857387
129185255	chr11:129185255:C:T	2.59449e-05	-0.808487	-3.62583e-10
129185416	chr11:129185416:C:T	0.000141266	0.886179	-3.62583e-10
129185862	chr11:129185862:T:C	3.2706e-06	-1.51279	-1.3667
129186525	chr11:129186525:C:G	1.83619e-05	-1.19804e-10	-1.15419
129186744	chr11:129186744:A:C	1.31818e-05	-1.48562	-3.62583e-10
129187657	chr11:129187657:C:T	3.14105e-06	-1.57045	-1.34945
129188017	chr11:129188017:G:A	2.01093e-05	-1.19804e-10	-1.06328
129188104	chr11:129188104:C:T	0.000703083	0.937445	1.55357
129188238	chr11:129188238:G:A	8.42074e-06	-1.59285	-0.340917
129188306	chr11:129188306:G:C	1.46028e-05	-1.59189	0.208637
129188681	chr11:129188681:C:G	3.50961e-05	-1.04172	0.535347
129188699	chr11:129188699:C:T	6.05248e-05	0.0385905	-3.62583e-10
129189347	chr11:129189347:T:C	1.57438e-05	-1.19804e-10	-1.30802
129189586	chr11:129189586:C:T	2.12081e-05	-1.19804e-10	-1.01008
129190006	chr11:129190006:T:C	1.17385e-05	-1.60159	-3.62583e-10
129190334	chr11:129190334:C:G	0.000533015	0.818396	1.39569
129190407	chr11:129190407:T:C	1.17595e-05	-1.5998	-3.62583e-10
129190565	chr11:129190565:A:C	1.25453e-05	-1.53512	-3.62583e-10
129190964	chr11:129190964:T:A	5.2062e-06	-1.28991	-1.12471
129191315	chr11:129191315:C:G	0.000395651	1.44764	0.468426
129191326	chr11:129191326:A:T	6.18718e-06	-1.46791	-0.774072
129191863	chr11:129191863:C:T	2.02219e-05	-1.44011	0.382407
129191954	chr11:129191954:G:T	1.29336e-05	-0.726835	-0.777801
129192659	chr11:129192659:A:G	0.0026487	-1.19804e-10	3.81736
129192784	chr11:129192784:C:T	2.15185e-05	-0.995549	-3.62583e-10
129192841	chr11:129192841:GA:G	1.50813e-05	-1.19804e-10	-1.35101
129194036	chr11:129194036:T:C	2.19571e-05	-0.975372	-3.62583e-10
129194047	chr11:129194047:A:T	2.58217e-05	-1.19804e-10	-0.813246
129194639	chr11:129194639:G:T	0.000102104	-1.19804e-10	0.561533
129194864	chr11:129194864:T:C	3.42544e-06	-1.48586	-1.34737
129195062	chr11:129195062:C:CAG	1.18271e-05	-1.59407	-3.62583e-10
129195114	chr11:129195114:G:A	4.24782e-06	-1.34733	-1.27072
129195985	chr11:129195985:G:A	1.38033e-05	-0.717176	-0.72238
129195988	chr11:129195988:G:C	2.63526e-05	-0.792896	-3.62583e-10
129196141	chr11:129196141:T:A	1.54819e-05	-1.19804e-10	-1.32479
129196859	chr11:129196859:C:T	3.25472e-06	-1.51591	-1.36845
129197176	chr11:129197176:G:A	1.50831e-05	-1.19804e-10	-1.35089
129197197	chr11:129197197:T:C	1.60359e-05	-1.19804e-10	-1.28963
129197328	chr11:129197328:A:G	4.66977e-06	-1.24654	-1.27681
129197594	chr11:129197594:G:A	1.74807e-05	-1.19804e-10	-1.20337
129197811	chr11:129197811:C:T	1.48406e-05	-1.19804e-10	-1.3671
129197916	chr11:129197916:T:G	2.09565e-05	-1.19804e-10	-1.02201
129197949	chr11:129197949:C:T	1.51034e-05	-1.19804e-10	-1.34954
129198290	chr11:129198290:T:C	1.17344e-05	-1.60194	-3.62583e-10
129198313	chr11:129198313:G:A	0.000122871	1.05502	-0.308349
129198948	chr11:129198948:G:A	1.324e-05	-1.48122	-3.62583e-10
129199901	chr11:129199901:AG:A	1.67293e-05	-1.19804e-10	-1.2473
129200077	chr11:129200077:A:G	1.50801e-05	-1.19804e-10	-1.35109
129200253	chr11:129200253:T:C	4.18453e-06	-1.39499	-1.23808
129200363	chr11:129200363:G:A	0.00149029	-1.19804e-10	3.24226
129200517	chr11:129200517:A:G	1.7424e-05	-1.20661	-3.62583e-10
129201871	chr11:129201871:T:C	3.11319e-06	-1.57733	-1.35148
129202987	chr11:129202987:A:G	1.63407e-05	-1.19804e-10	-1.2708
129203521	chr11:129203521:T:TAAA	1.50732e-05	-1.19804e-10	-1.35155
129203810	chr11:129203810:G:C	8.62349e-06	-1.59278	-0.31719
129204720	chr11:129204720:A:G	1.81727e-05	-1.19804e-10	-1.16454
129204729	chr11:129204729:G:C	2.94781e-05	-1.19804e-10	-0.680814
129204961	chr11:129204961:T:A	3.06855e-06	-1.5739	-1.36936
129204965	chr11:129204965:T:C	8.18353e-06	-1.59423	-0.368105
129205181	chr11:129205181:T:C	1.11645e-05	-0.718749	-0.932973
129205277	chr11:129205277:A:G	4.07914e-05	-1.19804e-10	-0.355991
129206274	chr11:129206274:C:T	0.000103091	1.04903	-0.477884
129206606	chr11:129206606:G:A	8.00082e-06	-1.30927	-0.675652
129207309	chr11:129207309:G:A	3.00693e-05	-1.00471	0.34375
129207454	chr11:129207454:C:T	1.83247e-05	-1.19804e-10	-1.15622
129207914	chr11:129207914:T:C	1.48035e-05	-1.19804e-10	-1.3696
129208132	chr11:129208132:T:C	2.92434e-05	-1.19804e-10	-0.68881
129208179	chr11:129208179:A:G	1.61168e-05	-1.2846	-3.62583e-10
129208431	chr11:129208431:G:C	3.84447e-06	-1.39889	-1.31894
129209188	chr11:129209188:T:G	1.92772e-05	-1.19804e-10	-1.10554
129209223	chr11:129209223:A:G	0.000449728	0.827894	1.21629
129210980	chr11:129210980:A:G	1.75394e-05	-1.19804e-10	-1.20001
129211257	chr11:129211257:A:G	0.00252971	-1.19804e-10	3.7714
129211409	chr11:129211409:T:C	3.79213e-06	-1.3927	-1.33883
129211486	chr11:129211486:A:G	2.18528e-05	-1.19804e-10	-0.980133
129211709	chr11:129211709:C:T	5.06068e-06	-1.59754	-0.845422
129212403	chr11:129212403:T:A	4.12952e-06	-1.43156	-1.21474
129212519	chr11:129212519:C:T	3.91714e-06	-1.35162	-1.34748
129212752	chr11:129212752:T:G	3.09664e-06	-1.5737	-1.36045
129212767	chr11:129212767:C:T	1.53145e-05	-1.19804e-10	-1.33566
129213862	chr11:129213862:AG:A	4.55143e-06	-1.29102	-1.258
129214072	chr11:129214072:A:G	3.12475e-06	-1.59648	-1.32863
129214357	chr11:129214357:G:A	4.5395e-06	-1.25958	-1.29207
129214373	chr11:129214373:A:G	1.49397e-05	-1.19804e-10	-1.36044
129214383	chr11:129214383:C:T	1.20423e-05	-1.57603	-3.62583e-10
```
