## Supplementary material for "Characterization of shared and ancestry-specific signals driving complex traits using multi-ancestry fine-mapping": susiex_nc2.cs80.cs

```
CS_ID	SNP	BP	REF_ALLELE	ALT_ALLELE	REF_FRQ	BETA	SE	-LOG10P	CS_PIP	OVRL_PIP
1	chr11:128459018:G:A	128459018	A,A	G,G	1,1	inf,inf	inf,inf	5.93509,0.380593	0.366182	0.366182
1	chr11:128460625:T:C	128460625	C,C	T,T	1,1	inf,inf	inf,inf	4.45034,1.91541	0.222228	0.222228
1	chr11:128455658:T:C	128455658	C,C	T,T	1,1	inf,inf	inf,inf	4.33677,1.53647	0.0862146	0.0862146
1	chr11:128443375:A:T	128443375	T,NA	A,NA	1,NA	inf,NA	inf,NA	4.20962,NA	0.026419	0.026419
1	chr11:128442502:A:AT	128442502	AT,NA	A,NA	1,NA	inf,NA	inf,NA	4.16751,NA	0.0251613	0.0251613
1	chr11:128455833:T:C	128455833	C,C	T,T	1,1	inf,inf	inf,inf	4.33601,0.765028	0.0202218	0.0202218
1	chr11:128456155:A:G	128456155	G,G	A,A	1,1	inf,inf	inf,inf	3.80258,1.35783	0.0188015	0.0188015
1	chr11:128448417:CAG:C	128448417	C,C	CAG,CAG	1,1	inf,inf	inf,inf	3.81579,1.1086	0.0132224	0.0132224
1	chr11:128431058:T:C	128431058	C,C	T,T	1,1	inf,inf	inf,inf	3.63587,1.23407	0.0114079	0.0114079
1	chr11:128450177:C:T	128450177	T,T	C,C	1,1	inf,inf	inf,inf	3.80698,1.00934	0.0109283	0.0109283
```
