## Supplementary material for "Characterization of shared and ancestry-specific signals driving complex traits using multi-ancestry fine-mapping": susiex_nc2.cs80.snp

```
BP	SNP	PIP(CS1)	LogBF(CS1,Pop1)	LogBF(CS1,Pop2)
127960841	chr11:127960841:T:C	5.05551e-06	-1.49429	-0.979381
127961006	chr11:127961006:GAATT:G	3.35431e-06	-1.51607	-1.36783
127961087	chr11:127961087:G:A	3.52255e-06	-1.47254	-1.36243
127961398	chr11:127961398:T:C	1.58582e-05	-1.19804e-10	-1.33046
127961399	chr11:127961399:G:A	1.59202e-05	-1.19804e-10	-1.32656
127961797	chr11:127961797:G:T	1.55416e-05	-0.0218284	-1.3288
127961908	chr11:127961908:A:C	1.56265e-05	-1.19804e-10	-1.34518
127961930	chr11:127961930:C:T	3.49114e-06	-1.49156	-1.35236
127962845	chr11:127962845:A:G	0.000145447	1.89128	-1.00561
127963261	chr11:127963261:G:T	5.65623e-06	-1.1299	-1.23149
127963287	chr11:127963287:C:T	5.95626e-06	-1.13726	-1.17245
127963536	chr11:127963536:AGAAGTATTCAGT:A	1.59867e-05	-1.19804e-10	-1.32239
127963733	chr11:127963733:G:A	5.15814e-06	-1.43238	-1.02119
127964652	chr11:127964652:T:C	2.14831e-05	-1.02688	-3.62583e-10
127965022	chr11:127965022:G:A	1.5616e-05	-1.19804e-10	-1.34585
127965052	chr11:127965052:C:G	1.64132e-05	-1.29606	-3.62583e-10
127965473	chr11:127965473:C:A	2.50578e-05	-0.872964	-3.62583e-10
127965576	chr11:127965576:G:A	5.33079e-05	1.25156	-1.36963
127965581	chr11:127965581:A:G	1.58083e-05	-1.19804e-10	-1.33361
127966058	chr11:127966058:C:G	1.54841e-05	-1.19804e-10	-1.35434
127966131	chr11:127966131:A:G	3.15394e-06	-1.57787	-1.36762
127966223	chr11:127966223:T:C	3.18612e-06	-1.57194	-1.3634
127966272	chr11:127966272:A:G	1.90455e-05	0.145479	-1.2928
127966513	chr11:127966513:C:T	1.78452e-05	-1.39692	0.184504
127966663	chr11:127966663:C:T	3.68847e-06	-1.48637	-1.30256
127966896	chr11:127966896:A:G	5.63747e-06	-1.3223	-1.04241
127966942	chr11:127966942:T:C	3.55766e-06	-1.4554	-1.36965
127967470	chr11:127967470:G:T	4.18309e-06	-1.59181	-1.07129
127967579	chr11:127967579:A:G	8.27922e-06	-0.823626	-1.15677
127967796	chr11:127967796:TG:T	1.69018e-05	-1.19804e-10	-1.26673
127968051	chr11:127968051:C:T	8.75608e-06	-0.679097	-1.2453
127968556	chr11:127968556:C:T	2.52925e-05	-1.19804e-10	-0.863639
127968679	chr11:127968679:G:A	2.42367e-05	-1.19804e-10	-0.906282
127969047	chr11:127969047:T:C	8.25687e-06	-0.692083	-1.29102
127969196	chr11:127969196:T:C	1.53506e-05	-1.19804e-10	-1.36299
127969407	chr11:127969407:G:A	3.15441e-06	-1.58688	-1.35847
127969426	chr11:127969426:T:C	3.1625e-06	-1.57348	-1.3693
127969451	chr11:127969451:G:A	2.24824e-05	0.38199	-1.3634
127969639	chr11:127969639:T:C	4.15899e-05	0.994654	-1.36094
127969693	chr11:127969693:T:G	1.25072e-05	-1.56785	-3.62583e-10
127969897	chr11:127969897:C:A	0.000168536	2.40264	-1.36963
127970015	chr11:127970015:C:T	3.19268e-06	-1.57869	-1.3546
127970248	chr11:127970248:C:T	4.22727e-05	1.01624	-1.36624
127970456	chr11:127970456:T:C	3.17904e-06	-1.58039	-1.35718
127970745	chr11:127970745:G:A	2.09042e-05	-1.19804e-10	-1.0542
127971130	chr11:127971130:C:T	1.26512e-05	-1.55639	-3.62583e-10
127971440	chr11:127971440:G:A	2.52168e-05	-0.866638	-3.62583e-10
127971612	chr11:127971612:A:G	4.5556e-05	1.09304	-1.36825
127971883	chr11:127971883:G:A	3.24653e-06	-1.55163	-1.36493
127972211	chr11:127972211:A:G	3.16374e-06	-1.58295	-1.35944
127972364	chr11:127972364:C:A	3.23836e-06	-1.55263	-1.36645
127972540	chr11:127972540:A:G	1.53033e-05	-1.19804e-10	-1.36608
127972782	chr11:127972782:G:A	5.43718e-06	-1.53891	-0.861979
127972856	chr11:127972856:A:G	3.29349e-06	-1.55382	-1.34838
127972972	chr11:127972972:A:G	2.20108e-05	0.350393	-1.35301
127973213	chr11:127973213:A:G	0.000315788	0.978712	0.682211
127973326	chr11:127973326:A:G	3.64069e-06	-1.43232	-1.36965
127973492	chr11:127973492:A:G	2.0294e-05	0.283436	-1.36726
127973676	chr11:127973676:A:T	3.30803e-06	-1.53782	-1.35998
127973836	chr11:127973836:C:T	3.04707e-05	-0.677381	-3.62583e-10
127974092	chr11:127974092:A:G	0.000192325	2.53469	-1.36965
127974209	chr11:127974209:TACC:T	1.71767e-05	-1.19804e-10	-1.2506
127974980	chr11:127974980:G:A	3.32369e-06	-1.52575	-1.36732
127975192	chr11:127975192:G:T	4.46301e-05	1.04403	-1.33977
127975356	chr11:127975356:T:C	1.21642e-05	-0.226386	-1.36926
127975613	chr11:127975613:C:T	1.7187e-05	-1.24999	-3.62583e-10
127975760	chr11:127975760:C:T	3.40699e-06	-1.52758	-1.34074
127976051	chr11:127976051:T:C	1.20892e-05	-1.60184	-3.62583e-10
127976186	chr11:127976186:T:G	1.94478e-05	0.240266	-1.36668
127976230	chr11:127976230:T:C	1.51295e-05	-0.023662	-1.35384
127976286	chr11:127976286:A:T	3.27008e-05	-1.19804e-10	-0.606749
127976942	chr11:127976942:A:T	4.77362e-05	1.13338	-1.36184
127977173	chr11:127977173:C:T	2.5837e-05	-0.842339	-3.62583e-10
127977298	chr11:127977298:G:A	2.48423e-05	0.335144	-1.21674
127977314	chr11:127977314:C:T	8.08747e-06	-0.742758	-1.26107
127977672	chr11:127977672:T:C	3.38341e-05	-1.19804e-10	-0.572677
127977717	chr11:127977717:A:G	3.60773e-06	-1.44142	-1.36965
127977727	chr11:127977727:T:C	3.35047e-06	-1.51639	-1.36866
127977745	chr11:127977745:C:T	2.64406e-05	-0.819248	-3.62583e-10
127977768	chr11:127977768:T:G	3.59072e-06	-1.50339	-1.3124
127978265	chr11:127978265:T:C	1.13848e-05	-0.292569	-1.3693
127978310	chr11:127978310:A:T	1.52784e-05	-1.19804e-10	-1.36771
127978441	chr11:127978441:G:A	3.72099e-06	-1.44276	-1.33739
127978510	chr11:127978510:G:A	1.29339e-05	-0.167407	-1.36689
127978878	chr11:127978878:C:A	1.69458e-05	-1.19804e-10	-1.26413
127979425	chr11:127979425:C:T	0.000176801	2.45053	-1.36965
127979962	chr11:127979962:T:C	1.29047e-05	-0.174735	-1.36182
127980119	chr11:127980119:A:G	3.32425e-06	-1.52334	-1.36956
127980351	chr11:127980351:A:T	0.000197246	1.1903	-3.62583e-10
127980729	chr11:127980729:A:C	2.70571e-05	-1.19804e-10	-0.796199
127980792	chr11:127980792:C:T	2.11806e-05	-1.19804e-10	-1.04106
127981202	chr11:127981202:G:A	1.29553e-05	-1.53264	-3.62583e-10
127981502	chr11:127981502:A:C	2.70828e-05	0.558084	-1.35333
127981590	chr11:127981590:C:T	3.29542e-06	-1.53315	-1.36846
127982523	chr11:127982523:G:C	2.4863e-05	-1.19804e-10	-0.880768
127982626	chr11:127982626:T:C	8.02625e-05	1.63886	-1.34771
127983219	chr11:127983219:T:A	1.7371e-05	-1.19804e-10	-1.23935
127983280	chr11:127983280:T:C	1.20911e-05	-1.60168	-3.62583e-10
127983315	chr11:127983315:A:G	5.41065e-05	1.25648	-1.35967
127983570	chr11:127983570:T:C	1.53907e-05	-1.19804e-10	-1.36038
127983771	chr11:127983771:C:T	3.42444e-06	-1.49374	-1.36947
127983899	chr11:127983899:A:G	2.70866e-05	-1.19804e-10	-0.795108
127984493	chr11:127984493:T:C	3.41266e-06	-1.49765	-1.369
127984518	chr11:127984518:G:A	1.50248e-05	-1.38444	-3.62583e-10
127984565	chr11:127984565:C:T	1.14154e-05	-0.290564	-1.36862
127984818	chr11:127984818:G:A	8.49864e-06	-0.652072	-1.30217
127984869	chr11:127984869:A:G	4.27195e-06	-1.27243	-1.36965
127985361	chr11:127985361:A:C	1.54137e-05	-1.19804e-10	-1.35889
127985916	chr11:127985916:T:A	6.94264e-05	1.50968	-1.36356
127986211	chr11:127986211:A:G	1.2122e-05	-1.59913	-3.62583e-10
127986482	chr11:127986482:A:G	3.40271e-06	-1.51462	-1.35495
127986757	chr11:127986757:G:A	1.65944e-05	-1.19804e-10	-1.28508
127987016	chr11:127987016:A:G	7.09242e-05	1.52076	-1.3533
127987442	chr11:127987442:G:C	2.85939e-05	-1.19804e-10	-0.740955
127988222	chr11:127988222:G:A	4.11848e-06	-1.31108	-1.36758
127989384	chr11:127989384:A:G	1.64325e-05	-1.19804e-10	-1.29489
127989468	chr11:127989468:T:C	1.52585e-05	-1.19804e-10	-1.36901
127990697	chr11:127990697:A:G	5.36299e-06	-1.0452	-1.36942
127991405	chr11:127991405:T:C	1.74278e-05	-1.19804e-10	-1.23608
127991856	chr11:127991856:A:G	3.35371e-06	-1.51443	-1.36965
127992260	chr11:127992260:A:G	3.39854e-06	-1.50126	-1.36954
127992301	chr11:127992301:C:G	3.40189e-06	-1.50048	-1.36933
127992359	chr11:127992359:A:G	1.22227e-05	-0.227516	-1.36334
127992640	chr11:127992640:A:C	7.32729e-05	1.5426	-1.34256
127992846	chr11:127992846:T:C	2.29443e-05	0.408153	-1.36923
127992847	chr11:127992847:G:A	7.39582e-05	1.55666	-1.34731
127992887	chr11:127992887:G:A	3.4256e-06	-1.5096	-1.35327
127993170	chr11:127993170:A:G	2.6474e-05	-0.817986	-3.62583e-10
127993249	chr11:127993249:T:C	2.33701e-05	0.422637	-1.36533
127993448	chr11:127993448:A:G	6.48679e-06	-0.957993	-1.26639
127993477	chr11:127993477:T:G	4.36944e-06	-1.24986	-1.36965
127993615	chr11:127993615:T:C	3.52087e-06	-1.49437	-1.34107
127993704	chr11:127993704:G:A	6.91433e-05	1.50473	-1.3627
127994156	chr11:127994156:T:G	1.53284e-05	-1.19804e-10	-1.36444
127994332	chr11:127994332:T:C	4.34401e-06	-1.26022	-1.36513
127994345	chr11:127994345:T:C	4.49179e-06	-1.22665	-1.36525
127994655	chr11:127994655:A:G	3.51517e-06	-1.47883	-1.35823
127994762	chr11:127994762:C:T	1.62242e-05	-1.19804e-10	-1.30764
127995154	chr11:127995154:C:A	1.8251e-05	-1.19804e-10	-1.18993
127995300	chr11:127995300:A:T	8.99284e-06	-0.560271	-1.33745
127995504	chr11:127995504:T:C	9.19207e-06	-0.52484	-1.35097
127995541	chr11:127995541:A:G	1.94693e-05	-1.12531	-3.62583e-10
127995634	chr11:127995634:A:G	8.78827e-06	-0.578433	-1.3423
127995835	chr11:127995835:C:T	2.6934e-05	-0.800758	-3.62583e-10
127995860	chr11:127995860:C:T	4.54827e-06	-1.21275	-1.36665
127996014	chr11:127996014:AG:A	4.17116e-06	-1.30161	-1.36434
127996484	chr11:127996484:C:A	5.10496e-06	-1.10113	-1.36281
127996578	chr11:127996578:T:A	5.07699e-06	-1.10029	-1.36914
127996590	chr11:127996590:T:C	6.68512e-06	-0.879613	-1.31465
127996634	chr11:127996634:G:A	4.42015e-06	-1.2431	-1.36487
127996681	chr11:127996681:A:C	3.46865e-06	-1.48832	-1.36206
127996724	chr11:127996724:C:T	4.34666e-06	-1.25984	-1.3649
127996781	chr11:127996781:G:T	5.13412e-06	-1.09213	-1.36611
127996782	chr11:127996782:G:A	5.11387e-06	-1.09479	-1.3674
127997012	chr11:127997012:G:GTGAAC	4.96043e-06	-1.12333	-1.36932
127997259	chr11:127997259:T:C	5.1862e-06	-1.07919	-1.36896
127997477	chr11:127997477:A:G	5.26685e-06	-1.06346	-1.36925
127997581	chr11:127997581:A:C	1.34859e-05	-1.4925	-3.62583e-10
127997625	chr11:127997625:C:T	2.17206e-05	-1.19804e-10	-1.01589
127997679	chr11:127997679:G:T	1.73768e-05	-1.23901	-3.62583e-10
127998313	chr11:127998313:T:C	8.29721e-06	-0.665343	-1.31289
127998747	chr11:127998747:G:T	5.49816e-05	1.19692	-1.28407
127999011	chr11:127999011:T:A	9.62599e-06	-0.487613	-1.34207
127999193	chr11:127999193:A:C	8.25717e-06	-0.653919	-1.32915
127999291	chr11:127999291:G:A	3.32832e-06	-1.54082	-1.35086
127999320	chr11:127999320:A:G	4.34249e-06	-1.26438	-1.36132
127999337	chr11:127999337:A:C	3.97823e-05	0.818989	-1.22971
127999907	chr11:127999907:C:T	4.24924e-06	-1.27789	-1.36952
128000156	chr11:128000156:A:G	5.18434e-05	1.12463	-1.27056
128000287	chr11:128000287:T:C	1.65786e-05	-1.19804e-10	-1.28604
128000319	chr11:128000319:A:T	3.63805e-06	-1.43416	-1.36854
128000477	chr11:128000477:C:G	5.2186e-05	1.13102	-1.27036
128001782	chr11:128001782:C:T	1.54324e-05	-1.19804e-10	-1.35768
128002641	chr11:128002641:C:T	9.29395e-06	-0.714211	-1.15057
128002846	chr11:128002846:T:C	8.06307e-05	0.295732	-3.62583e-10
128003085	chr11:128003085:A:T	5.29236e-05	1.1793	-1.3046
128003259	chr11:128003259:G:A	1.20714e-05	-0.238143	-1.36517
128003382	chr11:128003382:TG:T	1.20912e-05	-0.24817	-1.3535
128004459	chr11:128004459:G:A	3.56473e-06	-1.45365	-1.36941
128004731	chr11:128004731:A:C	4.92436e-05	1.04328	-1.24065
128004847	chr11:128004847:G:C	0.000189673	0.752974	0.398178
128004950	chr11:128004950:T:C	0.000163346	2.32805	-1.32632
128005577	chr11:128005577:C:T	1.52559e-05	-1.19804e-10	-1.36918
128005713	chr11:128005713:T:C	1.8459e-05	-1.19804e-10	-1.1786
128006177	chr11:128006177:G:A	1.90307e-05	-1.19804e-10	-1.14809
128006302	chr11:128006302:T:C	1.54093e-05	-1.19804e-10	-1.35917
128006429	chr11:128006429:T:C	4.86708e-06	-1.33081	-1.18084
128006523	chr11:128006523:A:G	1.28449e-05	-1.5412	-3.62583e-10
128006656	chr11:128006656:C:T	6.86394e-06	-0.912391	-1.25548
128007036	chr11:128007036:T:C	1.57792e-05	0.00964573	-1.3451
128007107	chr11:128007107:G:A	2.0875e-05	-1.19804e-10	-1.0556
128007116	chr11:128007116:C:T	0.000684462	-1.19804e-10	2.43449
128007191	chr11:128007191:C:T	4.61313e-06	-1.333	-1.23224
128007852	chr11:128007852:G:A	5.1076e-05	1.16528	-1.32612
128008121	chr11:128008121:G:C	3.56784e-05	0.759042	-1.27864
128008271	chr11:128008271:A:G	3.59175e-06	-1.48827	-1.32723
128009313	chr11:128009313:C:T	2.30918e-05	0.38252	-1.33719
128009902	chr11:128009902:A:T	3.7222e-06	-1.45289	-1.32695
128010729	chr11:128010729:G:A	5.22505e-05	1.19073	-1.32883
128010793	chr11:128010793:A:C	5.18145e-05	1.14776	-1.29424
128010946	chr11:128010946:T:A	1.53474e-05	-1.19804e-10	-1.3632
128011421	chr11:128011421:A:G	2.77966e-05	0.582074	-1.35131
128011478	chr11:128011478:G:A	6.02425e-06	-1.41906	-0.879294
128011595	chr11:128011595:TAACTC:T	1.52742e-05	-1.19804e-10	-1.36798
128011975	chr11:128011975:T:C	8.57375e-06	-0.583662	-1.36178
128012499	chr11:128012499:A:C	4.87509e-06	-1.34473	-1.16528
128012966	chr11:128012966:A:T	2.13201e-05	-1.19804e-10	-1.0345
128013299	chr11:128013299:T:A	3.59828e-06	-1.4441	-1.36959
128013591	chr11:128013591:T:C	3.37514e-05	0.708221	-1.28335
128013891	chr11:128013891:G:T	3.49565e-06	-1.47454	-1.36809
128013965	chr11:128013965:A:G	4.83577e-06	-1.3953	-1.12281
128014149	chr11:128014149:A:G	1.39774e-05	-0.585644	-0.871062
128014209	chr11:128014209:T:G	4.93515e-05	1.1246	-1.31978
128014316	chr11:128014316:G:A	3.52872e-06	-1.47321	-1.36001
128014653	chr11:128014653:T:C	3.40025e-05	0.716345	-1.28406
128015663	chr11:128015663:C:T	1.23356e-05	-0.494042	-1.08761
128015963	chr11:128015963:CT:C	1.55354e-05	-1.19804e-10	-1.35103
128016007	chr11:128016007:C:T	1.27204e-05	-0.288821	-1.26212
128016157	chr11:128016157:A:G	0.000182359	2.45596	-1.34413
128016995	chr11:128016995:A:G	5.85355e-05	1.30226	-1.32678
128017214	chr11:128017214:C:T	5.04681e-06	-1.35103	-1.12436
128017463	chr11:128017463:G:A	6.01228e-05	1.34437	-1.34213
128018047	chr11:128018047:A:G	5.71001e-05	1.28861	-1.33795
128018101	chr11:128018101:C:T	3.55491e-06	-1.46627	-1.35955
128018449	chr11:128018449:G:T	4.63561e-06	-1.36256	-1.19782
128018806	chr11:128018806:G:A	1.09144e-05	-0.337937	-1.36612
128018874	chr11:128018874:C:T	3.61324e-06	-1.44437	-1.36517
128019759	chr11:128019759:T:C	1.52729e-05	-1.19804e-10	-1.36807
128019977	chr11:128019977:C:T	1.57938e-05	-1.19804e-10	-1.33453
128020261	chr11:128020261:T:G	4.60195e-06	-1.38782	-1.17985
128020752	chr11:128020752:G:C	4.95712e-06	-1.29868	-1.19465
128021095	chr11:128021095:G:T	2.58509e-05	0.522991	-1.36479
128021659	chr11:128021659:G:A	1.2618e-05	-0.196806	-1.36222
128022921	chr11:128022921:G:T	1.5551e-05	-1.19804e-10	-1.35003
128023053	chr11:128023053:T:C	6.34302e-06	-1.06193	-1.18486
128023118	chr11:128023118:T:C	2.12725e-05	-1.03673	-3.62583e-10
128023299	chr11:128023299:A:T	2.00501e-05	-1.09591	-3.62583e-10
128023666	chr11:128023666:A:G	7.14653e-06	-1.15607	-0.971453
128024400	chr11:128024400:G:A	4.53178e-06	-1.4677	-1.11533
128024402	chr11:128024402:A:G	1.68331e-05	-1.19804e-10	-1.2708
128025032	chr11:128025032:A:G	8.65448e-05	1.67696	-1.31045
128025576	chr11:128025576:A:G	5.22422e-06	-1.37967	-1.06118
128025588	chr11:128025588:C:T	2.59801e-05	-0.836817	-3.62583e-10
128025992	chr11:128025992:G:A	6.13788e-06	-1.38525	-0.894421
128026580	chr11:128026580:A:G	1.80589e-05	-1.20051	-3.62583e-10
128026839	chr11:128026839:C:T	1.2932e-05	-1.53444	-3.62583e-10
128026975	chr11:128026975:T:C	4.44917e-06	-1.42668	-1.17475
128026986	chr11:128026986:G:C	4.65605e-06	-1.43531	-1.12067
128026992	chr11:128026992:C:A	1.55224e-05	0.0162908	-1.36815
128027103	chr11:128027103:G:A	4.61018e-06	-1.44521	-1.12067
128027302	chr11:128027302:T:C	2.12626e-05	0.315188	-1.35239
128027385	chr11:128027385:A:G	1.58075e-05	0.0330531	-1.36672
128027615	chr11:128027615:G:A	1.5286e-05	-1.19804e-10	-1.36721
128027806	chr11:128027806:C:T	1.915e-05	0.178047	-1.31989
128028073	chr11:128028073:G:A	2.86148e-05	0.578281	-1.31851
128028567	chr11:128028567:A:G	5.33729e-06	-1.44691	-0.972519
128029276	chr11:128029276:T:G	5.26985e-05	-1.19804e-10	-0.129561
128029320	chr11:128029320:C:T	8.59026e-06	-0.575304	-1.36821
128029611	chr11:128029611:G:A	1.26578e-05	-1.55588	-3.62583e-10
128029701	chr11:128029701:G:A	1.52611e-05	-1.19804e-10	-1.36884
128029824	chr11:128029824:G:A	1.58792e-05	-1.32914	-3.62583e-10
128029896	chr11:128029896:C:T	4.83887e-06	-1.41955	-1.09792
128030023	chr11:128030023:A:G	2.82737e-05	-1.19804e-10	-0.752217
128030075	chr11:128030075:C:T	4.86234e-06	-1.42322	-1.08941
128030200	chr11:128030200:A:G	2.50026e-05	-1.19804e-10	-0.875166
128030206	chr11:128030206:G:A	2.12111e-05	0.295439	-1.33506
128030266	chr11:128030266:G:C	6.79702e-05	1.48304	-1.35812
128030384	chr11:128030384:A:G	1.65029e-05	-1.19804e-10	-1.29061
128030903	chr11:128030903:A:T	0.000484565	3.04036	-0.951252
128030951	chr11:128030951:G:C	4.53916e-06	-1.53684	-1.04457
128031249	chr11:128031249:G:A	4.06399e-06	-1.41213	-1.27986
128031362	chr11:128031362:G:T	7.68309e-06	-1.597	-0.458126
128031542	chr11:128031542:G:A	1.52602e-05	-1.19804e-10	-1.3689
128031679	chr11:128031679:G:T	5.62783e-06	-1.52121	-0.845214
128032044	chr11:128032044:G:A	1.55458e-05	-1.35035	-3.62583e-10
128032452	chr11:128032452:G:T	1.59585e-05	-1.19804e-10	-1.32416
128032602	chr11:128032602:G:C	7.92303e-06	-0.966427	-1.05795
128032667	chr11:128032667:C:T	1.63324e-05	-1.301	-3.62583e-10
128032805	chr11:128032805:G:A	4.89094e-06	-1.16014	-1.34662
128033144	chr11:128033144:C:T	1.53549e-05	-1.19804e-10	-1.36271
128033447	chr11:128033447:G:A	5.47154e-06	-1.12931	-1.26528
128033807	chr11:128033807:T:C	5.44071e-05	0.481723	-0.579376
128033830	chr11:128033830:T:C	5.68156e-05	0.562259	-0.616596
128034446	chr11:128034446:A:T	1.48863e-05	-1.39371	-3.62583e-10
128035161	chr11:128035161:C:A	1.53738e-05	-1.19804e-10	-1.36148
128035883	chr11:128035883:G:T	6.36368e-06	-0.898092	-1.34545
128035974	chr11:128035974:A:T	6.0907e-06	-0.919871	-1.36751
128036236	chr11:128036236:C:T	3.66422e-05	-1.19804e-10	-0.492947
128036891	chr11:128036891:G:A	1.71427e-05	-1.19804e-10	-1.25257
128037521	chr11:128037521:C:T	4.47732e-06	-1.2368	-1.35832
128037566	chr11:128037566:G:T	1.53569e-05	-1.19804e-10	-1.36258
128038158	chr11:128038158:A:G	1.81526e-05	-1.19804e-10	-1.19534
128038242	chr11:128038242:TG:T	4.00183e-06	-1.4624	-1.245
128038552	chr11:128038552:A:C	2.01244e-05	-0.813747	-0.278467
128038587	chr11:128038587:C:T	2.35477e-05	-1.19804e-10	-0.935119
128038736	chr11:128038736:C:T	1.79675e-05	-1.19804e-10	-1.20558
128038962	chr11:128038962:G:A	7.41216e-05	-1.19804e-10	0.211559
128039103	chr11:128039103:A:T	1.31267e-05	-1.5195	-3.62583e-10
128039248	chr11:128039248:A:G	1.09494e-05	-0.708807	-0.992052
128039348	chr11:128039348:A:C	4.07807e-06	-1.32819	-1.36033
128039360	chr11:128039360:A:G	6.30545e-06	-0.935989	-1.31674
128039501	chr11:128039501:A:G	3.87122e-06	-1.41202	-1.32856
128039545	chr11:128039545:T:C	7.63113e-05	-1.19804e-10	0.240673
128039917	chr11:128039917:A:G	1.79028e-05	-1.19804e-10	-1.20919
128040110	chr11:128040110:T:C	3.31756e-05	-0.592334	-3.62583e-10
128040686	chr11:128040686:A:G	7.53076e-06	-1.49003	-0.585119
128040722	chr11:128040722:A:G	3.81707e-06	-1.59693	-1.15774
128040855	chr11:128040855:A:C	1.5491e-05	-1.19804e-10	-1.35389
128041052	chr11:128041052:G:A	3.54156e-06	-1.59869	-1.23089
128041304	chr11:128041304:A:T	5.35232e-06	-1.04909	-1.36753
128041315	chr11:128041315:A:G	1.52749e-05	-1.19804e-10	-1.36793
128041591	chr11:128041591:A:T	3.10057e-05	-1.19804e-10	-0.659978
128041592	chr11:128041592:T:TC	3.1054e-05	-1.19804e-10	-0.658419
128041594	chr11:128041594:G:T	3.11008e-05	-1.19804e-10	-0.656913
128041642	chr11:128041642:G:A	1.5549e-05	-1.19804e-10	-1.35015
128041790	chr11:128041790:G:T	2.33419e-05	-1.19804e-10	-0.943897
128042384	chr11:128042384:G:A	1.7565e-05	-1.22824	-3.62583e-10
128042575	chr11:128042575:G:A	3.21428e-05	-1.19804e-10	-0.62396
128042676	chr11:128042676:T:C	4.07966e-05	-1.19804e-10	-0.385549
128042947	chr11:128042947:G:A	3.807e-06	-1.60153	-1.15578
128043320	chr11:128043320:G:A	4.657e-06	-1.46119	-1.09458
128043472	chr11:128043472:G:A	5.2428e-06	-1.28655	-1.15074
128044229	chr11:128044229:C:T	1.57263e-05	-1.58417	0.245356
128044517	chr11:128044517:A:C	1.58671e-05	-1.57977	0.249868
128044767	chr11:128044767:A:G	1.61083e-05	-1.31482	-3.62583e-10
128044803	chr11:128044803:G:T	4.13122e-06	-1.51429	-1.16129
128045013	chr11:128045013:C:T	3.1054e-05	-1.19804e-10	-0.658419
128045080	chr11:128045080:G:A	1.21035e-05	-1.60066	-3.62583e-10
128045170	chr11:128045170:G:A	3.90074e-06	-1.60189	-1.13109
128045219	chr11:128045219:A:G	2.44635e-05	-1.25108	0.354113
128045893	chr11:128045893:A:C	2.22118e-05	-1.25793	0.264408
128046200	chr11:128046200:A:G	3.80222e-06	-1.59857	-1.16
128046419	chr11:128046419:C:T	5.39884e-06	-1.27961	-1.12835
128047222	chr11:128047222:T:C	1.96253e-05	-1.19804e-10	-1.11733
128047643	chr11:128047643:G:A	3.52689e-06	-1.60222	-1.23152
128047852	chr11:128047852:A:G	3.0857e-06	-1.59871	-1.36866
128048006	chr11:128048006:T:C	3.14267e-05	-1.19804e-10	-0.646491
128048247	chr11:128048247:T:G	1.57844e-05	-1.19804e-10	-1.33513
128048501	chr11:128048501:C:G	2.99936e-05	-1.19804e-10	-0.693163
128049360	chr11:128049360:A:G	1.5869e-05	-1.19804e-10	-1.32978
128049393	chr11:128049393:A:G	3.0946e-06	-1.59486	-1.36963
128049460	chr11:128049460:G:A	1.61132e-05	-1.19804e-10	-1.31451
128049808	chr11:128049808:T:C	1.406e-05	-1.45081	-3.62583e-10
128050045	chr11:128050045:A:ATG	1.88441e-05	-1.19804e-10	-1.15795
128050190	chr11:128050190:G:A	1.45564e-05	-0.76836	-0.647761
128050226	chr11:128050226:C:T	1.91054e-05	-1.19804e-10	-1.14418
128050544	chr11:128050544:G:A	4.36126e-05	-1.19804e-10	-0.318802
128050789	chr11:128050789:G:A	2.11912e-05	-1.19804e-10	-1.04056
128050958	chr11:128050958:A:C	3.56602e-06	-1.59909	-1.22361
128051194	chr11:128051194:G:A	6.17631e-06	-1.20635	-1.06708
128051344	chr11:128051344:CAT:C	3.35797e-06	-1.51747	-1.36534
128051462	chr11:128051462:C:T	4.5626e-06	-1.20674	-1.36951
128051661	chr11:128051661:G:A	5.21317e-06	-1.29538	-1.14758
128051708	chr11:128051708:T:C	4.08564e-06	-1.34846	-1.33821
128051738	chr11:128051738:G:A	4.34223e-06	-1.33155	-1.29421
128052275	chr11:128052275:T:C	2.82994e-05	-1.19804e-10	-0.751306
128052471	chr11:128052471:G:A	1.28903e-05	-1.53767	-3.62583e-10
128052591	chr11:128052591:T:C	1.91075e-05	-1.19804e-10	-1.14407
128052679	chr11:128052679:T:C	1.5632e-05	-1.19804e-10	-1.34483
128052873	chr11:128052873:T:C	1.54451e-05	-1.19804e-10	-1.35685
128053042	chr11:128053042:G:A	3.66847e-06	-1.60223	-1.19215
128053461	chr11:128053461:A:C	1.50551e-05	-1.38243	-3.62583e-10
128053677	chr11:128053677:A:G	5.73549e-06	-0.978876	-1.3686
128053724	chr11:128053724:G:C	3.55085e-06	-1.49258	-1.33438
128053989	chr11:128053989:T:C	2.27852e-05	-0.968038	-3.62583e-10
128054391	chr11:128054391:A:G	1.65903e-05	-1.19804e-10	-1.28533
128054753	chr11:128054753:T:C	1.62167e-05	-1.19804e-10	-1.30811
128055338	chr11:128055338:T:G	1.7385e-05	-1.19804e-10	-1.23854
128055575	chr11:128055575:G:A	1.56599e-05	-1.19804e-10	-1.34304
128055578	chr11:128055578:A:G	1.72344e-05	-1.19804e-10	-1.24724
128055586	chr11:128055586:C:T	1.77153e-05	-1.19804e-10	-1.21972
128055823	chr11:128055823:A:G	2.94473e-05	-1.19804e-10	-0.711545
128056119	chr11:128056119:C:G	3.47154e-05	-1.19804e-10	-0.546965
128057166	chr11:128057166:C:T	5.00956e-06	-1.49574	-0.987056
128057640	chr11:128057640:G:A	1.53947e-05	-1.19804e-10	-1.36013
128058303	chr11:128058303:AG:A	8.39005e-05	-1.19804e-10	0.335484
128058508	chr11:128058508:T:C	3.77842e-06	-1.59868	-1.16617
128058962	chr11:128058962:C:T	1.83782e-05	-1.19804e-10	-1.18298
128059472	chr11:128059472:C:A	3.96826e-06	-1.37175	-1.34407
128059506	chr11:128059506:G:T	3.45017e-06	-1.54274	-1.31298
128059509	chr11:128059509:T:A	1.01356e-05	-1.23682	-0.54128
128059609	chr11:128059609:A:G	4.03064e-05	-1.19804e-10	-0.397636
128059732	chr11:128059732:C:T	5.28716e-06	-1.33568	-1.09319
128060053	chr11:128060053:C:T	5.42245e-06	-1.15721	-1.24639
128060976	chr11:128060976:A:G	1.79711e-05	-1.19804e-10	-1.20538
128061306	chr11:128061306:G:A	3.64982e-05	-0.496884	-3.62583e-10
128061325	chr11:128061325:G:A	1.52756e-05	-1.19804e-10	-1.36789
128061593	chr11:128061593:G:A	3.59955e-06	-1.47623	-1.33711
128061987	chr11:128061987:TTTACTTCCCTAGAC:T	1.67264e-05	-1.19804e-10	-1.27716
128062210	chr11:128062210:C:CA	2.37487e-05	-1.19804e-10	-0.926619
128063574	chr11:128063574:G:T	1.56433e-05	-1.19804e-10	-1.3441
128063640	chr11:128063640:A:G	3.28667e-06	-1.54145	-1.36282
128063708	chr11:128063708:C:T	1.64506e-05	-1.19804e-10	-1.29378
128064027	chr11:128064027:A:T	2.42059e-05	-0.907551	-3.62583e-10
128064906	chr11:128064906:G:A	1.21026e-05	-0.985293	-0.615437
128065450	chr11:128065450:G:A	5.71852e-06	-1.05969	-1.29075
128065801	chr11:128065801:T:A	1.52516e-05	-1.19804e-10	-1.36946
128065961	chr11:128065961:C:T	3.38751e-06	-1.60208	-1.27197
128066027	chr11:128066027:T:C	2.54127e-05	-1.19804e-10	-0.858898
128066258	chr11:128066258:G:A	5.66475e-06	-1.01544	-1.34445
128066368	chr11:128066368:A:G	7.60285e-06	-0.789197	-1.27643
128066452	chr11:128066452:G:C	2.37725e-05	-0.771345	-0.154273
128066572	chr11:128066572:T:C	7.07703e-06	-0.849951	-1.28734
128066695	chr11:128066695:A:G	4.05012e-05	0.383457	-0.776272
128066705	chr11:128066705:T:A	1.24944e-05	-1.56887	-3.62583e-10
128067192	chr11:128067192:T:A	1.22454e-05	-1.589	-3.62583e-10
128067429	chr11:128067429:C:T	1.56185e-05	-1.34569	-3.62583e-10
128067755	chr11:128067755:TA:T	1.52812e-05	-1.19804e-10	-1.36753
128067871	chr11:128067871:A:G	3.76799e-05	0.256518	-0.721539
128068109	chr11:128068109:G:T	1.57724e-05	-1.33588	-3.62583e-10
128068343	chr11:128068343:AT:A	7.93108e-06	-1.49658	-0.52678
128068506	chr11:128068506:T:A	1.52525e-05	-1.19804e-10	-1.36941
128068603	chr11:128068603:C:T	4.50326e-06	-1.32076	-1.26859
128068963	chr11:128068963:C:T	4.15336e-06	-1.3871	-1.28313
128069059	chr11:128069059:G:T	3.36606e-06	-1.58992	-1.29049
128069301	chr11:128069301:CAGGTCTCATG:C	1.58484e-05	-1.33108	-3.62583e-10
128069390	chr11:128069390:C:T	1.68707e-05	-1.26857	-3.62583e-10
128069449	chr11:128069449:T:C	2.90714e-05	-1.19804e-10	-0.724391
128069550	chr11:128069550:G:A	2.54105e-05	-0.184064	-0.67492
128069724	chr11:128069724:C:T	3.80431e-06	-1.43669	-1.32132
128069753	chr11:128069753:C:T	3.70737e-06	-1.42083	-1.36299
128069767	chr11:128069767:G:T	2.7316e-05	-0.234307	-0.552368
128070150	chr11:128070150:C:T	1.57375e-05	-1.3381	-3.62583e-10
128070245	chr11:128070245:T:A	1.6569e-05	-1.19804e-10	-1.28662
128070456	chr11:128070456:G:A	4.89964e-06	-1.20658	-1.2984
128070482	chr11:128070482:CAA:C	1.52575e-05	-1.19804e-10	-1.36908
128070921	chr11:128070921:C:T	9.24321e-06	-1.27487	-0.595389
128071256	chr11:128071256:G:A	3.31777e-06	-1.5853	-1.30955
128071933	chr11:128071933:G:A	4.87416e-06	-1.14095	-1.36925
128071963	chr11:128071963:C:T	3.42536e-06	-1.49456	-1.36838
128072296	chr11:128072296:C:T	1.52512e-05	-1.19804e-10	-1.36949
128072465	chr11:128072465:G:A	1.64507e-05	-1.19804e-10	-1.29378
128073321	chr11:128073321:T:C	1.84453e-05	-1.19804e-10	-1.17934
128073478	chr11:128073478:G:C	6.83129e-06	-0.875709	-1.29692
128073851	chr11:128073851:A:T	9.02014e-06	-1.27582	-0.618867
128074558	chr11:128074558:G:A	9.70241e-06	-1.17086	-0.650911
128075124	chr11:128075124:G:A	9.83954e-06	-1.1783	-0.62944
128075418	chr11:128075418:T:G	4.31934e-06	-1.45418	-1.17686
128077001	chr11:128077001:G:C	1.22427e-05	-1.58922	-3.62583e-10
128077005	chr11:128077005:T:A	7.57603e-06	-1.21079	-0.858365
128077298	chr11:128077298:C:G	3.42136e-06	-1.50643	-1.35768
128077568	chr11:128077568:C:T	4.59077e-06	-1.37094	-1.19916
128078141	chr11:128078141:G:A	9.5394e-06	-0.892431	-0.946286
128078176	chr11:128078176:C:A	1.53722e-05	-1.19804e-10	-1.36159
128078255	chr11:128078255:T:G	6.60984e-06	-1.0494	-1.15618
128078343	chr11:128078343:A:G	4.37918e-06	-1.24832	-1.36897
128078501	chr11:128078501:AG:A	1.53699e-05	-1.19804e-10	-1.36174
128078571	chr11:128078571:A:G	5.13432e-06	-1.09534	-1.36286
128078667	chr11:128078667:A:G	3.91987e-05	0.313859	-0.739362
128078668	chr11:128078668:G:A	1.28403e-05	-1.54156	-3.62583e-10
128078820	chr11:128078820:T:C	3.20647e-05	-0.626392	-3.62583e-10
128078843	chr11:128078843:G:A	1.56972e-05	-1.34067	-3.62583e-10
128078938	chr11:128078938:A:G	3.23645e-06	-1.58453	-1.33514
128078944	chr11:128078944:C:T	2.78401e-05	-1.19804e-10	-0.767671
128079116	chr11:128079116:G:C	6.98775e-06	-1.03224	-1.11775
128079360	chr11:128079360:T:C	4.81415e-06	-1.60164	-0.920953
128079952	chr11:128079952:C:A	6.30773e-06	-1.01459	-1.23778
128080027	chr11:128080027:A:G	4.58124e-06	-1.23035	-1.34182
128080048	chr11:128080048:G:A	1.62506e-05	-1.19804e-10	-1.30602
128080132	chr11:128080132:C:G	1.60057e-05	-1.19804e-10	-1.32121
128080406	chr11:128080406:C:T	3.89524e-06	-1.49634	-1.23806
128080567	chr11:128080567:G:C	6.32452e-06	-1.03593	-1.21378
128080671	chr11:128080671:T:C	6.8055e-05	-1.19804e-10	0.126168
128080830	chr11:128080830:T:C	6.25921e-06	-1.00872	-1.25137
128080993	chr11:128080993:G:A	1.53507e-05	-1.19804e-10	-1.36298
128081167	chr11:128081167:A:G	4.04987e-06	-1.35645	-1.33901
128081544	chr11:128081544:T:C	2.41083e-05	-1.19804e-10	-0.911591
128082012	chr11:128082012:GGAAGGAAGGAAGGAAGGAAT:G	4.91887e-05	-1.19804e-10	-0.198484
128082016	chr11:128082016:GGAAGGAAGGAAGGAAT:G	1.52742e-05	-1.19804e-10	-1.36798
128082129	chr11:128082129:AGAAAGAAAAAGAAAG:A	7.00456e-06	-0.86433	-1.28326
128082184	chr11:128082184:A:C	6.38309e-06	-1.01118	-1.22931
128082698	chr11:128082698:G:T	3.77313e-06	-1.58208	-1.18416
128082978	chr11:128082978:T:C	1.29777e-05	-1.53092	-3.62583e-10
128083008	chr11:128083008:G:A	2.06675e-05	-1.06559	-3.62583e-10
128083233	chr11:128083233:T:G	1.53264e-05	-1.19804e-10	-1.36457
128083249	chr11:128083249:C:G	3.17173e-05	-1.19804e-10	-0.637285
128083279	chr11:128083279:A:G	8.07091e-06	-0.750147	-1.25574
128083515	chr11:128083515:C:T	6.18371e-06	-1.0498	-1.22243
128083801	chr11:128083801:T:A	1.63741e-05	-1.29845	-3.62583e-10
128084240	chr11:128084240:T:C	1.26032e-05	-1.5602	-3.62583e-10
128084439	chr11:128084439:T:G	1.73096e-05	-1.19804e-10	-1.24289
128084492	chr11:128084492:G:A	6.03165e-06	-1.05075	-1.24638
128084853	chr11:128084853:T:C	0.000110216	-1.19804e-10	0.608294
128084953	chr11:128084953:T:C	1.52537e-05	-1.19804e-10	-1.36933
128085671	chr11:128085671:C:T	1.15855e-05	-0.995562	-0.648835
128085785	chr11:128085785:A:G	1.04245e-05	-0.834918	-0.915073
128085939	chr11:128085939:A:T	1.6565e-05	-1.19804e-10	-1.28686
128086375	chr11:128086375:C:T	3.94336e-06	-1.45465	-1.26746
128086562	chr11:128086562:T:C	1.81094e-05	-1.19804e-10	-1.19772
128086657	chr11:128086657:G:A	3.5034e-06	-1.49042	-1.35
128087255	chr11:128087255:T:G	4.63457e-06	-1.21634	-1.34427
128088058	chr11:128088058:T:A	6.09683e-06	-0.998802	-1.28758
128088987	chr11:128088987:C:A	2.41503e-05	-1.19804e-10	-0.909852
128089236	chr11:128089236:T:G	4.59552e-05	0.478299	-0.74478
128089397	chr11:128089397:C:A	6.51643e-06	-0.985528	-1.23429
128089430	chr11:128089430:G:C	4.77161e-06	-1.34416	-1.1873
128089768	chr11:128089768:A:G	2.42124e-05	-1.19804e-10	-0.907283
128090229	chr11:128090229:T:C	2.53917e-05	-0.859727	-3.62583e-10
128090299	chr11:128090299:A:C	2.38469e-05	-0.922494	-3.62583e-10
128090355	chr11:128090355:T:C	2.32172e-05	-0.949253	-3.62583e-10
128090451	chr11:128090451:T:TTTC	9.85141e-06	-0.798104	-1.00843
128091610	chr11:128091610:T:C	9.60237e-06	-0.845326	-0.986812
128091990	chr11:128091990:C:T	2.58276e-05	-0.99127	0.148567
128092005	chr11:128092005:A:T	1.58326e-05	-1.19804e-10	-1.33208
128092006	chr11:128092006:C:T	8.97345e-06	-0.849399	-1.05048
128092606	chr11:128092606:C:T	1.33534e-05	-0.915876	-0.586503
128092665	chr11:128092665:A:C	2.26914e-05	-1.19804e-10	-0.972164
128092846	chr11:128092846:G:A	2.41579e-05	-1.19804e-10	-0.909535
128093227	chr11:128093227:C:T	6.15147e-06	-1.02926	-1.2482
128093563	chr11:128093563:T:A	1.53124e-05	-1.19804e-10	-1.36548
128093715	chr11:128093715:T:C	2.1804e-05	-1.19804e-10	-1.01206
128093723	chr11:128093723:A:T	1.92916e-05	-1.19804e-10	-1.13448
128094274	chr11:128094274:T:C	1.5534e-05	-1.19804e-10	-1.35111
128094286	chr11:128094286:T:A	6.62734e-06	-1.48124	-0.721709
128094434	chr11:128094434:A:C	1.62646e-05	-1.19804e-10	-1.30516
128094435	chr11:128094435:A:G	5.4114e-06	-1.35109	-1.05455
128094531	chr11:128094531:A:G	2.71185e-05	0.00663137	-0.800562
128094880	chr11:128094880:A:ATATTG	9.56941e-06	-0.772843	-1.06273
128095192	chr11:128095192:G:C	1.65793e-05	-1.19804e-10	-1.28599
128095876	chr11:128095876:G:A	3.46817e-06	-1.51121	-1.33931
128096858	chr11:128096858:G:A	3.34176e-06	-1.52813	-1.35952
128097099	chr11:128097099:G:A	1.4881e-05	-1.39406	-3.62583e-10
128097359	chr11:128097359:G:A	3.35976e-06	-1.53093	-1.35135
128097459	chr11:128097459:C:T	1.73496e-05	-0.694467	-0.546109
128097612	chr11:128097612:C:T	5.57796e-06	-1.02785	-1.34748
128097812	chr11:128097812:C:T	5.39951e-06	-1.06649	-1.34135
128097902	chr11:128097902:T:G	4.72142e-06	-1.58368	-0.958354
128098185	chr11:128098185:T:C	1.63522e-05	-1.19804e-10	-1.29979
128098373	chr11:128098373:C:T	1.68956e-05	-1.19804e-10	-1.26709
128098388	chr11:128098388:A:G	2.32337e-05	-1.19804e-10	-0.948544
128098472	chr11:128098472:TTA:T	2.44576e-05	-0.897209	-3.62583e-10
128098508	chr11:128098508:C:T	5.05518e-06	-1.14649	-1.32725
128098524	chr11:128098524:C:T	1.48842e-05	-1.39384	-3.62583e-10
128098965	chr11:128098965:G:A	7.0953e-05	1.52984	-1.36197
128099881	chr11:128099881:A:G	1.71588e-05	-1.19804e-10	-1.25163
128099937	chr11:128099937:A:G	1.57027e-05	-1.19804e-10	-1.34031
128100523	chr11:128100523:C:T	1.58847e-05	-1.32879	-3.62583e-10
128100572	chr11:128100572:A:C	1.54656e-05	-1.19804e-10	-1.35553
128100772	chr11:128100772:TATGTATATGTC:T	4.31569e-06	-1.28486	-1.34703
128100878	chr11:128100878:T:C	1.9204e-05	-1.19804e-10	-1.13903
128101324	chr11:128101324:T:C	1.52502e-05	-1.19804e-10	-1.36955
128101785	chr11:128101785:G:A	3.29315e-06	-1.57699	-1.32532
128101955	chr11:128101955:T:G	2.00222e-05	-1.19804e-10	-1.09731
128102126	chr11:128102126:A:C	1.57248e-05	-1.19804e-10	-1.33891
128102471	chr11:128102471:G:A	1.57223e-05	-1.19804e-10	-1.33907
128102747	chr11:128102747:T:A	5.29083e-06	-1.30728	-1.1209
128102782	chr11:128102782:A:T	1.64073e-05	-1.19804e-10	-1.29642
128104026	chr11:128104026:A:G	5.96665e-06	-1.03474	-1.27322
128104133	chr11:128104133:T:C	1.54386e-05	-1.19804e-10	-1.35727
128104618	chr11:128104618:T:A	5.95752e-06	-1.04636	-1.26313
128104819	chr11:128104819:T:C	1.55127e-05	-1.19804e-10	-1.35249
128104838	chr11:128104838:A:G	3.92265e-06	-1.58127	-1.14611
128104890	chr11:128104890:C:T	5.98966e-06	-1.04067	-1.26344
128104971	chr11:128104971:T:C	4.77921e-06	-1.17193	-1.35794
128105038	chr11:128105038:T:C	5.97693e-06	-1.03501	-1.27123
128105135	chr11:128105135:C:CT	1.54405e-05	-1.19804e-10	-1.35716
128105368	chr11:128105368:C:T	5.90241e-06	-1.05726	-1.26152
128105605	chr11:128105605:G:A	3.22378e-06	-1.56464	-1.35895
128105708	chr11:128105708:C:T	6.54603e-06	-1.01712	-1.19817
128106592	chr11:128106592:A:C	3.26875e-06	-1.55351	-1.35623
128106866	chr11:128106866:A:T	6.50902e-06	-1.00667	-1.21429
128107211	chr11:128107211:G:A	7.0648e-06	-0.92381	-1.21521
128107569	chr11:128107569:G:A	6.62932e-06	-0.992144	-1.2105
128107680	chr11:128107680:A:C	3.80746e-05	0.254886	-0.709486
128107865	chr11:128107865:T:C	1.52749e-05	-1.19804e-10	-1.36794
128108278	chr11:128108278:A:G	1.86245e-05	-1.19804e-10	-1.16967
128108347	chr11:128108347:AAAG:A	6.77697e-06	-0.980424	-1.20019
128108441	chr11:128108441:G:T	6.83331e-06	-0.970915	-1.20142
128108641	chr11:128108641:C:G	2.62344e-05	-0.827075	-3.62583e-10
128108846	chr11:128108846:A:G	4.10805e-06	-1.59159	-1.08961
128109703	chr11:128109703:C:T	6.15296e-06	-1.04933	-1.22788
128109714	chr11:128109714:A:G	3.71581e-05	0.323676	-0.802642
128109770	chr11:128109770:CA:C	3.61754e-06	-1.50039	-1.30797
128110314	chr11:128110314:C:T	4.31145e-06	-1.56839	-1.06449
128110646	chr11:128110646:T:C	6.33189e-06	-1.0476	-1.20095
128110696	chr11:128110696:A:G	1.47273e-05	-1.40445	-3.62583e-10
128110826	chr11:128110826:G:A	1.48649e-05	-1.39514	-3.62583e-10
128110895	chr11:128110895:A:G	6.53051e-06	-1.00706	-1.2106
128111025	chr11:128111025:T:C	7.25468e-06	-1.01026	-1.10224
128111410	chr11:128111410:A:T	1.55729e-05	-1.19804e-10	-1.34862
128111823	chr11:128111823:G:A	6.54609e-06	-1.01277	-1.20251
128111973	chr11:128111973:C:T	1.53294e-05	-1.19804e-10	-1.36438
128112090	chr11:128112090:C:T	6.49199e-06	-1.01819	-1.20539
128112168	chr11:128112168:C:T	6.46096e-06	-1.02243	-1.20594
128112338	chr11:128112338:G:A	1.95225e-05	-1.19804e-10	-1.12258
128112526	chr11:128112526:C:CAAATCAA	1.64964e-05	-1.19804e-10	-1.29101
128112547	chr11:128112547:C:T	1.09255e-05	-1.04939	-0.653653
128113090	chr11:128113090:C:T	1.5251e-05	-1.19804e-10	-1.3695
128113346	chr11:128113346:T:C	6.41625e-06	-1.0055	-1.22981
128113809	chr11:128113809:A:G	6.67687e-06	-0.999884	-1.19561
128113942	chr11:128113942:T:G	6.61093e-06	-0.994148	-1.21127
128114061	chr11:128114061:T:C	6.55826e-06	-1.00247	-1.21095
128114216	chr11:128114216:A:C	6.4578e-06	-1.03471	-1.19415
128114236	chr11:128114236:C:T	6.27253e-06	-1.04172	-1.21625
128114243	chr11:128114243:G:A	3.51312e-06	-1.55292	-1.28472
128114535	chr11:128114535:G:A	1.7047e-05	-1.25817	-3.62583e-10
128114801	chr11:128114801:C:T	6.03898e-06	-1.10144	-1.19447
128114903	chr11:128114903:C:G	5.80112e-06	-1.13469	-1.20141
128115137	chr11:128115137:C:T	6.69163e-06	-0.986762	-1.20653
128115175	chr11:128115175:A:G	6.93309e-06	-0.958333	-1.19951
128115297	chr11:128115297:G:A	2.19265e-05	-1.19804e-10	-1.00645
128115321	chr11:128115321:A:G	1.55574e-05	-1.19804e-10	-1.34961
128115601	chr11:128115601:T:G	2.6273e-05	-1.19804e-10	-0.825607
128115679	chr11:128115679:T:C	6.85212e-06	-0.984835	-1.18475
128115735	chr11:128115735:G:T	3.40069e-05	-1.19804e-10	-0.567583
128115769	chr11:128115769:A:G	1.21952e-05	-1.5931	-3.62583e-10
128115911	chr11:128115911:G:A	6.53308e-06	-0.998077	-1.21919
128116230	chr11:128116230:A:G	6.64826e-06	-1.00529	-1.1945
128116279	chr11:128116279:T:C	6.67547e-06	-0.998634	-1.19707
128117022	chr11:128117022:C:T	3.22027e-06	-1.56562	-1.35906
128117136	chr11:128117136:G:A	3.08281e-06	-1.59953	-1.36878
128117519	chr11:128117519:G:T	1.30906e-05	-1.52226	-3.62583e-10
128117811	chr11:128117811:T:G	6.30015e-06	-0.919693	-1.33388
128117940	chr11:128117940:T:C	2.45632e-05	-1.19804e-10	-0.8929
128118050	chr11:128118050:G:A	1.91893e-05	-1.19804e-10	-1.13979
128118180	chr11:128118180:G:A	1.32679e-05	-1.5088	-3.62583e-10
128118389	chr11:128118389:A:C	1.32613e-05	-1.5093	-3.62583e-10
128119012	chr11:128119012:A:G	1.21392e-05	-1.5977	-3.62583e-10
128119090	chr11:128119090:G:A	1.73939e-05	-1.23803	-3.62583e-10
128119433	chr11:128119433:T:A	2.14661e-05	-0.551331	-0.476342
128119717	chr11:128119717:A:G	6.4238e-06	-0.875022	-1.35912
128119749	chr11:128119749:C:T	6.4978e-06	-0.867484	-1.3552
128119867	chr11:128119867:G:C	6.21072e-06	-0.911708	-1.35616
128120034	chr11:128120034:C:T	1.52765e-05	-1.19804e-10	-1.36783
128120247	chr11:128120247:T:C	6.38678e-06	-0.909862	-1.33006
128121112	chr11:128121112:G:A	2.07426e-05	-1.19804e-10	-1.06196
128121212	chr11:128121212:A:G	1.81982e-05	-1.19804e-10	-1.19282
128121597	chr11:128121597:T:C	6.58873e-06	-0.877308	-1.33148
128122137	chr11:128122137:C:A	2.96756e-05	-0.703824	-3.62583e-10
128122427	chr11:128122427:C:T	3.31539e-06	-1.5276	-1.36798
128122467	chr11:128122467:A:G	3.34511e-06	-1.52536	-1.36129
128122576	chr11:128122576:C:T	1.63024e-05	-0.76832	-0.534515
128123014	chr11:128123014:C:A	6.10598e-06	-0.928771	-1.35611
128123091	chr11:128123091:G:A	6.23635e-06	-0.908115	-1.35564
128123255	chr11:128123255:A:G	6.22344e-06	-1.16395	-1.10187
128123585	chr11:128123585:G:A	3.24765e-06	-1.56975	-1.34647
128123736	chr11:128123736:A:G	1.31171e-05	-1.52023	-3.62583e-10
128124363	chr11:128124363:G:A	1.79473e-05	-1.20671	-3.62583e-10
128124603	chr11:128124603:A:AAAC	6.42698e-06	-0.882122	-1.35152
128124702	chr11:128124702:G:A	4.8059e-06	-1.17137	-1.35294
128124818	chr11:128124818:G:A	2.00988e-05	-1.19804e-10	-1.09349
128124949	chr11:128124949:G:T	2.45617e-05	-1.19804e-10	-0.892958
128125450	chr11:128125450:A:G	5.96456e-05	-0.00572651	-3.62583e-10
128125463	chr11:128125463:A:C	1.16287e-05	-1.05092	-0.589754
128126009	chr11:128126009:C:T	4.61871e-06	-1.21515	-1.34888
128126318	chr11:128126318:T:C	4.80868e-05	0.128681	-0.349822
128126417	chr11:128126417:G:A	1.59306e-05	-1.19804e-10	-1.3259
128126866	chr11:128126866:C:A	3.69753e-05	-1.19804e-10	-0.483899
128127232	chr11:128127232:T:C	1.53056e-05	-1.36593	-3.62583e-10
128127678	chr11:128127678:G:C	1.57738e-05	-1.19804e-10	-1.3358
128128277	chr11:128128277:T:C	3.79987e-06	-1.48264	-1.27654
128128532	chr11:128128532:G:T	1.59427e-05	-1.19804e-10	-1.32514
128128710	chr11:128128710:A:G	2.37908e-05	-1.19804e-10	-0.924849
128129303	chr11:128129303:C:T	6.04695e-05	0.00799074	-3.62583e-10
128129431	chr11:128129431:C:A	5.18636e-05	0.0113188	-0.156849
128129859	chr11:128129859:G:A	8.13299e-05	1.11545	-0.811085
128130842	chr11:128130842:C:G	1.88381e-05	-1.19804e-10	-1.15827
128130939	chr11:128130939:C:T	2.98168e-05	-1.19804e-10	-0.699074
128131300	chr11:128131300:A:G	1.20845e-05	-1.60223	-3.62583e-10
128131368	chr11:128131368:G:A	2.96851e-05	-1.19804e-10	-0.703503
128131377	chr11:128131377:T:A	2.97415e-05	-1.19804e-10	-0.701603
128131436	chr11:128131436:A:G	5.93415e-06	-1.3208	-0.992626
128131464	chr11:128131464:A:G	4.66613e-05	0.0246924	-0.275925
128132127	chr11:128132127:T:C	1.50389e-05	-1.38351	-3.62583e-10
128132561	chr11:128132561:G:A	1.36183e-05	-1.25933	-0.22341
128132834	chr11:128132834:C:T	2.05942e-05	-1.19804e-10	-1.06914
128132976	chr11:128132976:C:A	0.000145762	-1.19804e-10	0.887827
128133064	chr11:128133064:A:G	0.000567229	2.72391	-0.477292
128133244	chr11:128133244:C:A	2.30059e-05	-1.55176	0.593358
128133891	chr11:128133891:A:G	0.000448248	2.50159	-0.490394
128133942	chr11:128133942:C:T	0.000437382	2.47057	-0.48391
128134007	chr11:128134007:C:T	1.61628e-05	-1.19804e-10	-1.31144
128134134	chr11:128134134:T:G	1.85514e-05	-1.19804e-10	-1.1736
128134602	chr11:128134602:T:C	2.13944e-05	-1.19804e-10	-1.03102
128134982	chr11:128134982:T:A	7.11791e-05	-1.19804e-10	0.171052
128136311	chr11:128136311:A:T	4.8616e-05	0.223077	-0.433273
128136520	chr11:128136520:C:G	1.53975e-05	-1.19804e-10	-1.35994
128136576	chr11:128136576:C:T	1.87787e-05	-1.19804e-10	-1.16143
128137346	chr11:128137346:C:A	1.54449e-05	-1.19804e-10	-1.35687
128137572	chr11:128137572:A:G	4.72916e-05	-0.0468674	-0.190948
128138138	chr11:128138138:G:A	0.000202365	1.86157	-0.645649
128138296	chr11:128138296:C:T	0.000226064	1.92833	-0.601657
128138312	chr11:128138312:C:T	7.95003e-06	-1.0843	-0.936673
128138328	chr11:128138328:A:G	3.04071e-05	-1.19804e-10	-0.679471
128138340	chr11:128138340:C:T	1.52624e-05	-1.19804e-10	-1.36876
128138526	chr11:128138526:G:A	1.96979e-05	-1.19804e-10	-1.11364
128138558	chr11:128138558:G:A	3.3194e-05	-1.19804e-10	-0.591778
128139029	chr11:128139029:G:T	5.2296e-06	-1.5674	-0.872411
128139217	chr11:128139217:G:A	1.92363e-05	-1.19804e-10	-1.13735
128140088	chr11:128140088:G:A	1.87752e-05	-1.19804e-10	-1.16161
128140117	chr11:128140117:G:A	2.52252e-05	-1.19804e-10	-0.866305
128140153	chr11:128140153:C:T	3.95074e-06	-1.45914	-1.2611
128140363	chr11:128140363:T:TA	7.92464e-05	1.02936	-0.750942
128140478	chr11:128140478:A:G	0.000199063	1.88099	-0.681516
128140499	chr11:128140499:A:G	4.7345e-05	-0.0287637	-0.207923
128140500	chr11:128140500:A:C	4.34842e-05	-0.0690331	-0.252716
128140827	chr11:128140827:C:T	5.47365e-05	-1.19804e-10	-0.0916169
128140932	chr11:128140932:A:G	3.99507e-05	-0.141642	-0.264858
128141141	chr11:128141141:C:T	0.000296569	2.15928	-0.561146
128141183	chr11:128141183:G:A	9.05116e-06	-0.999931	-0.891324
128141224	chr11:128141224:A:G	7.40976e-05	0.910546	-0.69931
128141682	chr11:128141682:G:A	3.50322e-05	-0.0474127	-0.490467
128141833	chr11:128141833:T:A	1.61823e-05	-1.19804e-10	-1.31023
128142098	chr11:128142098:T:C	0.000158032	1.7148	-0.746149
128142119	chr11:128142119:G:A	7.35643e-05	0.966459	-0.762447
128142284	chr11:128142284:A:T	1.63013e-05	-1.19804e-10	-1.3029
128142601	chr11:128142601:T:C	1.61798e-05	-1.19804e-10	-1.31038
128142748	chr11:128142748:C:T	0.000174064	1.80058	-0.735305
128142867	chr11:128142867:C:T	0.000170754	1.72926	-0.68318
128142964	chr11:128142964:C:T	2.17593e-05	-1.0141	-3.62583e-10
128142999	chr11:128142999:C:T	1.21079e-05	-1.60029	-3.62583e-10
128143000	chr11:128143000:C:G	1.21106e-05	-1.60007	-3.62583e-10
128143050	chr11:128143050:C:T	0.000112165	-1.19804e-10	0.625823
128143484	chr11:128143484:C:A	1.58473e-05	-1.33115	-3.62583e-10
128143570	chr11:128143570:A:C	3.28502e-06	-1.59955	-1.30523
128143627	chr11:128143627:G:A	7.41275e-05	0.945302	-0.733662
128143868	chr11:128143868:C:T	0.000161962	1.72728	-0.734066
128143990	chr11:128143990:C:T	1.86246e-05	-0.914489	-0.255178
128144290	chr11:128144290:A:G	1.92774e-05	-1.19804e-10	-1.13521
128144604	chr11:128144604:C:T	1.32427e-05	-1.5107	-3.62583e-10
128144613	chr11:128144613:G:A	0.000184613	1.85351	-0.729397
128144645	chr11:128144645:A:G	0.000170025	1.70342	-0.661618
128144855	chr11:128144855:T:C	0.00019241	1.8592	-0.693714
128144931	chr11:128144931:G:C	4.49095e-06	-1.45103	-1.14106
128144955	chr11:128144955:T:C	2.7932e-05	-1.19804e-10	-0.764376
128145351	chr11:128145351:T:C	7.17303e-06	-0.877017	-1.2468
128145428	chr11:128145428:A:C	1.61251e-05	-1.19804e-10	-1.31377
128145445	chr11:128145445:C:G	4.74561e-05	0.0208663	-0.255208
128145543	chr11:128145543:C:T	5.92807e-05	-1.19804e-10	-0.011864
128145948	chr11:128145948:A:G	0.000110511	0.610964	-3.62583e-10
128146094	chr11:128146094:CTAATG:C	1.62655e-05	-1.19804e-10	-1.3051
128146610	chr11:128146610:CA:C	1.66979e-05	-1.19804e-10	-1.27886
128146978	chr11:128146978:G:A	1.54121e-05	-1.06486	-0.294138
128147020	chr11:128147020:G:A	1.80959e-05	-1.19804e-10	-1.19846
128147280	chr11:128147280:C:T	5.57621e-06	-1.18946	-1.18618
128147663	chr11:128147663:C:T	6.63985e-06	-1.00361	-1.19745
128147955	chr11:128147955:G:A	8.76494e-06	-1.04855	-0.874843
128148045	chr11:128148045:G:A	7.6746e-05	1.03347	-0.787112
128148115	chr11:128148115:G:A	5.19063e-05	1.21398	-1.35869
128148157	chr11:128148157:T:C	5.03906e-05	0.124236	-0.298579
128148184	chr11:128148184:T:C	1.50207e-05	-0.900154	-0.484563
128148187	chr11:128148187:G:A	5.48334e-06	-1.1498	-1.24264
128148225	chr11:128148225:A:C	1.27983e-05	-1.43629	-0.108538
128148273	chr11:128148273:G:A	3.1412e-05	-1.19804e-10	-0.646957
128148388	chr11:128148388:C:T	2.71148e-05	-1.19804e-10	-0.794068
128148507	chr11:128148507:C:G	0.000313312	2.23886	-0.585805
128149420	chr11:128149420:T:C	4.92407e-05	1.14259	-1.34001
128149573	chr11:128149573:G:A	2.55388e-05	-1.19804e-10	-0.85395
128149599	chr11:128149599:G:A	5.15322e-05	-1.19804e-10	-0.151941
128149839	chr11:128149839:C:T	1.94934e-05	-0.781435	-0.342636
128149851	chr11:128149851:C:T	7.45195e-06	-1.18244	-0.903235
128150057	chr11:128150057:G:A	1.53591e-05	-1.19804e-10	-1.36244
128150473	chr11:128150473:T:C	0.000312025	1.74197	-0.0930372
128150999	chr11:128150999:G:A	2.052e-05	-1.19804e-10	-1.07275
128151036	chr11:128151036:A:G	5.65032e-05	1.24753	-1.30738
128151136	chr11:128151136:G:T	1.53678e-05	-1.19804e-10	-1.36187
128151307	chr11:128151307:C:T	5.51964e-05	1.21841	-1.30166
128152135	chr11:128152135:A:G	4.44707e-06	-1.28282	-1.31909
128152273	chr11:128152273:C:G	3.40772e-06	-1.56796	-1.30014
128152355	chr11:128152355:C:T	1.43352e-05	-1.43143	-3.62583e-10
128152380	chr11:128152380:T:G	2.2361e-05	-1.19804e-10	-0.986828
128152395	chr11:128152395:G:A	7.01347e-05	-1.19804e-10	0.15627
128152476	chr11:128152476:A:G	3.47432e-05	-0.115779	-0.430386
128152628	chr11:128152628:A:G	4.52402e-06	-1.27846	-1.30628
128153154	chr11:128153154:G:A	1.69262e-05	-1.19804e-10	-1.26529
128153162	chr11:128153162:G:A	0.000204914	1.89948	-0.671043
128153175	chr11:128153175:G:A	2.51511e-05	-1.19804e-10	-0.869245
128153381	chr11:128153381:C:T	6.50067e-05	-1.19804e-10	0.0803425
128153968	chr11:128153968:T:C	8.53902e-06	-1.01419	-0.935317
128154871	chr11:128154871:A:G	2.32504e-05	-0.947825	-3.62583e-10
128155208	chr11:128155208:A:C	3.56509e-06	-1.46162	-1.36133
128155226	chr11:128155226:T:C	1.55517e-05	-1.19804e-10	-1.34998
128155608	chr11:128155608:T:A	1.13524e-05	-1.10855	-0.556173
128155711	chr11:128155711:A:T	2.5562e-05	-1.19804e-10	-0.853039
128155863	chr11:128155863:A:G	8.03917e-06	-1.47643	-0.533393
128155880	chr11:128155880:T:C	7.89824e-06	-1.49966	-0.527846
128155965	chr11:128155965:T:C	1.21122e-05	-1.59993	-3.62583e-10
128156304	chr11:128156304:C:T	7.83914e-06	-1.49474	-0.540274
128156448	chr11:128156448:C:A	5.12105e-06	-1.50692	-0.953868
128156569	chr11:128156569:T:TAGA	1.85035e-05	-1.17619	-3.62583e-10
128156601	chr11:128156601:G:C	2.37513e-05	-1.19804e-10	-0.92651
128156733	chr11:128156733:C:T	7.9681e-06	-1.49946	-0.519238
128157065	chr11:128157065:C:T	1.74302e-05	-1.19804e-10	-1.23595
128157350	chr11:128157350:G:A	1.56033e-05	-1.19804e-10	-1.34666
128157368	chr11:128157368:C:G	3.65413e-05	-1.19804e-10	-0.495705
128157541	chr11:128157541:G:T	1.24832e-05	-1.15802	-0.411745
128157652	chr11:128157652:T:C	8.24952e-06	-1.5143	-0.469689
128157773	chr11:128157773:A:G	0.000212211	2.08989	-0.826459
128157818	chr11:128157818:T:G	0.000215728	1.08274	0.197131
128157904	chr11:128157904:A:G	3.20796e-05	-1.19804e-10	-0.625928
128158154	chr11:128158154:G:C	3.97616e-05	-1.19804e-10	-0.411245
128158334	chr11:128158334:CAGTT:C	0.000146584	1.1089	-0.21545
128158340	chr11:128158340:T:C	0.000148276	1.12851	-0.223583
128158357	chr11:128158357:A:C	4.04493e-05	-1.19804e-10	-0.394098
128158364	chr11:128158364:AAAC:A	1.73249e-05	-1.19804e-10	-1.242
128158480	chr11:128158480:T:C	4.93365e-05	-1.19804e-10	-0.195483
128158511	chr11:128158511:T:G	2.56025e-05	-1.19804e-10	-0.851459
128158559	chr11:128158559:A:ATAGGAGCTCT	9.00544e-06	-1.41506	-0.481258
128158584	chr11:128158584:A:C	3.26153e-06	-1.57312	-1.33883
128158595	chr11:128158595:G:A	3.33364e-06	-1.56061	-1.32948
128158654	chr11:128158654:C:T	0.000142047	1.084	-0.221988
128158681	chr11:128158681:C:T	0.000146241	1.10422	-0.213107
128158769	chr11:128158769:C:A	0.000159244	1.213	-0.236711
128158853	chr11:128158853:A:T	0.000154956	1.17192	-0.222921
128158865	chr11:128158865:A:G	0.00015463	1.13932	-0.19244
128159050	chr11:128159050:C:T	1.20468e-05	-1.08691	-0.518441
128159183	chr11:128159183:G:A	0.000243903	-1.19804e-10	1.40262
128159242	chr11:128159242:C:T	3.4285e-05	-1.19804e-10	-0.559441
128159606	chr11:128159606:T:G	0.000138525	0.95429	-0.117386
128159667	chr11:128159667:G:T	3.28474e-05	-1.19804e-10	-0.602276
128159878	chr11:128159878:G:A	1.78473e-05	-1.19804e-10	-1.2123
128159915	chr11:128159915:C:T	1.69896e-05	-0.932378	-0.329166
128160083	chr11:128160083:G:C	0.000193831	1.98182	-0.80898
128160089	chr11:128160089:G:A	0.000141965	1.03908	-0.177641
128160117	chr11:128160117:A:G	3.46733e-05	-1.19804e-10	-0.548178
128160187	chr11:128160187:A:G	2.15288e-05	-1.19804e-10	-1.02475
128160197	chr11:128160197:G:A	1.87479e-05	-1.19804e-10	-1.16307
128160222	chr11:128160222:G:C	7.21711e-06	-1.27804	-0.839651
128160526	chr11:128160526:G:T	0.00016635	1.17269	-0.152743
128160533	chr11:128160533:T:G	3.24794e-05	-1.19804e-10	-0.613541
128160621	chr11:128160621:A:G	1.641e-05	-1.19804e-10	-1.29625
128160838	chr11:128160838:T:TA	0.000182496	1.96857	-0.855988
128160888	chr11:128160888:C:T	2.55959e-05	-1.19804e-10	-0.851717
128161142	chr11:128161142:T:G	0.000153365	1.03757	-0.0988959
128161379	chr11:128161379:A:G	9.35212e-06	-1.45569	-0.402853
128161609	chr11:128161609:T:C	5.46078e-06	-1.60161	-0.794942
128161748	chr11:128161748:G:A	0.0001517	1.08619	-0.158439
128162022	chr11:128162022:G:A	1.58282e-05	-1.19804e-10	-1.33235
128162223	chr11:128162223:G:T	0.000161958	1.175	-0.181813
128162711	chr11:128162711:TTTTC:T	4.40169e-05	-1.19804e-10	-0.309574
128162805	chr11:128162805:G:T	5.78332e-05	-1.19804e-10	-0.0365838
128162817	chr11:128162817:T:G	7.16575e-06	-1.33345	-0.79139
128162837	chr11:128162837:T:G	3.08112e-06	-1.60085	-1.36801
128163457	chr11:128163457:T:C	0.000227587	2.11632	-0.782928
128163478	chr11:128163478:G:A	0.000155	1.1187	-0.169419
128163578	chr11:128163578:A:T	2.80939e-05	-1.04777	0.28918
128163611	chr11:128163611:A:G	3.15289e-06	-1.58663	-1.3592
128163939	chr11:128163939:T:C	3.57142e-05	0.85074	-1.36934
128164595	chr11:128164595:G:T	6.23401e-06	-1.50329	-0.760835
128164624	chr11:128164624:G:A	1.53951e-05	-1.19804e-10	-1.3601
128164899	chr11:128164899:C:A	7.19715e-06	-1.5963	-0.524166
128165738	chr11:128165738:C:T	0.000150666	2.12322	-1.2023
128165809	chr11:128165809:C:T	1.57657e-05	-0.889023	-0.447287
128166081	chr11:128166081:A:ATCT	7.06497e-05	1.30696	-1.14337
128166299	chr11:128166299:C:T	8.25507e-05	1.4561	-1.13683
128166321	chr11:128166321:A:C	5.604e-05	-1.19804e-10	-0.0680811
128166364	chr11:128166364:G:A	0.000177061	2.30751	-1.22517
128166370	chr11:128166370:G:T	3.66276e-05	-1.19804e-10	-0.493344
128166525	chr11:128166525:C:T	0.000459662	2.03634	-3.62583e-10
128166535	chr11:128166535:A:T	7.41159e-05	1.3605	-1.14902
128166679	chr11:128166679:T:C	2.29343e-05	-1.19804e-10	-0.961514
128166918	chr11:128166918:T:C	0.000182277	2.35819	-1.24681
128167047	chr11:128167047:C:T	1.699e-05	-1.19804e-10	-1.26152
128167048	chr11:128167048:C:T	0.00015499	2.14097	-1.19175
128167057	chr11:128167057:A:G	1.52847e-05	-0.877764	-0.48953
128167330	chr11:128167330:T:C	0.00010264	1.68654	-1.14946
128167550	chr11:128167550:T:C	2.68101e-05	-1.19804e-10	-0.805367
128167619	chr11:128167619:G:A	1.02201e-05	-1.47208	-0.29771
128167641	chr11:128167641:G:C	1.51241e-05	-1.41983	0.0419736
128167708	chr11:128167708:G:A	1.55488e-05	-0.309639	-1.04052
128167773	chr11:128167773:T:C	0.000207726	2.43017	-1.1881
128168214	chr11:128168214:G:A	1.81779e-05	-1.19804e-10	-1.19394
128168320	chr11:128168320:CA:C	4.10056e-06	-1.37265	-1.31038
128168366	chr11:128168366:G:A	2.46964e-05	-1.2573	0.36981
128168527	chr11:128168527:C:T	0.000105398	1.70226	-1.13866
128168624	chr11:128168624:G:A	1.54115e-05	-1.19804e-10	-1.35903
128168671	chr11:128168671:A:G	0.00018603	2.32127	-1.18951
128168710	chr11:128168710:T:A	1.87671e-05	-1.16204	-3.62583e-10
128168879	chr11:128168879:GA:G	1.60179e-05	-1.32044	-3.62583e-10
128168903	chr11:128168903:G:A	1.60012e-05	-1.19804e-10	-1.32149
128169134	chr11:128169134:T:C	0.000105626	1.69288	-1.12711
128169135	chr11:128169135:G:A	2.3172e-05	-1.19804e-10	-0.951204
128169757	chr11:128169757:G:A	8.38882e-05	1.46658	-1.13124
128170243	chr11:128170243:T:C	1.21043e-05	-1.60059	-3.62583e-10
128170353	chr11:128170353:G:GTCTA	8.72681e-05	1.51458	-1.13974
128170403	chr11:128170403:A:T	8.67483e-05	1.50116	-1.13229
128170591	chr11:128170591:A:G	9.14912e-05	1.56867	-1.14657
128170915	chr11:128170915:A:G	0.000122933	1.58723	-0.869734
128170937	chr11:128170937:G:C	9.93546e-05	1.65228	-1.14773
128171124	chr11:128171124:A:G	2.30394e-05	-1.19804e-10	-0.956943
128171177	chr11:128171177:G:GCCCA	2.25815e-05	-1.19804e-10	-0.977017
128171687	chr11:128171687:G:A	7.88519e-05	1.34507	-1.07165
128171871	chr11:128171871:T:C	1.63428e-05	-1.19804e-10	-1.30036
128172128	chr11:128172128:G:A	3.33543e-06	-1.52086	-1.36869
128172156	chr11:128172156:G:A	1.77008e-05	-1.34749	0.12695
128172277	chr11:128172277:T:A	3.32511e-06	-1.52299	-1.36965
128172579	chr11:128172579:A:G	1.79391e-05	-1.20717	-3.62583e-10
128172680	chr11:128172680:T:C	7.48641e-05	1.5456	-1.32407
128173652	chr11:128173652:A:G	4.05882e-05	-0.252817	-0.137853
128173771	chr11:128173771:C:T	5.50017e-05	1.05192	-1.1387
128174287	chr11:128174287:T:C	6.04693e-06	-1.55446	-0.74014
128174448	chr11:128174448:T:C	0.00014657	2.06034	-1.16699
128174838	chr11:128174838:G:A	2.75142e-05	-1.19804e-10	-0.779444
128174867	chr11:128174867:G:A	1.69478e-05	-1.37078	0.106772
128174909	chr11:128174909:C:G	3.48112e-05	0.782077	-1.32628
128174925	chr11:128174925:C:T	3.6546e-05	0.823554	-1.31913
128175071	chr11:128175071:A:G	1.98587e-05	0.208539	-1.31404
128175351	chr11:128175351:T:G	1.81041e-05	-1.19804e-10	-1.19801
128175433	chr11:128175433:G:C	2.02992e-05	-1.19804e-10	-1.08357
128176093	chr11:128176093:A:G	1.7367e-05	-1.19804e-10	-1.23958
128177201	chr11:128177201:G:A	1.48197e-05	-1.39819	-3.62583e-10
128177566	chr11:128177566:G:A	1.90117e-05	-1.19804e-10	-1.1491
128177604	chr11:128177604:T:C	4.24325e-06	-1.48555	-1.16327
128177643	chr11:128177643:C:T	1.30466e-05	-1.37363	-0.151989
128177727	chr11:128177727:G:C	7.29467e-06	-1.59555	-0.511455
128178097	chr11:128178097:C:T	3.36884e-05	-0.576995	-3.62583e-10
128178891	chr11:128178891:C:T	1.52598e-05	-1.19804e-10	-1.36893
128179507	chr11:128179507:A:G	5.34531e-05	-1.19804e-10	-0.115342
128180818	chr11:128180818:G:A	1.52597e-05	-1.19804e-10	-1.36894
128180857	chr11:128180857:G:A	2.09043e-05	-1.19804e-10	-1.05419
128181268	chr11:128181268:G:A	1.21522e-05	-1.59664	-3.62583e-10
128181860	chr11:128181860:T:C	1.81808e-05	-1.19804e-10	-1.19378
128181946	chr11:128181946:G:A	4.36775e-06	-1.399	-1.2209
128182060	chr11:128182060:A:T	1.53579e-05	-1.19804e-10	-1.36252
128182189	chr11:128182189:T:C	1.58264e-05	-1.50125	0.168784
128182528	chr11:128182528:G:A	3.83709e-05	-1.07409	0.627245
128183091	chr11:128183091:A:G	2.43936e-05	-1.19804e-10	-0.899827
128183107	chr11:128183107:G:A	1.23323e-05	-1.58193	-3.62583e-10
128183379	chr11:128183379:T:C	8.8139e-06	-0.55158	-1.36624
128183767	chr11:128183767:C:T	3.87182e-06	-1.5503	-1.19012
128184000	chr11:128184000:G:A	1.52518e-05	-1.19804e-10	-1.36945
128184076	chr11:128184076:C:G	2.88437e-05	-1.10827	0.376015
128184166	chr11:128184166:C:T	3.01942e-05	-1.19804e-10	-0.686499
128184493	chr11:128184493:C:A	4.58946e-05	-0.294631	0.0268303
128184710	chr11:128184710:C:T	9.38095e-06	-1.60192	-0.253551
128184747	chr11:128184747:C:T	3.21624e-05	-1.19804e-10	-0.623349
128185026	chr11:128185026:C:T	2.06286e-05	-1.06747	-3.62583e-10
128185518	chr11:128185518:C:T	1.50628e-05	-1.45975	0.0778305
128185820	chr11:128185820:C:T	1.66904e-05	-1.19804e-10	-1.27931
128185919	chr11:128185919:T:C	1.54452e-05	-1.43543	0.0785762
128185965	chr11:128185965:T:A	3.7108e-05	-1.14854	0.668223
128186078	chr11:128186078:G:A	4.6625e-05	-1.19804e-10	-0.252012
128186437	chr11:128186437:C:T	1.94407e-05	-1.19804e-10	-1.12678
128186445	chr11:128186445:C:T	1.62606e-05	-1.19804e-10	-1.3054
128186491	chr11:128186491:A:G	3.39512e-06	-1.55045	-1.32136
128186669	chr11:128186669:C:T	2.30125e-05	-0.958109	-3.62583e-10
128186889	chr11:128186889:G:A	2.40478e-05	-1.19804e-10	-0.914106
128186930	chr11:128186930:G:A	1.52912e-05	-1.19804e-10	-1.36687
128187328	chr11:128187328:T:C	1.54425e-05	-1.19804e-10	-1.35702
128187456	chr11:128187456:G:A	3.39428e-06	-1.54354	-1.32852
128187588	chr11:128187588:C:T	4.0755e-05	-0.384662	-0.00190655
128187899	chr11:128187899:T:TG	1.94162e-05	-1.19804e-10	-1.12804
128188180	chr11:128188180:C:G	1.68977e-05	-1.46556	0.198588
128188220	chr11:128188220:C:T	1.47957e-05	-1.45493	0.0551254
128188257	chr11:128188257:A:C	1.7519e-05	-1.19804e-10	-1.23086
128188687	chr11:128188687:G:A	1.55768e-05	-1.41716	0.068795
128188989	chr11:128188989:G:A	1.52711e-05	-1.19804e-10	-1.36819
128189166	chr11:128189166:A:G	1.79766e-05	-1.19804e-10	-1.20508
128189220	chr11:128189220:CAT:C	1.47167e-05	-1.4729	0.0677319
128189704	chr11:128189704:A:T	5.9471e-05	-1.19804e-10	-0.00865859
128189829	chr11:128189829:A:T	1.52805e-05	-1.19804e-10	-1.36757
128189886	chr11:128189886:G:GT	1.46834e-05	-1.45746	0.0500369
128190148	chr11:128190148:G:A	1.73167e-05	-1.34152	0.0990452
128190224	chr11:128190224:GCATGCA:G	3.09429e-05	-1.37665	0.714643
128190262	chr11:128190262:A:G	2.03683e-05	-1.389	0.308834
128190264	chr11:128190264:A:G	1.89179e-05	-1.38548	0.231442
128190266	chr11:128190266:A:G	2.07591e-05	-1.40275	0.341588
128190393	chr11:128190393:G:C	1.73874e-05	-1.2384	-3.62583e-10
128190470	chr11:128190470:T:C	1.51208e-05	-1.44638	0.0683082
128190472	chr11:128190472:G:A	3.45592e-05	-1.19804e-10	-0.551473
128190530	chr11:128190530:G:A	1.52644e-05	-1.19804e-10	-1.36863
128190534	chr11:128190534:T:C	4.00921e-05	-0.277986	-0.124982
128190625	chr11:128190625:G:A	1.52864e-05	-1.19804e-10	-1.36718
128190655	chr11:128190655:C:G	1.56937e-05	-1.46728	0.126395
128190877	chr11:128190877:A:G	1.37016e-05	-0.201989	-1.27465
128191201	chr11:128191201:C:T	3.94476e-05	-1.14306	0.723889
128191262	chr11:128191262:C:T	1.58508e-05	-1.19804e-10	-1.33093
128191582	chr11:128191582:A:C	1.39987e-05	-1.47491	0.0197262
128191763	chr11:128191763:A:G	4.45046e-05	-1.60185	1.3033
128191828	chr11:128191828:C:A	3.33464e-06	-1.57192	-1.31786
128191910	chr11:128191910:T:C	3.53621e-06	-1.48203	-1.34906
128192036	chr11:128192036:C:T	1.47266e-05	-1.45962	0.0551254
128192128	chr11:128192128:A:G	1.46996e-05	-1.46513	0.0587991
128192281	chr11:128192281:A:G	1.82617e-05	-1.19804e-10	-1.18934
128192450	chr11:128192450:C:T	2.63744e-05	-1.19804e-10	-0.821754
128192556	chr11:128192556:T:C	2.1845e-05	-1.19804e-10	-1.01017
128192658	chr11:128192658:T:C	1.81109e-05	-0.316406	-0.881229
128192701	chr11:128192701:T:C	3.88818e-05	-1.14745	0.713833
128192751	chr11:128192751:C:T	1.86138e-05	-0.289013	-0.881229
128192866	chr11:128192866:G:A	3.10077e-05	-1.19804e-10	-0.659914
128192980	chr11:128192980:A:C	1.8297e-05	-1.19804e-10	-1.18741
128193048	chr11:128193048:C:T	3.32567e-06	-1.56963	-1.32285
128193107	chr11:128193107:G:A	1.99325e-05	-1.19804e-10	-1.1018
128193297	chr11:128193297:TATTTA:T	1.62629e-05	-1.19804e-10	-1.30526
128193423	chr11:128193423:A:C	2.78445e-05	-1.19804e-10	-0.767512
128193437	chr11:128193437:T:C	0.000200045	-1.5934	2.7978
128193915	chr11:128193915:T:G	0.000148962	-1.59481	2.50435
128194017	chr11:128194017:C:T	1.7454e-05	-0.341676	-0.892903
128194120	chr11:128194120:C:G	0.000233237	-1.59226	2.95017
128194266	chr11:128194266:T:C	0.000176335	-1.59276	2.671
128194286	chr11:128194286:G:A	3.62964e-06	-1.44401	-1.36101
128194517	chr11:128194517:A:C	1.37533e-05	-1.47287	-3.62583e-10
128194578	chr11:128194578:T:C	1.535e-05	-1.19804e-10	-1.36304
128194597	chr11:128194597:G:T	1.57126e-05	-1.19804e-10	-1.33969
128194756	chr11:128194756:C:T	2.56909e-05	-1.19804e-10	-0.84801
128194953	chr11:128194953:G:A	3.56147e-05	-1.16802	0.646628
128195635	chr11:128195635:G:A	5.83681e-05	-1.19804e-10	-0.0273778
128195841	chr11:128195841:A:AT	0.000224896	-1.19804e-10	1.32149
128195844	chr11:128195844:T:A	2.13898e-05	-1.19804e-10	-1.03123
128196427	chr11:128196427:G:T	3.72049e-06	-1.57832	-1.20197
128196547	chr11:128196547:C:T	0.000126282	-1.59056	2.33493
128196621	chr11:128196621:A:G	0.000130252	-1.59293	2.36826
128196822	chr11:128196822:C:T	1.22921e-05	-1.58519	-3.62583e-10
128197127	chr11:128197127:T:C	0.000115689	-1.58683	2.24358
128197292	chr11:128197292:C:T	0.000175983	-1.58966	2.6659
128197396	chr11:128197396:G:C	0.000106824	-1.59056	2.16759
128197509	chr11:128197509:C:T	0.000382596	-0.708134	2.56097
128197674	chr11:128197674:A:G	0.000153708	-1.59094	2.53185
128197792	chr11:128197792:G:A	0.0001092	0.599032	-3.62583e-10
128197868	chr11:128197868:A:G	1.57368e-05	-1.19804e-10	-1.33815
128197952	chr11:128197952:G:A	0.000121343	-1.59314	2.29762
128198201	chr11:128198201:G:T	0.000116084	-1.5926	2.25277
128198834	chr11:128198834:G:A	0.000130968	-1.59429	2.37509
128198903	chr11:128198903:G:A	1.61139e-05	-1.19804e-10	-1.31447
128199011	chr11:128199011:A:G	0.000114042	-1.59421	2.23664
128199028	chr11:128199028:T:A	1.52702e-05	-1.19804e-10	-1.36824
128199063	chr11:128199063:C:T	0.000105064	-1.59367	2.15409
128199139	chr11:128199139:T:C	8.83042e-05	-1.5914	1.97804
128199160	chr11:128199160:C:T	0.000136284	-1.58977	2.41036
128199184	chr11:128199184:A:G	0.000114069	-1.58804	2.2307
128199300	chr11:128199300:A:G	1.89435e-05	-1.19804e-10	-1.15269
128199523	chr11:128199523:T:C	0.000110114	-1.5893	2.19666
128199624	chr11:128199624:AT:A	1.68193e-05	-1.19804e-10	-1.27162
128199645	chr11:128199645:T:C	2.07812e-05	-1.19804e-10	-1.0601
128199680	chr11:128199680:G:A	4.14322e-06	-1.53173	-1.14094
128199690	chr11:128199690:A:T	6.24494e-05	-1.19804e-10	0.0402096
128199696	chr11:128199696:G:A	0.000135003	-1.58841	2.39956
128199970	chr11:128199970:T:A	3.93971e-06	-1.58027	-1.14277
128200349	chr11:128200349:CA:C	0.000114781	-1.5939	2.24278
128200583	chr11:128200583:T:C	0.000117955	-1.58224	2.25839
128200640	chr11:128200640:A:G	4.92552e-05	-0.550157	0.353024
128200980	chr11:128200980:A:G	1.52503e-05	-1.19804e-10	-1.36955
128201361	chr11:128201361:T:C	4.31897e-06	-1.33698	-1.29415
128201445	chr11:128201445:T:C	3.54193e-05	-1.19804e-10	-0.52689
128201694	chr11:128201694:T:C	9.9786e-05	-1.57081	2.07969
128201774	chr11:128201774:A:G	1.80239e-05	-1.19804e-10	-1.20245
128201898	chr11:128201898:T:C	5.03975e-05	-1.58169	1.40749
128202186	chr11:128202186:T:C	1.82653e-05	-1.19804e-10	-1.18915
128202299	chr11:128202299:C:T	3.04557e-05	-1.56538	0.887504
128202814	chr11:128202814:T:C	4.03139e-05	-1.60219	1.20474
128202819	chr11:128202819:T:TGA	3.75986e-05	-1.60214	1.13496
128202821	chr11:128202821:T:TGTA	3.85621e-05	-1.60206	1.16018
128202827	chr11:128202827:C:T	1.76059e-05	-1.19804e-10	-1.22591
128202828	chr11:128202828:G:A	4.69745e-06	-1.19959	-1.34754
128203032	chr11:128203032:CA:C	3.79892e-05	-1.60185	1.145
128203541	chr11:128203541:T:C	1.73433e-05	-1.19804e-10	-1.24094
128203953	chr11:128203953:G:T	3.98239e-05	-1.60219	1.19251
128203964	chr11:128203964:A:G	1.71004e-05	-1.19804e-10	-1.25505
128204138	chr11:128204138:C:T	4.53526e-05	-1.19804e-10	-0.27968
128204301	chr11:128204301:T:A	4.29253e-05	-1.55213	1.21745
128204524	chr11:128204524:C:T	1.68016e-05	-1.19804e-10	-1.27267
128204576	chr11:128204576:A:C	2.06422e-05	-1.59996	0.533154
128204693	chr11:128204693:T:TTACAG	3.57138e-05	-1.6022	1.08359
128204795	chr11:128204795:TTTTC:T	1.56362e-05	-1.19804e-10	-1.34456
128204809	chr11:128204809:T:A	1.61987e-05	-1.19804e-10	-1.30922
128204815	chr11:128204815:T:C	1.69809e-05	-1.19804e-10	-1.26206
128204826	chr11:128204826:C:T	3.45586e-06	-1.57199	-1.28209
128204993	chr11:128204993:C:T	1.6957e-05	-1.19804e-10	-1.26347
128205051	chr11:128205051:T:C	2.98639e-05	-1.60191	0.904415
128205221	chr11:128205221:AC:A	7.45315e-06	-1.44629	-0.639224
128205390	chr11:128205390:C:G	2.89299e-05	-1.60219	0.872916
128205817	chr11:128205817:T:C	2.79262e-05	-1.60214	0.837558
128206038	chr11:128206038:ACAAT:A	1.59696e-05	-1.19804e-10	-1.32346
128206077	chr11:128206077:C:A	2.71167e-05	-1.60212	0.808121
128206099	chr11:128206099:T:C	2.79941e-05	-1.60223	0.840072
128206661	chr11:128206661:T:C	1.59389e-05	-1.19804e-10	-1.32538
128206701	chr11:128206701:G:A	2.99437e-05	-1.19804e-10	-0.694828
128206845	chr11:128206845:G:T	3.8829e-05	-1.53713	1.10215
128206884	chr11:128206884:T:C	2.88741e-05	-1.60195	0.870752
128206913	chr11:128206913:C:T	2.87072e-05	-1.60219	0.865188
128207190	chr11:128207190:A:G	2.19651e-05	-1.19804e-10	-1.00469
128207268	chr11:128207268:T:C	1.55722e-05	-1.19804e-10	-1.34866
128207299	chr11:128207299:T:C	6.54394e-06	-1.58834	-0.627267
128207442	chr11:128207442:A:G	1.21159e-05	-1.59963	-3.62583e-10
128207610	chr11:128207610:T:C	0.000110682	-1.00906	1.62157
128207649	chr11:128207649:G:C	2.58122e-05	-1.19804e-10	-0.843299
128207788	chr11:128207788:G:A	2.91865e-05	-0.390008	-0.330432
128208004	chr11:128208004:C:T	6.5574e-05	-0.900229	0.989261
128208023	chr11:128208023:AC:A	1.58002e-05	-1.33412	-3.62583e-10
128208064	chr11:128208064:C:T	1.53057e-05	-1.19804e-10	-1.36592
128208136	chr11:128208136:C:T	2.88311e-05	-1.60222	0.869523
128208754	chr11:128208754:C:T	8.80935e-06	-0.558172	-1.36016
128208818	chr11:128208818:C:G	3.12759e-06	-1.58423	-1.36965
128209061	chr11:128209061:C:A	2.54991e-05	-1.19804e-10	-0.855503
128209262	chr11:128209262:G:A	1.67993e-05	-1.19804e-10	-1.27281
128209336	chr11:128209336:C:T	3.09326e-05	-1.60223	0.939889
128209440	chr11:128209440:GATA:G	3.15707e-05	-1.60213	0.960208
128209641	chr11:128209641:T:G	3.0524e-05	-1.60221	0.926578
128209665	chr11:128209665:T:C	5.40529e-05	-0.923455	0.81927
128209806	chr11:128209806:C:G	3.0937e-05	-1.60222	0.940023
128209829	chr11:128209829:A:G	1.89431e-05	-1.19804e-10	-1.15271
128210003	chr11:128210003:C:A	3.03616e-05	-1.6022	0.921235
128210630	chr11:128210630:A:G	2.2128e-05	-1.19804e-10	-0.997306
128210980	chr11:128210980:G:C	2.93047e-05	-1.19804e-10	-0.7164
128211131	chr11:128211131:T:C	6.54729e-06	-1.59232	-0.622773
128211279	chr11:128211279:G:A	3.99058e-05	-1.51345	1.10583
128211564	chr11:128211564:C:G	7.01066e-06	-1.44279	-0.703929
128211593	chr11:128211593:T:C	3.12719e-05	-1.19804e-10	-0.651427
128211902	chr11:128211902:T:C	3.05498e-05	-1.19804e-10	-0.674791
128212169	chr11:128212169:A:G	2.94649e-05	-1.60209	0.891142
128212178	chr11:128212178:C:T	2.93077e-05	-1.6022	0.885905
128212299	chr11:128212299:A:C	1.56425e-05	-1.19804e-10	-1.34416
128212334	chr11:128212334:T:C	1.53049e-05	-1.19804e-10	-1.36597
128212615	chr11:128212615:G:T	3.86694e-05	-1.53836	1.09927
128212856	chr11:128212856:C:G	2.9236e-05	-1.60217	0.88342
128213019	chr11:128213019:TTTAG:T	4.00846e-05	-0.789818	0.386663
128213150	chr11:128213150:A:T	1.55538e-05	-1.19804e-10	-1.34984
128213227	chr11:128213227:C:T	0.000114845	-1.01629	1.66573
128213296	chr11:128213296:T:C	1.53069e-05	-1.19804e-10	-1.36584
128213311	chr11:128213311:T:C	1.6709e-05	-1.19804e-10	-1.2782
128213405	chr11:128213405:G:T	2.82689e-05	-1.60221	0.849824
128214088	chr11:128214088:G:A	3.88974e-05	-1.53097	1.09775
128214109	chr11:128214109:T:C	6.40853e-05	-0.930949	0.997016
128214219	chr11:128214219:G:A	3.03162e-05	-1.60196	0.919497
128214457	chr11:128214457:C:T	1.59938e-05	-1.60127	0.279322
128214544	chr11:128214544:A:G	2.34953e-05	-1.19804e-10	-0.937349
128214590	chr11:128214590:T:C	8.24499e-06	-0.923099	-1.06144
128214728	chr11:128214728:GCTGATTGCTGCATTTACAATCCTCCAGCTAGACCGTAAAAGTTCTCCAAGTCCCCACCAGATTAGCTAGACACAGAGCA:G	1.58357e-05	-1.19804e-10	-1.33188
128214796	chr11:128214796:A:G	1.7311e-05	-1.19804e-10	-1.2428
128214969	chr11:128214969:GTGCTGATTGGTGTGTTTACAAACCTTGAGCTAGACACAGAA:G	2.52147e-05	-1.19804e-10	-0.866722
128215025	chr11:128215025:T:C	1.52585e-05	-1.19804e-10	-1.36901
128215279	chr11:128215279:C:CT	2.0361e-05	-1.60057	0.520044
128215340	chr11:128215340:A:G	1.56615e-05	-1.59991	0.256972
128215354	chr11:128215354:T:C	1.10622e-05	-1.5781	-0.11251
128215500	chr11:128215500:G:T	8.97092e-05	-1.19804e-10	0.402426
128215513	chr11:128215513:C:T	9.59374e-06	-0.549171	-1.28387
128215605	chr11:128215605:C:T	9.18154e-05	-0.864392	1.29002
128215641	chr11:128215641:G:A	1.85342e-05	-1.60147	0.426937
128215733	chr11:128215733:G:A	3.16368e-06	-1.58024	-1.36217
128215743	chr11:128215743:GCTC:G	1.53154e-05	-1.19804e-10	-1.36529
128215798	chr11:128215798:T:C	3.13615e-06	-1.58708	-1.36407
128215806	chr11:128215806:G:A	1.53886e-05	-1.19804e-10	-1.36052
128216153	chr11:128216153:G:A	1.81389e-05	-1.6002	0.404114
128216475	chr11:128216475:T:A	1.54681e-05	-1.19804e-10	-1.35537
128216599	chr11:128216599:C:T	2.26566e-05	-1.19804e-10	-0.973696
128216654	chr11:128216654:C:T	1.59108e-05	-1.32715	-3.62583e-10
128216677	chr11:128216677:G:A	1.54052e-05	-1.19804e-10	-1.35944
128216719	chr11:128216719:G:T	1.7471e-05	-1.59793	0.364326
128216728	chr11:128216728:C:G	3.1358e-06	-1.58217	-1.36909
128216856	chr11:128216856:T:A	6.09e-05	-0.911434	0.92652
128216996	chr11:128216996:G:A	3.11604e-05	-1.60221	0.947213
128217027	chr11:128217027:T:C	1.5556e-05	-1.19804e-10	-1.3497
128217301	chr11:128217301:T:G	5.23755e-05	-0.956074	0.820366
128217669	chr11:128217669:G:A	1.86927e-05	-1.16602	-3.62583e-10
128217765	chr11:128217765:G:T	1.53085e-05	-1.19804e-10	-1.36574
128218045	chr11:128218045:A:G	2.8981e-05	-1.60217	0.874657
128218046	chr11:128218046:G:C	2.89793e-05	-1.60222	0.874657
128218063	chr11:128218063:A:C	1.53027e-05	-1.19804e-10	-1.36612
128218197	chr11:128218197:T:C	3.16798e-05	-1.19804e-10	-0.63847
128218418	chr11:128218418:C:T	0.00018192	1.10942	-3.62583e-10
128218447	chr11:128218447:T:A	1.53966e-05	-1.19804e-10	-1.36
128218643	chr11:128218643:C:T	2.59056e-05	-1.19804e-10	-0.839689
128219040	chr11:128219040:C:T	3.56589e-06	-1.49643	-1.3263
128219334	chr11:128219334:C:T	2.68092e-05	-1.19804e-10	-0.805401
128219430	chr11:128219430:CACACACACACAT:C	1.77274e-05	-1.19804e-10	-1.21903
128220018	chr11:128220018:C:A	4.01774e-05	-1.19804e-10	-0.400844
128220100	chr11:128220100:A:G	2.96004e-05	-1.19804e-10	-0.70636
128220111	chr11:128220111:G:A	3.62787e-06	-1.56985	-1.23565
128220138	chr11:128220138:C:T	1.52832e-05	-1.19804e-10	-1.36739
128220270	chr11:128220270:A:G	1.39753e-05	-1.5209	0.0640473
128220339	chr11:128220339:G:A	1.59679e-05	-1.19804e-10	-1.32357
128220456	chr11:128220456:A:G	3.12857e-06	-1.58441	-1.36916
128220974	chr11:128220974:C:T	2.84922e-05	-1.19804e-10	-0.744518
128221309	chr11:128221309:G:A	5.27557e-06	-1.59655	-0.83451
128221417	chr11:128221417:G:A	1.37306e-05	-1.47452	-3.62583e-10
128221429	chr11:128221429:C:T	0.00013435	0.806299	-3.62583e-10
128221579	chr11:128221579:G:C	4.96808e-05	-1.52494	1.33641
128221736	chr11:128221736:C:T	2.9677e-05	-1.19804e-10	-0.703777
128221794	chr11:128221794:T:C	1.59678e-05	-1.19804e-10	-1.32357
128221954	chr11:128221954:G:A	1.89979e-05	-1.49064	0.340823
128222062	chr11:128222062:C:T	1.72008e-05	-1.51218	0.262988
128222284	chr11:128222284:G:A	3.87563e-05	-1.19804e-10	-0.436855
128222337	chr11:128222337:G:A	2.23463e-05	-1.50963	0.522141
128222354	chr11:128222354:G:A	3.13035e-06	-1.5838	-1.3692
128222420	chr11:128222420:A:C	5.38211e-05	-1.19804e-10	-0.108483
128222518	chr11:128222518:C:T	2.9677e-05	-1.19804e-10	-0.703777
128222597	chr11:128222597:G:A	5.88429e-06	-1.45127	-0.870592
128222737	chr11:128222737:C:T	2.93305e-05	-0.958277	0.242757
128222905	chr11:128222905:T:C	7.0506e-06	-1.42216	-0.718876
128222993	chr11:128222993:C:T	1.52553e-05	-1.19804e-10	-1.36922
128222994	chr11:128222994:G:A	4.53402e-06	-1.21531	-1.36723
128223061	chr11:128223061:C:T	6.92329e-05	-1.48136	1.62469
128223166	chr11:128223166:G:A	2.80465e-05	-1.19804e-10	-0.760283
128223238	chr11:128223238:C:T	4.0164e-05	-1.19804e-10	-0.401177
128223342	chr11:128223342:C:T	6.02987e-05	-0.00157417	0.00673642
128223418	chr11:128223418:A:G	5.27768e-06	-1.55232	-0.878337
128223419	chr11:128223419:G:A	3.70954e-05	-1.19804e-10	-0.480654
128223704	chr11:128223704:G:A	3.70954e-05	-1.19804e-10	-0.480654
128223995	chr11:128223995:C:T	0.000157376	-1.32459	2.28908
128223997	chr11:128223997:G:A	0.00011365	-1.32296	1.96193
128224250	chr11:128224250:G:A	0.000109314	-1.33537	1.93545
128224306	chr11:128224306:A:T	6.03353e-06	-1.47423	-0.822589
128224468	chr11:128224468:C:G	3.36361e-06	-1.51411	-1.36702
128224810	chr11:128224810:T:C	7.32511e-05	-0.899177	1.09892
128224908	chr11:128224908:T:C	4.46485e-05	-1.03033	0.735007
128225301	chr11:128225301:C:T	3.41774e-06	-1.58549	-1.27967
128225453	chr11:128225453:G:A	0.000102104	-1.34669	1.87853
128225498	chr11:128225498:G:A	3.31286e-06	-1.59452	-1.30182
128226139	chr11:128226139:G:A	0.000117015	-1.2751	1.94326
128226555	chr11:128226555:C:T	3.55795e-05	-1.19804e-10	-0.522379
128226813	chr11:128226813:T:C	6.66218e-06	-0.829688	-1.36801
128226871	chr11:128226871:T:C	2.73362e-05	-1.19804e-10	-0.785937
128228444	chr11:128228444:TAAG:T	7.88198e-06	-0.865922	-1.16365
128228658	chr11:128228658:T:G	1.52759e-05	-1.19804e-10	-1.36787
128228660	chr11:128228660:A:G	1.5374e-05	-1.19804e-10	-1.36147
128228844	chr11:128228844:G:A	4.09249e-06	-1.57929	-1.10571
128229204	chr11:128229204:G:A	7.98853e-06	-0.865084	-1.15106
128229448	chr11:128229448:T:A	0.000125958	-1.33338	2.07518
128229845	chr11:128229845:G:A	1.64967e-05	-1.19804e-10	-1.29099
128229862	chr11:128229862:C:G	4.33458e-06	-1.53394	-1.09358
128229970	chr11:128229970:A:C	4.76977e-05	-1.19804e-10	-0.229265
128230199	chr11:128230199:C:A	2.03979e-05	-1.07871	-3.62583e-10
128230225	chr11:128230225:G:A	7.9927e-06	-0.890475	-1.12514
128230247	chr11:128230247:G:A	3.94596e-06	-1.57755	-1.1439
128230319	chr11:128230319:C:T	4.03109e-06	-1.57864	-1.12147
128230353	chr11:128230353:C:T	3.87219e-06	-1.57532	-1.16501
128230420	chr11:128230420:T:C	2.59827e-05	-1.19804e-10	-0.836718
128230468	chr11:128230468:T:C	1.23236e-05	-1.22372	-0.358908
128230724	chr11:128230724:G:T	3.16632e-05	-1.19804e-10	-0.638991
128230883	chr11:128230883:C:T	4.09591e-06	-1.56429	-1.11987
128231176	chr11:128231176:G:A	1.96418e-05	-1.19804e-10	-1.11649
128231391	chr11:128231391:G:T	3.97025e-06	-1.5648	-1.15052
128231503	chr11:128231503:A:G	3.65984e-06	-1.56265	-1.23408
128231636	chr11:128231636:G:A	0.000108631	-1.37694	1.97074
128231645	chr11:128231645:A:G	4.11529e-06	-1.56081	-1.11863
128232232	chr11:128232232:T:C	4.09879e-06	-1.56335	-1.12011
128232256	chr11:128232256:A:G	4.10741e-06	-1.55951	-1.12184
128232261	chr11:128232261:T:C	6.38971e-06	-1.59218	-0.647276
128232383	chr11:128232383:A:T	2.0946e-05	-1.19804e-10	-1.0522
128232529	chr11:128232529:C:A	1.97026e-05	-1.19804e-10	-1.1134
128232653	chr11:128232653:CACAGT:C	0.000137327	-1.33293	2.16115
128232839	chr11:128232839:A:G	4.25492e-06	-1.56241	-1.08366
128232954	chr11:128232954:G:A	7.24576e-05	-0.747375	0.936228
128233141	chr11:128233141:A:G	4.07117e-06	-1.57101	-1.11921
128233354	chr11:128233354:T:C	2.23096e-05	-1.19804e-10	-0.98913
128233558	chr11:128233558:C:T	4.07734e-06	-1.56895	-1.11976
128233604	chr11:128233604:C:T	2.26099e-05	-1.19804e-10	-0.975759
128233621	chr11:128233621:C:T	7.56501e-05	-0.726194	0.958166
128233903	chr11:128233903:G:A	2.22206e-05	-1.19804e-10	-0.99313
128233912	chr11:128233912:C:G	1.54844e-05	-1.19804e-10	-1.35431
128233973	chr11:128233973:C:T	4.04026e-06	-1.57187	-1.12596
128234044	chr11:128234044:G:A	7.02662e-05	-0.758773	0.916917
128234066	chr11:128234066:C:G	5.02182e-05	-1.19804e-10	-0.17777
128234124	chr11:128234124:G:T	4.07067e-06	-1.55392	-1.13642
128234148	chr11:128234148:A:G	4.10878e-06	-1.55999	-1.12103
128234222	chr11:128234222:G:C	1.81129e-05	-1.19804e-10	-1.19752
128234273	chr11:128234273:GCAT:G	0.000115321	0.505534	0.148034
128234441	chr11:128234441:A:T	0.000109024	0.470426	0.126992
128234452	chr11:128234452:C:T	2.2186e-05	-1.19804e-10	-0.994686
128234859	chr11:128234859:C:T	4.13069e-06	-1.55583	-1.11987
128234953	chr11:128234953:T:C	9.96557e-05	-1.3571	1.86468
128234995	chr11:128234995:G:A	0.000109241	-1.37943	1.97883
128235035	chr11:128235035:T:C	3.07312e-05	-1.19804e-10	-0.66887
128235048	chr11:128235048:C:T	1.28286e-05	-0.363123	-1.17935
128235103	chr11:128235103:CAAACATGCTGT:C	1.78811e-05	-1.19804e-10	-1.21041
128235142	chr11:128235142:C:T	1.34085e-05	-0.321422	-1.17684
128235145	chr11:128235145:G:T	1.65856e-05	-1.19804e-10	-1.28561
128235201	chr11:128235201:C:A	2.01354e-05	-1.19804e-10	-1.09167
128235615	chr11:128235615:A:G	1.18443e-05	-0.814283	-0.808015
128235932	chr11:128235932:A:C	6.1752e-06	-1.4203	-0.853309
128236555	chr11:128236555:C:T	1.56803e-05	-0.521306	-0.820437
128236893	chr11:128236893:A:G	1.32546e-05	-1.22832	-0.281488
128237052	chr11:128237052:CCGGAGCCGGCT:C	1.65534e-05	-1.28756	-3.62583e-10
128237148	chr11:128237148:C:T	1.72404e-05	-1.19804e-10	-1.24689
128237242	chr11:128237242:T:G	4.08709e-06	-1.54787	-1.13844
128237476	chr11:128237476:G:A	2.99924e-05	-1.19804e-10	-0.693203
128237509	chr11:128237509:A:G	1.77431e-05	-1.19804e-10	-1.21815
128237514	chr11:128237514:G:A	0.000111227	-1.42211	2.03954
128237569	chr11:128237569:A:G	1.6978e-05	-1.26223	-3.62583e-10
128237596	chr11:128237596:T:C	3.11367e-05	-1.19804e-10	-0.655762
128237767	chr11:128237767:T:G	3.79612e-05	-1.19804e-10	-0.457584
128237842	chr11:128237842:T:A	4.17253e-06	-1.55988	-1.10574
128238081	chr11:128238081:C:T	1.7477e-05	-1.19804e-10	-1.23326
128238270	chr11:128238270:G:A	2.26849e-05	-1.19804e-10	-0.972447
128238309	chr11:128238309:G:T	4.15634e-06	-1.49894	-1.17057
128238376	chr11:128238376:T:TA	4.09392e-06	-1.47551	-1.20913
128238392	chr11:128238392:A:G	4.12018e-06	-1.54092	-1.13733
128238455	chr11:128238455:T:G	4.05741e-06	-1.5571	-1.1365
128238489	chr11:128238489:G:A	1.77279e-05	-1.19804e-10	-1.21901
128238533	chr11:128238533:A:G	1.78407e-05	-1.19804e-10	-1.21267
128238838	chr11:128238838:C:T	1.10775e-05	-0.935137	-0.754096
128238891	chr11:128238891:AAAG:A	4.0139e-06	-1.56695	-1.13743
128239052	chr11:128239052:A:G	1.44275e-05	-1.42501	-3.62583e-10
128239070	chr11:128239070:G:C	1.77454e-05	-1.19804e-10	-1.21802
128239225	chr11:128239225:T:C	3.71385e-06	-1.46352	-1.31856
128239449	chr11:128239449:T:C	6.40304e-05	-0.910475	0.975686
128239708	chr11:128239708:C:T	3.22251e-06	-1.55524	-1.36875
128239972	chr11:128239972:C:G	2.77256e-05	-0.683359	-0.088433
128240352	chr11:128240352:C:A	4.30462e-06	-1.56252	-1.07194
128240504	chr11:128240504:T:C	3.334e-05	-1.19804e-10	-0.587388
128240511	chr11:128240511:C:G	1.49319e-05	-1.39065	-3.62583e-10
128240561	chr11:128240561:A:G	2.47078e-05	-1.19804e-10	-0.887029
128240707	chr11:128240707:G:A	1.5393e-05	-1.19804e-10	-1.36024
128240815	chr11:128240815:A:G	1.52912e-05	-1.19804e-10	-1.36687
128240898	chr11:128240898:G:A	4.32453e-06	-1.54983	-1.08001
128240923	chr11:128240923:T:G	6.9044e-06	-1.27083	-0.891156
128241264	chr11:128241264:T:C	4.03605e-06	-1.48877	-1.21011
128241512	chr11:128241512:G:A	5.72102e-06	-1.36465	-0.98535
128241532	chr11:128241532:ATGTGT:A	2.13431e-05	-1.19804e-10	-1.03342
128241561	chr11:128241561:T:G	5.26455e-05	-0.757006	0.626438
128241837	chr11:128241837:C:T	1.49032e-05	-1.39257	-3.62583e-10
128241936	chr11:128241936:C:A	8.80038e-06	-1.26726	-0.652098
128242236	chr11:128242236:G:A	1.54105e-05	-1.19804e-10	-1.3591
128242350	chr11:128242350:G:T	3.90116e-06	-1.52689	-1.20598
128242527	chr11:128242527:T:C	1.63781e-05	-1.19804e-10	-1.2982
128242758	chr11:128242758:G:A	1.90962e-05	-1.19804e-10	-1.14466
128243395	chr11:128243395:C:T	1.53879e-05	-1.19804e-10	-1.36057
128243673	chr11:128243673:T:C	2.12577e-05	-1.19804e-10	-1.03743
128244757	chr11:128244757:A:G	7.7051e-05	-1.48356	1.73388
128245009	chr11:128245009:GAATT:G	4.11535e-06	-1.54503	-1.13439
128245845	chr11:128245845:T:C	1.59624e-05	-1.19804e-10	-1.32391
128246021	chr11:128246021:G:C	3.00201e-05	-1.19804e-10	-0.69228
128246538	chr11:128246538:C:T	1.55448e-05	-1.19804e-10	-1.35042
128246817	chr11:128246817:A:G	1.56276e-05	-1.19804e-10	-1.34511
128247237	chr11:128247237:A:G	3.47166e-05	-1.19804e-10	-0.546929
128247635	chr11:128247635:G:A	1.62815e-05	-1.19804e-10	-1.30412
128247684	chr11:128247684:C:A	4.39077e-05	-1.19804e-10	-0.312057
128247822	chr11:128247822:C:G	2.70424e-05	-1.19804e-10	-0.796742
128247968	chr11:128247968:T:A	1.6579e-05	-1.19804e-10	-1.28601
128248086	chr11:128248086:C:T	4.8152e-05	-1.19804e-10	-0.219784
128248544	chr11:128248544:C:T	3.8893e-06	-1.42163	-1.31429
128248770	chr11:128248770:G:C	5.00856e-05	-0.914168	0.733753
128248944	chr11:128248944:T:C	4.08322e-05	-1.19804e-10	-0.384676
128248984	chr11:128248984:G:A	4.57674e-06	-1.35923	-1.21393
128249130	chr11:128249130:C:T	1.61439e-05	-1.19804e-10	-1.31261
128249178	chr11:128249178:T:C	1.60873e-05	-1.19804e-10	-1.31612
128249258	chr11:128249258:T:G	3.83092e-06	-1.47724	-1.2738
128249270	chr11:128249270:G:A	7.01016e-06	-1.38519	-0.761595
128249359	chr11:128249359:T:TC	6.46229e-06	-1.56824	-0.659928
128249369	chr11:128249369:C:A	7.26393e-06	-0.961471	-1.14976
128249409	chr11:128249409:T:C	1.86193e-05	-1.19804e-10	-1.16995
128249485	chr11:128249485:A:G	1.52688e-05	-1.19804e-10	-1.36834
128249496	chr11:128249496:G:A	2.13585e-05	-1.41216	0.379466
128249567	chr11:128249567:G:A	3.81544e-05	-1.5734	1.12089
128249660	chr11:128249660:C:T	4.67086e-06	-1.60193	-0.950875
128249670	chr11:128249670:A:G	1.79093e-05	-1.19804e-10	-1.20883
128249765	chr11:128249765:A:G	1.72564e-05	-1.19804e-10	-1.24597
128249842	chr11:128249842:C:T	2.40891e-05	-1.19804e-10	-0.912389
128250069	chr11:128250069:C:T	1.62395e-05	-1.19804e-10	-1.3067
128250466	chr11:128250466:C:T	1.79316e-05	-1.19804e-10	-1.20758
128250476	chr11:128250476:G:A	5.58342e-06	-1.13629	-1.23805
128250731	chr11:128250731:T:C	1.87842e-05	-1.19804e-10	-1.16113
128250975	chr11:128250975:G:C	1.56403e-05	-1.19804e-10	-1.34429
128250986	chr11:128250986:G:A	1.25474e-05	-1.56463	-3.62583e-10
128251379	chr11:128251379:C:A	1.62018e-05	-1.19804e-10	-1.30902
128251558	chr11:128251558:A:G	1.43786e-05	-1.0798	-0.348607
128251703	chr11:128251703:A:G	9.97485e-06	-0.789388	-1.00469
128252278	chr11:128252278:C:A	1.40279e-05	-1.4531	-3.62583e-10
128252816	chr11:128252816:A:G	4.42758e-05	-1.19804e-10	-0.303709
128252887	chr11:128252887:A:G	6.40376e-06	-0.868138	-1.36912
128253098	chr11:128253098:T:C	4.64282e-05	-1.19804e-10	-0.25624
128253273	chr11:128253273:T:A	1.79939e-05	-1.19804e-10	-1.20412
128253364	chr11:128253364:T:G	3.18881e-06	-1.56774	-1.36676
128253555	chr11:128253555:G:A	5.6514e-06	-1.12055	-1.2417
128253877	chr11:128253877:C:T	3.05158e-05	-1.19804e-10	-0.675902
128254056	chr11:128254056:C:T	1.11363e-05	-0.770815	-0.91312
128254430	chr11:128254430:C:T	2.03775e-05	-1.19804e-10	-1.07972
128254732	chr11:128254732:G:A	7.63357e-06	-0.830505	-1.23109
128255724	chr11:128255724:T:C	1.36343e-05	-0.689976	-0.79158
128255784	chr11:128255784:A:C	7.16256e-06	-0.812302	-1.31298
128256084	chr11:128256084:T:C	1.96635e-05	-1.19804e-10	-1.11538
128256248	chr11:128256248:A:G	1.53651e-05	-1.19804e-10	-1.36205
128256397	chr11:128256397:C:T	6.41033e-06	-1.59874	-0.637496
128256531	chr11:128256531:T:C	7.08453e-05	-1.19804e-10	0.166351
128256696	chr11:128256696:A:G	1.48734e-05	-0.352072	-1.0425
128256905	chr11:128256905:C:T	1.21298e-05	-1.59848	-3.62583e-10
128256913	chr11:128256913:A:G	1.21711e-05	-0.730459	-0.864621
128257079	chr11:128257079:C:T	1.6391e-05	-1.19804e-10	-1.29742
128257681	chr11:128257681:C:T	1.68405e-05	-1.19804e-10	-1.27036
128258917	chr11:128258917:C:T	1.05744e-05	-0.772125	-0.963588
128259227	chr11:128259227:G:A	3.18019e-06	-1.59614	-1.34107
128259297	chr11:128259297:C:G	5.92249e-05	-1.19804e-10	-0.0128061
128259478	chr11:128259478:G:A	1.66879e-05	-1.19804e-10	-1.27946
128259573	chr11:128259573:G:A	1.47721e-05	-0.375401	-1.02601
128259906	chr11:128259906:T:C	1.56506e-05	-1.19804e-10	-1.34364
128260150	chr11:128260150:C:T	1.54919e-05	-1.19804e-10	-1.35383
128260428	chr11:128260428:A:G	2.05593e-05	-1.19804e-10	-1.07084
128260559	chr11:128260559:GA:G	3.75578e-06	-1.47149	-1.29936
128260764	chr11:128260764:C:A	3.28769e-06	-1.56619	-1.33778
128260924	chr11:128260924:C:G	3.56846e-05	-1.19804e-10	-0.51943
128260943	chr11:128260943:G:A	1.00028e-05	-0.78492	-1.00636
128260964	chr11:128260964:C:T	6.23647e-05	-1.19804e-10	0.0388519
128261763	chr11:128261763:G:A	1.53077e-05	-1.19804e-10	-1.36579
128261783	chr11:128261783:C:A	1.04825e-05	-0.749142	-0.995294
128262000	chr11:128262000:A:G	6.46598e-06	-1.57761	-0.649982
128262090	chr11:128262090:G:A	1.537e-05	-1.19804e-10	-1.36173
128262283	chr11:128262283:CA:C	1.9565e-05	-1.19804e-10	-1.12041
128262519	chr11:128262519:A:G	3.60479e-05	-1.19804e-10	-0.5093
128263528	chr11:128263528:G:A	3.56884e-06	-1.53824	-1.28367
128263618	chr11:128263618:G:C	9.74068e-06	-0.994628	-0.823209
128263762	chr11:128263762:A:G	1.87237e-05	-1.19804e-10	-1.16435
128263951	chr11:128263951:T:C	8.69055e-06	-0.864976	-1.06694
128264855	chr11:128264855:A:G	5.86764e-05	-1.19804e-10	-0.0221102
128264948	chr11:128264948:T:C	3.89818e-06	-1.52623	-1.20741
128265015	chr11:128265015:A:G	1.20951e-05	-1.60135	-3.62583e-10
128265119	chr11:128265119:A:G	3.56345e-05	-1.19804e-10	-0.520833
128265216	chr11:128265216:G:A	7.13415e-06	-0.922027	-1.20723
128265414	chr11:128265414:C:A	4.68755e-06	-1.52882	-1.02042
128265445	chr11:128265445:A:G	1.63919e-05	-1.19804e-10	-1.29736
128265574	chr11:128265574:A:G	3.153e-05	-1.19804e-10	-0.643207
128266224	chr11:128266224:C:T	4.39931e-05	-1.19804e-10	-0.310114
128266416	chr11:128266416:G:C	7.30772e-06	-0.930074	-1.17514
128266494	chr11:128266494:A:G	3.74968e-06	-1.48671	-1.28577
128266637	chr11:128266637:G:GT	3.8805e-06	-1.52301	-1.21517
128266893	chr11:128266893:C:T	7.62901e-06	-0.918656	-1.14353
128267008	chr11:128267008:A:T	1.98167e-05	-1.19804e-10	-1.10762
128267306	chr11:128267306:C:T	1.5322e-05	-1.36486	-3.62583e-10
128267349	chr11:128267349:A:T	3.15335e-05	-1.19804e-10	-0.643097
128267410	chr11:128267410:C:T	3.95721e-06	-1.43282	-1.28579
128267414	chr11:128267414:G:A	3.2551e-06	-1.58074	-1.33318
128267456	chr11:128267456:A:G	0.00032449	-1.19804e-10	1.68811
128267505	chr11:128267505:C:T	3.68269e-05	-0.478264	-0.00965517
128267953	chr11:128267953:C:T	1.8639e-05	-0.91832	-0.250572
128268009	chr11:128268009:C:G	3.91912e-05	-0.425696	-3.62583e-10
128268091	chr11:128268091:A:G	4.46503e-05	-0.491601	0.196314
128268198	chr11:128268198:T:C	1.99683e-05	-1.19804e-10	-1.1
128268809	chr11:128268809:A:C	3.83954e-05	-0.446211	-3.62583e-10
128268972	chr11:128268972:TC:T	2.80456e-05	-1.16088	0.400561
128268975	chr11:128268975:T:A	2.84811e-05	-1.15031	0.405403
128269261	chr11:128269261:C:T	7.36748e-06	-0.9219	-1.17517
128269649	chr11:128269649:A:T	5.09436e-06	-1.48149	-0.984525
128269750	chr11:128269750:G:A	2.10078e-05	-1.19804e-10	-1.04926
128270043	chr11:128270043:A:G	1.28676e-05	-1.53943	-3.62583e-10
128270410	chr11:128270410:C:G	1.52488e-05	-1.19804e-10	-1.36965
128270805	chr11:128270805:A:G	7.06882e-06	-0.965096	-1.17336
128270888	chr11:128270888:T:C	1.58521e-05	-1.19804e-10	-1.33085
128271004	chr11:128271004:T:TA	3.61284e-05	-1.19804e-10	-0.507069
128271272	chr11:128271272:A:G	8.50493e-06	-1.59098	-0.362522
128271518	chr11:128271518:T:A	1.47101e-05	-1.40561	-3.62583e-10
128271641	chr11:128271641:A:G	3.90089e-06	-1.51667	-1.21627
128271873	chr11:128271873:T:C	3.91553e-05	-1.19804e-10	-0.426611
128272052	chr11:128272052:G:A	7.3975e-06	-0.949075	-1.14393
128272197	chr11:128272197:A:G	4.01184e-05	-0.402313	-3.62583e-10
128272905	chr11:128272905:C:T	8.73273e-06	-1.57578	-0.351287
128272906	chr11:128272906:A:G	3.81223e-05	-0.543391	0.0900421
128272962	chr11:128272962:T:C	3.5228e-06	-1.50675	-1.32815
128273111	chr11:128273111:C:T	1.61039e-05	-1.31509	-3.62583e-10
128274023	chr11:128274023:T:C	3.65927e-06	-1.48699	-1.3099
128274172	chr11:128274172:G:T	4.59507e-06	-1.44596	-1.12321
128274198	chr11:128274198:G:A	3.41597e-05	-1.19804e-10	-0.563102
128274413	chr11:128274413:T:C	8.72518e-06	-0.942284	-0.98565
128275057	chr11:128275057:C:A	1.63754e-05	-1.19804e-10	-1.29837
128275070	chr11:128275070:A:C	1.63866e-05	-1.19804e-10	-1.29769
128275074	chr11:128275074:G:A	3.83149e-06	-1.41222	-1.33867
128275084	chr11:128275084:T:C	8.85226e-06	-0.902658	-1.01082
128275325	chr11:128275325:A:G	1.61941e-05	-1.19804e-10	-1.3095
128275575	chr11:128275575:G:T	3.99584e-06	-1.5994	-1.10949
128276139	chr11:128276139:A:G	3.94312e-05	-1.19804e-10	-0.419591
128276322	chr11:128276322:T:C	3.34875e-05	-1.19804e-10	-0.582974
128276813	chr11:128276813:A:G	1.6231e-05	-1.19804e-10	-1.30722
128276842	chr11:128276842:C:T	2.09628e-05	-1.19804e-10	-1.0514
128276926	chr11:128276926:T:C	0.000235952	-1.19804e-10	1.36948
128277553	chr11:128277553:C:T	3.29618e-05	-0.598799	-3.62583e-10
128278011	chr11:128278011:C:T	1.53788e-05	-1.19804e-10	-1.36116
128278233	chr11:128278233:A:T	2.03222e-05	-0.340223	-0.742209
128278236	chr11:128278236:T:C	2.06676e-05	-1.19804e-10	-1.06558
128278267	chr11:128278267:C:T	1.95806e-05	-0.357321	-0.762288
128278457	chr11:128278457:T:C	1.65246e-05	-1.19804e-10	-1.2893
128278558	chr11:128278558:T:C	4.33446e-05	-1.19804e-10	-0.324964
128278689	chr11:128278689:T:G	5.87934e-05	-1.19804e-10	-0.0201172
128278861	chr11:128278861:C:T	1.75612e-05	-1.19804e-10	-1.22845
128279022	chr11:128279022:G:T	1.93808e-05	-1.19804e-10	-1.12987
128279157	chr11:128279157:G:T	3.46256e-05	-0.549556	-3.62583e-10
128279170	chr11:128279170:G:A	5.6423e-06	-1.00881	-1.35505
128279286	chr11:128279286:G:A	4.69005e-06	-1.60215	-0.946551
128279746	chr11:128279746:T:C	6.07236e-05	-1.19804e-10	0.0121843
128279822	chr11:128279822:G:T	6.06814e-05	-1.19804e-10	0.0114896
128280144	chr11:128280144:A:C	6.49946e-06	-1.0237	-1.19873
128280205	chr11:128280205:C:T	3.31189e-05	-1.19804e-10	-0.594042
128280252	chr11:128280252:T:C	6.8532e-06	-0.907057	-1.26237
128280716	chr11:128280716:T:A	1.54219e-05	-1.19804e-10	-1.35836
128280755	chr11:128280755:T:G	1.78216e-05	-0.371107	-0.842628
128280863	chr11:128280863:A:G	3.50816e-05	-1.19804e-10	-0.53647
128281540	chr11:128281540:A:G	1.52498e-05	-1.19804e-10	-1.36958
128281596	chr11:128281596:T:TATTTATGTGTTCACATTAATGTGAAAC	0.000125276	-1.19804e-10	0.736372
128281724	chr11:128281724:C:A	1.70956e-05	-1.19804e-10	-1.25533
128281774	chr11:128281774:C:G	2.09865e-05	-1.19804e-10	-1.05027
128281796	chr11:128281796:G:T	8.49714e-06	-0.921626	-1.03279
128282093	chr11:128282093:C:T	3.3117e-05	-1.19804e-10	-0.594102
128282961	chr11:128282961:C:G	1.66896e-05	-1.19804e-10	-1.27936
128282977	chr11:128282977:G:A	6.86745e-06	-1.04833	-1.11902
128283816	chr11:128283816:T:TTCTATTTGGAA	2.09728e-05	-1.19804e-10	-1.05092
128283825	chr11:128283825:T:G	1.5066e-05	-1.38171	-3.62583e-10
128283912	chr11:128283912:T:C	1.71218e-05	-0.830258	-0.423538
128283991	chr11:128283991:C:T	1.76011e-05	-1.19804e-10	-1.22619
128284298	chr11:128284298:G:C	0.000105302	-1.19804e-10	0.562685
128284302	chr11:128284302:C:T	1.57055e-05	-1.19804e-10	-1.34014
128284708	chr11:128284708:T:C	1.81986e-05	-1.19804e-10	-1.19281
128284931	chr11:128284931:A:G	3.76149e-05	-0.466748	-3.62583e-10
128285184	chr11:128285184:A:G	3.30031e-05	-1.19804e-10	-0.597545
128285262	chr11:128285262:A:G	2.24887e-05	-1.19804e-10	-0.981135
128285362	chr11:128285362:C:T	9.65874e-06	-1.60223	-0.224059
128285508	chr11:128285508:T:C	1.14965e-05	-0.854258	-0.797848
128286241	chr11:128286241:A:G	0.000125083	-1.19804e-10	0.73483
128286248	chr11:128286248:A:C	3.46063e-05	-0.550112	-3.62583e-10
128286419	chr11:128286419:A:G	3.10938e-06	-1.59258	-1.36714
128286506	chr11:128286506:A:G	3.4174e-05	-1.19804e-10	-0.562681
128286872	chr11:128286872:T:G	4.86162e-05	-1.19804e-10	-0.21019
128288293	chr11:128288293:A:G	2.10062e-05	-0.907102	-0.142229
128288294	chr11:128288294:A:G	2.17481e-05	-0.880785	-0.133835
128288547	chr11:128288547:C:T	5.22513e-06	-1.58195	-0.858715
128288703	chr11:128288703:C:T	2.06812e-05	-0.921746	-0.143176
128288709	chr11:128288709:G:A	3.89035e-06	-1.56504	-1.17061
128289171	chr11:128289171:A:G	6.23885e-05	-1.19804e-10	0.0392327
128290806	chr11:128290806:G:A	1.53818e-05	-1.19804e-10	-1.36096
128291202	chr11:128291202:T:A	8.7302e-06	-0.841513	-1.08585
128291247	chr11:128291247:C:G	1.54714e-05	-0.454613	-0.900543
128291442	chr11:128291442:AATCCAGCCTCCCTGGATACTGGAGAAGTCTCCTATCTGGAATTGCAGTGTTACTGCTG:A	9.88876e-05	-1.19804e-10	0.499836
128291461	chr11:128291461:C:T	1.39349e-05	-0.981873	-0.477879
128291520	chr11:128291520:T:C	3.902e-05	-0.430074	-3.62583e-10
128291635	chr11:128291635:C:T	1.22058e-05	-1.59223	-3.62583e-10
128292215	chr11:128292215:G:A	2.07993e-05	-1.19804e-10	-1.05923
128292946	chr11:128292946:C:A	5.338e-06	-1.60007	-0.819231
128293212	chr11:128293212:G:A	2.57853e-05	-0.974866	0.130521
128293313	chr11:128293313:C:T	7.08835e-06	-1.08481	-1.05088
128293384	chr11:128293384:C:T	8.61243e-06	-0.827335	-1.11361
128293562	chr11:128293562:C:T	2.66087e-05	-0.950925	0.138015
128293974	chr11:128293974:G:A	4.06288e-05	-0.38967	-3.62583e-10
128294071	chr11:128294071:C:T	3.72128e-05	-0.402094	-0.0754016
128294393	chr11:128294393:G:A	1.80985e-05	-1.19804e-10	-1.19832
128294453	chr11:128294453:C:T	3.32108e-05	-1.19804e-10	-0.591273
128295413	chr11:128295413:C:T	1.55449e-05	-1.19804e-10	-1.35042
128295425	chr11:128295425:A:C	1.74224e-05	-1.19804e-10	-1.23639
128295896	chr11:128295896:C:T	1.19762e-05	-1.26807	-0.343148
128296207	chr11:128296207:A:T	8.63511e-06	-0.789384	-1.14893
128296491	chr11:128296491:C:A	1.87702e-05	-1.19804e-10	-1.16188
128297001	chr11:128297001:A:G	6.55944e-06	-1.17802	-1.03523
128297073	chr11:128297073:TG:T	1.23794e-05	-1.57812	-3.62583e-10
128297099	chr11:128297099:G:A	3.35725e-05	-0.580441	-3.62583e-10
128297216	chr11:128297216:A:T	1.50075e-05	-1.3856	-3.62583e-10
128297484	chr11:128297484:C:T	2.56205e-05	-1.19804e-10	-0.850756
128297580	chr11:128297580:G:A	4.13727e-05	-1.19804e-10	-0.371527
128298153	chr11:128298153:T:A	3.59009e-06	-1.56825	-1.24772
128298453	chr11:128298453:T:G	2.56744e-05	-1.19804e-10	-0.848652
128298736	chr11:128298736:C:A	3.97057e-05	-0.721456	0.308803
128299110	chr11:128299110:C:T	1.5672e-05	-1.19804e-10	-1.34227
128299536	chr11:128299536:TC:T	2.60425e-05	-1.19804e-10	-0.834416
128299584	chr11:128299584:A:G	1.52585e-05	-1.19804e-10	-1.36901
128299933	chr11:128299933:T:G	1.69437e-05	-1.19804e-10	-1.26425
128300056	chr11:128300056:C:A	6.26794e-05	-1.19804e-10	0.043885
128300138	chr11:128300138:A:C	3.54876e-06	-1.556	-1.27155
128300201	chr11:128300201:T:A	3.71981e-05	-0.47789	-3.62583e-10
128300440	chr11:128300440:C:G	2.01587e-05	-1.19804e-10	-1.09051
128300654	chr11:128300654:C:T	1.97327e-05	-1.19804e-10	-1.11187
128300808	chr11:128300808:A:T	7.8518e-06	-1.02459	-1.00882
128301234	chr11:128301234:T:A	2.48424e-05	-1.19804e-10	-0.881595
128301366	chr11:128301366:T:A	1.54154e-05	-0.539376	-0.819401
128301478	chr11:128301478:T:A	3.04423e-05	-1.19804e-10	-0.678316
128301479	chr11:128301479:A:G	3.19082e-05	-1.19804e-10	-0.631285
128301731	chr11:128301731:T:A	3.3852e-06	-1.56182	-1.31292
128302079	chr11:128302079:C:T	1.73559e-05	-1.19804e-10	-1.24022
128302148	chr11:128302148:C:T	2.60473e-05	-1.19804e-10	-0.834232
128302262	chr11:128302262:G:A	4.00741e-05	-1.19804e-10	-0.403418
128302334	chr11:128302334:A:G	1.52489e-05	-1.19804e-10	-1.36964
128302434	chr11:128302434:G:A	2.59863e-05	-1.19804e-10	-0.836579
128302572	chr11:128302572:A:T	3.50179e-06	-1.53644	-1.30444
128302575	chr11:128302575:G:A	3.37349e-05	-0.896286	0.320672
128302748	chr11:128302748:T:A	3.78039e-05	-0.824142	0.362406
128303143	chr11:128303143:A:G	3.86469e-05	-0.439681	-3.62583e-10
128303928	chr11:128303928:A:G	1.74147e-05	-1.19804e-10	-1.23683
128304033	chr11:128304033:T:G	2.47724e-05	-1.19804e-10	-0.884418
128304095	chr11:128304095:A:G	3.68485e-05	-0.487333	-3.62583e-10
128304170	chr11:128304170:T:G	1.5251e-05	-1.19804e-10	-1.3695
128305243	chr11:128305243:CA:C	1.71751e-05	-1.19804e-10	-1.25069
128305458	chr11:128305458:G:A	2.37146e-05	-1.19804e-10	-0.928056
128305740	chr11:128305740:G:A	2.16639e-05	-1.19804e-10	-1.0185
128305945	chr11:128305945:T:A	4.13653e-06	-1.5657	-1.10859
128305995	chr11:128305995:A:G	2.13362e-05	-1.19804e-10	-1.03374
128306234	chr11:128306234:G:A	3.47348e-06	-1.53514	-1.31384
128306258	chr11:128306258:G:A	3.43758e-06	-1.54307	-1.3163
128306265	chr11:128306265:A:G	4.06941e-05	-1.19804e-10	-0.388066
128306768	chr11:128306768:G:A	1.6409e-05	-1.19804e-10	-1.29632
128307275	chr11:128307275:C:T	1.24855e-05	-0.389243	-1.18034
128307289	chr11:128307289:G:A	1.52496e-05	-1.19804e-10	-1.36959
128307433	chr11:128307433:G:A	3.12923e-05	0.203193	-0.853967
128307540	chr11:128307540:CAT:C	2.58927e-05	-1.19804e-10	-0.840186
128307617	chr11:128307617:T:A	3.49556e-06	-1.47693	-1.36572
128307898	chr11:128307898:G:C	1.07298e-05	-0.558522	-1.1626
128307962	chr11:128307962:G:T	1.53426e-05	-1.19804e-10	-1.36351
128307982	chr11:128307982:G:A	3.01367e-05	-1.19804e-10	-0.688406
128308642	chr11:128308642:A:C	1.5263e-05	-1.19804e-10	-1.36872
128308805	chr11:128308805:T:C	1.8208e-05	-1.19804e-10	-1.19228
128308903	chr11:128308903:A:C	3.98799e-05	-0.869819	0.461545
128309181	chr11:128309181:A:G	8.37299e-06	-0.652877	-1.31626
128309542	chr11:128309542:G:A	3.71945e-05	-1.19804e-10	-0.477988
128309564	chr11:128309564:C:A	3.58014e-06	-1.49183	-1.32691
128309572	chr11:128309572:G:A	2.46519e-05	-0.111999	-0.777294
128310062	chr11:128310062:A:G	3.07758e-05	-1.19804e-10	-0.667419
128310230	chr11:128310230:C:G	3.40385e-06	-1.51991	-1.34933
128310503	chr11:128310503:G:A	1.22218e-05	-1.59092	-3.62583e-10
128310853	chr11:128310853:C:T	6.11347e-06	-1.48868	-0.794975
128310915	chr11:128310915:T:G	3.81622e-06	-1.53918	-1.21571
128311020	chr11:128311020:G:A	1.30035e-05	-1.52893	-3.62583e-10
128311296	chr11:128311296:A:G	1.49631e-05	-0.240364	-1.14819
128311357	chr11:128311357:T:C	1.63825e-05	-1.29793	-3.62583e-10
128311806	chr11:128311806:A:G	5.82975e-06	-1.59001	-0.74116
128311910	chr11:128311910:T:A	6.91446e-05	-1.19804e-10	0.142052
128312131	chr11:128312131:C:T	4.58624e-06	-1.23101	-1.34008
128312361	chr11:128312361:T:C	1.81419e-05	-1.19804e-10	-1.19592
128312409	chr11:128312409:A:G	2.60816e-05	-1.19804e-10	-0.832916
128312420	chr11:128312420:T:C	1.25373e-05	-0.581048	-0.984388
128312578	chr11:128312578:T:C	0.00019909	-1.19804e-10	1.19961
128312597	chr11:128312597:G:A	1.30849e-05	-1.52269	-3.62583e-10
128312626	chr11:128312626:C:T	4.01459e-06	-1.47479	-1.22942
128312716	chr11:128312716:G:A	4.44334e-06	-1.2974	-1.30534
128312844	chr11:128312844:T:C	4.17141e-06	-1.4319	-1.23399
128313089	chr11:128313089:T:G	2.13381e-05	-0.634072	-0.399583
128313333	chr11:128313333:T:C	6.94928e-05	-1.19804e-10	0.147076
128313519	chr11:128313519:G:A	4.27532e-06	-1.48064	-1.16065
128314404	chr11:128314404:T:G	0.000152344	-1.19804e-10	0.931995
128314414	chr11:128314414:C:T	6.52069e-05	-1.19804e-10	0.0834183
128314686	chr11:128314686:A:C	1.33891e-05	-1.02605	-0.473657
128314808	chr11:128314808:G:A	5.97175e-05	-1.19804e-10	-0.00452295
128314811	chr11:128314811:C:A	4.83819e-06	-1.45105	-1.06656
128314875	chr11:128314875:G:A	6.87668e-05	-1.19804e-10	0.136573
128315205	chr11:128315205:C:T	1.90037e-05	-1.19804e-10	-1.14951
128315295	chr11:128315295:C:T	1.76551e-05	-1.22312	-3.62583e-10
128315371	chr11:128315371:G:A	1.994e-05	-1.10142	-3.62583e-10
128315539	chr11:128315539:C:T	5.7813e-06	-1.53377	-0.805754
128315675	chr11:128315675:G:A	1.70239e-05	-0.703741	-0.555789
128315955	chr11:128315955:G:C	7.48317e-06	-0.888273	-1.19322
128316229	chr11:128316229:G:A	0.000239926	-1.19804e-10	1.38618
128316779	chr11:128316779:G:A	1.21016e-05	-1.60081	-3.62583e-10
128316856	chr11:128316856:G:A	7.74515e-05	-1.19804e-10	0.255504
128317152	chr11:128317152:A:G	8.94375e-06	-0.939134	-0.964058
128317159	chr11:128317159:G:T	6.66485e-06	-1.42663	-0.770669
128317183	chr11:128317183:G:T	0.000130721	-1.19804e-10	0.778919
128317198	chr11:128317198:T:C	5.91234e-06	-1.56411	-0.752991
128317299	chr11:128317299:A:G	3.07015e-05	0.00920706	-0.679042
128317488	chr11:128317488:T:C	4.93076e-06	-1.43518	-1.06348
128317564	chr11:128317564:T:A	1.68612e-05	-1.19804e-10	-1.26913
128318007	chr11:128318007:A:G	6.48769e-06	-1.04019	-1.18405
128318147	chr11:128318147:C:T	5.83066e-06	-1.04941	-1.28161
128318170	chr11:128318170:A:G	1.82826e-05	-1.19804e-10	-1.1882
128318243	chr11:128318243:T:G	0.00122235	0.189868	2.82452
128318372	chr11:128318372:A:G	1.15595e-05	-0.875834	-0.77081
128318390	chr11:128318390:G:A	1.42519e-05	-0.577101	-0.860153
128318503	chr11:128318503:T:G	6.54616e-06	-1.10723	-1.10804
128318846	chr11:128318846:T:C	1.52922e-05	-1.19804e-10	-1.36681
128318882	chr11:128318882:A:AT	5.41535e-06	-1.12272	-1.28219
128319015	chr11:128319015:C:T	1.20942e-05	-1.60142	-3.62583e-10
128319206	chr11:128319206:A:G	5.9945e-06	-1.3792	-0.924104
128319256	chr11:128319256:G:A	3.49571e-06	-1.50955	-1.33306
128319517	chr11:128319517:G:A	9.41892e-06	-1.10405	-0.747377
128319619	chr11:128319619:T:C	4.8632e-06	-1.57658	-0.935874
128319879	chr11:128319879:T:C	2.53272e-05	-1.19804e-10	-0.86227
128319894	chr11:128319894:C:A	2.09208e-05	-0.900435	-0.152967
128320483	chr11:128320483:C:T	6.61496e-05	-1.19804e-10	0.0977706
128320562	chr11:128320562:G:A	0.000300925	-1.19804e-10	1.61271
128320850	chr11:128320850:T:C	2.5299e-05	-1.19804e-10	-0.863384
128321738	chr11:128321738:A:C	8.5777e-06	-1.5986	-0.346384
128321832	chr11:128321832:T:A	3.24629e-06	-1.54971	-1.36692
128321941	chr11:128321941:G:A	7.11144e-05	-1.19804e-10	0.170143
128321959	chr11:128321959:C:T	4.63522e-06	-1.5869	-0.97356
128322210	chr11:128322210:C:T	2.55892e-05	-1.19804e-10	-0.851977
128322280	chr11:128322280:T:C	4.45874e-06	-1.59549	-1.00379
128322401	chr11:128322401:A:T	3.77672e-06	-1.59598	-1.16932
128322485	chr11:128322485:T:G	3.10649e-05	-1.19804e-10	-0.658069
128323737	chr11:128323737:T:G	7.20919e-05	-1.19804e-10	0.183794
128324242	chr11:128324242:T:C	2.41385e-05	-1.41205	0.501712
128324406	chr11:128324406:A:C	4.98674e-06	-1.5856	-0.901764
128324555	chr11:128324555:G:T	4.68847e-06	-1.5923	-0.956741
128325334	chr11:128325334:T:C	2.82495e-05	-1.19804e-10	-0.753073
128325765	chr11:128325765:T:A	6.95483e-05	-1.19804e-10	0.147874
128326054	chr11:128326054:C:T	2.5763e-05	-1.19804e-10	-0.84521
128326153	chr11:128326153:A:T	0.000103642	-1.19804e-10	0.546796
128326154	chr11:128326154:C:G	0.000103876	-1.19804e-10	0.549054
128326677	chr11:128326677:T:G	4.97754e-05	-1.55955	1.37293
128326780	chr11:128326780:C:T	3.08018e-06	-1.59989	-1.36927
128326871	chr11:128326871:C:T	1.67038e-05	-1.19804e-10	-1.27851
128327259	chr11:128327259:A:G	3.43602e-06	-1.49105	-1.36879
128327338	chr11:128327338:C:T	2.55849e-05	-1.19804e-10	-0.852145
128327685	chr11:128327685:T:C	8.35906e-05	-1.19804e-10	0.331784
128327731	chr11:128327731:C:T	1.16661e-05	-1.46305	-0.174409
128327853	chr11:128327853:G:A	6.52313e-05	-1.19804e-10	0.0837919
128328032	chr11:128328032:T:C	9.67811e-06	-1.51591	-0.308371
128328242	chr11:128328242:A:G	2.53637e-05	-1.19804e-10	-0.860829
128328410	chr11:128328410:G:A	5.13394e-06	-1.50724	-0.951037
128328708	chr11:128328708:A:T	3.91919e-06	-1.3596	-1.36866
128328889	chr11:128328889:A:T	6.21435e-05	-1.19804e-10	0.0352983
128329150	chr11:128329150:A:T	3.20269e-05	-1.19804e-10	-0.627571
128329388	chr11:128329388:G:A	4.28994e-06	-1.49873	-1.13914
128329798	chr11:128329798:C:T	4.4781e-06	-1.50785	-1.0871
128329811	chr11:128329811:C:T	1.44808e-05	-1.52598	0.104655
128330086	chr11:128330086:G:C	8.69219e-06	-1.6022	-0.329519
128330195	chr11:128330195:C:CT	2.23101e-05	-1.19804e-10	-0.989108
128330330	chr11:128330330:G:A	1.75425e-05	-1.54825	0.318728
128330640	chr11:128330640:C:T	6.62037e-05	-1.19804e-10	0.0985882
128330936	chr11:128330936:G:A	2.99146e-05	-1.59112	0.895317
128331255	chr11:128331255:C:T	3.32457e-06	-1.58459	-1.30821
128331584	chr11:128331584:C:T	3.771e-06	-1.58376	-1.18305
128331724	chr11:128331724:T:C	4.10093e-05	-1.49739	1.11705
128331898	chr11:128331898:G:A	4.24884e-05	-1.50742	1.1625
128332421	chr11:128332421:C:T	4.05336e-06	-1.49145	-1.20315
128332637	chr11:128332637:G:A	5.9016e-06	-1.57296	-0.745963
128332703	chr11:128332703:T:C	1.66573e-05	-1.50016	0.218856
128333567	chr11:128333567:G:T	1.65263e-05	-1.19804e-10	-1.28919
128333601	chr11:128333601:C:A	5.7338e-06	-1.57543	-0.772335
128333678	chr11:128333678:T:C	1.25717e-05	-1.5627	-3.62583e-10
128334107	chr11:128334107:C:T	3.71189e-06	-1.48619	-1.29642
128334215	chr11:128334215:C:T	4.80023e-06	-1.23501	-1.29048
128334235	chr11:128334235:A:G	1.52499e-05	-1.19804e-10	-1.36957
128334584	chr11:128334584:C:T	1.08739e-05	-1.57675	-0.131033
128335316	chr11:128335316:G:T	3.04248e-05	-1.19804e-10	-0.678889
128335372	chr11:128335372:T:C	2.88885e-05	-1.39799	0.667281
128335497	chr11:128335497:TTTTG:T	2.17674e-05	-1.19804e-10	-1.01374
128335598	chr11:128335598:A:C	6.03583e-05	-1.42131	1.42746
128335640	chr11:128335640:A:C	5.89692e-06	-1.41843	-0.901289
128335733	chr11:128335733:C:T	4.33269e-06	-1.30332	-1.32463
128335807	chr11:128335807:T:C	1.5407e-05	-1.5856	0.226274
128336081	chr11:128336081:A:T	7.9188e-06	-1.58866	-0.436253
128336288	chr11:128336288:T:C	2.07659e-05	-1.19804e-10	-1.06083
128336515	chr11:128336515:C:T	3.48365e-06	-1.51738	-1.32868
128336610	chr11:128336610:CA:C	7.53172e-06	-1.58826	-0.486764
128336620	chr11:128336620:G:A	6.36261e-06	-1.32071	-0.922996
128336738	chr11:128336738:C:G	7.40439e-06	-1.35822	-0.733853
128336848	chr11:128336848:C:T	3.78548e-06	-1.56696	-1.19601
128336889	chr11:128336889:G:A	2.69912e-05	-0.798637	-3.62583e-10
128338027	chr11:128338027:AG:A	1.33222e-05	-1.50471	-3.62583e-10
128338034	chr11:128338034:G:A	1.33156e-05	-1.50521	-3.62583e-10
128338580	chr11:128338580:G:A	1.74583e-05	-1.19804e-10	-1.23433
128338708	chr11:128338708:C:T	5.56117e-06	-1.58165	-0.796684
128338937	chr11:128338937:AC:A	3.52901e-05	-1.19804e-10	-0.530544
128339018	chr11:128339018:T:C	1.71172e-05	-1.19804e-10	-1.25406
128339474	chr11:128339474:C:T	0.000131635	-1.19804e-10	0.785889
128339960	chr11:128339960:T:G	2.52269e-05	-1.19804e-10	-0.866236
128340077	chr11:128340077:G:A	1.67071e-05	-1.19804e-10	-1.27831
128340301	chr11:128340301:C:T	9.70105e-06	-1.58204	-0.23987
128340317	chr11:128340317:G:A	4.94674e-06	-1.59267	-0.902748
128340480	chr11:128340480:A:T	6.23117e-06	-1.52197	-0.742608
128340918	chr11:128340918:G:A	8.69797e-06	-1.56438	-0.366676
128341168	chr11:128341168:A:T	7.71404e-05	0.25148	-3.62583e-10
128341812	chr11:128341812:GA:G	2.58549e-05	-1.48037	0.63872
128341904	chr11:128341904:C:T	1.52688e-05	-1.19804e-10	-1.36834
128343131	chr11:128343131:G:A	3.65094e-06	-1.441	-1.35817
128343228	chr11:128343228:A:T	3.39664e-05	-1.19804e-10	-0.568775
128344080	chr11:128344080:G:A	1.7645e-05	-1.22369	-3.62583e-10
128344505	chr11:128344505:T:G	5.03773e-06	-1.27783	-1.19936
128344527	chr11:128344527:G:A	2.58355e-05	-1.57966	0.73726
128344577	chr11:128344577:A:C	2.21239e-05	-1.19804e-10	-0.997489
128345414	chr11:128345414:G:A	2.69269e-05	-1.52035	0.719327
128346158	chr11:128346158:G:A	4.31597e-06	-1.47267	-1.15915
128346480	chr11:128346480:T:C	1.27565e-05	-1.47603	-0.0720803
128346569	chr11:128346569:G:A	0.0001204	-1.19804e-10	0.696672
128346571	chr11:128346571:A:C	5.06057e-06	-1.28852	-1.18415
128346588	chr11:128346588:T:C	2.45799e-05	-1.47501	0.582793
128346725	chr11:128346725:G:C	2.21307e-05	-1.19804e-10	-0.997181
128346797	chr11:128346797:C:T	4.44717e-06	-1.37826	-1.22362
128347348	chr11:128347348:C:A	1.74398e-05	-1.19804e-10	-1.23539
128347378	chr11:128347378:C:T	3.80769e-05	-0.454539	-3.62583e-10
128347951	chr11:128347951:G:A	0.000204943	-1.19804e-10	1.22858
128348402	chr11:128348402:G:A	3.49015e-06	-1.57677	-1.26743
128348612	chr11:128348612:C:G	3.47336e-06	-1.57165	-1.27737
128348634	chr11:128348634:G:A	2.81836e-05	-1.19804e-10	-0.755406
128348871	chr11:128348871:A:G	3.30337e-06	-1.52989	-1.36931
128348991	chr11:128348991:A:G	5.14851e-06	-1.59645	-0.858993
128348996	chr11:128348996:C:T	2.74245e-05	-1.19804e-10	-0.78271
128349281	chr11:128349281:A:C	1.74944e-05	-1.19804e-10	-1.23227
128349395	chr11:128349395:T:C	1.33943e-05	-1.48645	-0.0128699
128349968	chr11:128349968:G:A	5.41566e-06	-1.49677	-0.908082
128350330	chr11:128350330:G:A	1.23137e-05	-1.58343	-3.62583e-10
128350331	chr11:128350331:C:T	5.19344e-06	-1.28552	-1.16123
128351000	chr11:128351000:A:G	4.57481e-06	-1.4473	-1.12628
128351139	chr11:128351139:A:G	3.51065e-06	-1.56701	-1.27133
128351617	chr11:128351617:G:A	1.81668e-05	-1.19804e-10	-1.19455
128351990	chr11:128351990:G:A	2.06007e-05	-1.19804e-10	-1.06882
128352221	chr11:128352221:T:C	3.89911e-06	-1.40512	-1.32828
128352837	chr11:128352837:T:C	6.51357e-05	-1.19804e-10	0.0823258
128353138	chr11:128353138:A:G	1.60585e-05	-1.19804e-10	-1.31791
128353665	chr11:128353665:C:T	5.11537e-06	-1.41697	-1.04492
128353728	chr11:128353728:G:A	0.000254514	1.44521	-3.62583e-10
128354189	chr11:128354189:A:G	8.80415e-05	-1.19804e-10	0.38366
128354323	chr11:128354323:T:A	3.60701e-06	-1.58107	-1.23019
128354627	chr11:128354627:G:C	1.61905e-05	-1.19804e-10	-1.30972
128354689	chr11:128354689:C:A	5.7352e-06	-1.42357	-0.923954
128354739	chr11:128354739:T:C	3.32757e-06	-1.52523	-1.36668
128355498	chr11:128355498:C:T	3.09908e-06	-1.59742	-1.36562
128355670	chr11:128355670:C:T	1.52746e-05	-1.19804e-10	-1.36796
128356033	chr11:128356033:T:C	1.29997e-05	-1.52922	-3.62583e-10
128356137	chr11:128356137:A:T	8.45385e-06	-1.54277	-0.416757
128356266	chr11:128356266:G:A	1.6383e-05	-1.19804e-10	-1.29791
128356395	chr11:128356395:T:C	0.000140173	-1.19804e-10	0.848731
128356536	chr11:128356536:G:C	3.4486e-06	-1.50558	-1.3506
128357038	chr11:128357038:CAG:C	3.26031e-06	-1.54361	-1.36871
128357401	chr11:128357401:A:T	9.12182e-05	-1.19804e-10	0.419106
128357418	chr11:128357418:T:G	0.00014069	-1.19804e-10	0.85241
128357808	chr11:128357808:T:C	4.90132e-06	-1.43349	-1.07115
128359020	chr11:128359020:C:T	1.2777e-05	-1.5465	-3.62583e-10
128359111	chr11:128359111:A:T	4.66657e-06	-1.49591	-1.05781
128359258	chr11:128359258:T:C	2.8029e-05	-0.760908	-3.62583e-10
128359569	chr11:128359569:G:C	3.45266e-06	-1.60182	-1.25318
128359733	chr11:128359733:T:C	9.2173e-05	-1.19804e-10	0.429519
128360148	chr11:128360148:C:T	1.2559e-05	-1.56371	-3.62583e-10
128360451	chr11:128360451:G:A	1.52773e-05	-1.36778	-3.62583e-10
128360459	chr11:128360459:C:T	3.35126e-06	-1.52508	-1.35973
128360572	chr11:128360572:A:T	3.42392e-06	-1.60163	-1.26173
128360784	chr11:128360784:A:C	4.12989e-06	-1.33756	-1.33834
128361114	chr11:128361114:G:A	1.2377e-05	-1.57831	-3.62583e-10
128361216	chr11:128361216:G:A	1.57836e-05	-1.19804e-10	-1.33518
128361574	chr11:128361574:T:G	3.36563e-06	-1.52071	-1.35982
128361669	chr11:128361669:T:C	3.17174e-06	-1.60139	-1.33848
128361671	chr11:128361671:T:C	3.38446e-06	-1.51852	-1.35643
128361839	chr11:128361839:CAG:C	3.15547e-05	-1.19804e-10	-0.642426
128362100	chr11:128362100:T:C	3.61145e-06	-1.56439	-1.24565
128362535	chr11:128362535:C:T	3.8558e-05	-1.19804e-10	-0.441985
128362750	chr11:128362750:A:G	1.54718e-05	-1.19804e-10	-1.35513
128362971	chr11:128362971:C:T	1.88066e-05	-1.19804e-10	-1.15994
128362993	chr11:128362993:G:T	7.01719e-06	-1.56867	-0.577113
128363678	chr11:128363678:T:C	0.000182389	-1.19804e-10	1.112
128363971	chr11:128363971:A:G	3.0968e-06	-1.59814	-1.36564
128364408	chr11:128364408:C:G	1.21697e-05	-1.5952	-3.62583e-10
128364507	chr11:128364507:G:T	4.23278e-05	-1.19804e-10	-0.348703
128364877	chr11:128364877:T:C	4.57511e-06	-1.52547	-1.04805
128365148	chr11:128365148:T:C	1.5291e-05	-1.19804e-10	-1.36688
128365234	chr11:128365234:G:A	3.08971e-06	-1.60074	-1.36533
128365357	chr11:128365357:C:A	3.3707e-06	-1.55047	-1.32856
128365372	chr11:128365372:G:A	3.61735e-06	-1.44119	-1.36721
128365557	chr11:128365557:C:T	3.13264e-06	-1.5993	-1.35297
128365788	chr11:128365788:T:C	3.15586e-06	-1.59902	-1.34587
128366163	chr11:128366163:C:A	4.10792e-06	-1.60077	-1.08046
128366551	chr11:128366551:A:G	9.2173e-05	-1.19804e-10	0.429519
128366603	chr11:128366603:C:T	3.13587e-06	-1.60009	-1.35115
128366740	chr11:128366740:C:T	3.19514e-06	-1.5682	-1.36432
128366742	chr11:128366742:G:A	3.11137e-06	-1.59485	-1.36424
128367041	chr11:128367041:G:A	4.84149e-06	-1.59543	-0.921491
128367143	chr11:128367143:C:T	1.29159e-05	-1.53569	-3.62583e-10
128367176	chr11:128367176:A:G	7.43652e-05	-1.19804e-10	0.21484
128367332	chr11:128367332:G:A	1.61169e-05	-1.19804e-10	-1.31428
128367519	chr11:128367519:T:G	7.37745e-06	-0.749926	-1.34579
128367772	chr11:128367772:C:T	3.80251e-06	-1.4246	-1.33389
128367889	chr11:128367889:G:A	3.18566e-06	-1.59545	-1.34004
128367997	chr11:128367997:T:C	1.72724e-05	-1.19804e-10	-1.24504
128368078	chr11:128368078:AT:A	1.63109e-05	-1.19804e-10	-1.30231
128368093	chr11:128368093:A:G	3.08859e-06	-1.59977	-1.36666
128368373	chr11:128368373:C:A	3.16299e-06	-1.6005	-1.34213
128368460	chr11:128368460:C:A	3.86196e-06	-1.41115	-1.33182
128369582	chr11:128369582:TC:T	3.19976e-06	-1.59305	-1.33803
128369585	chr11:128369585:C:T	2.77827e-05	-1.19804e-10	-0.769735
128369749	chr11:128369749:G:A	0.000123961	-1.19804e-10	0.725822
128369845	chr11:128369845:A:G	3.56932e-06	-1.52425	-1.29752
128370141	chr11:128370141:C:T	1.16266e-05	-1.52817	-0.112683
128370231	chr11:128370231:A:G	1.67043e-05	-1.19804e-10	-1.27848
128370361	chr11:128370361:A:G	4.6186e-05	-1.19804e-10	-0.26147
128370856	chr11:128370856:A:T	3.77678e-06	-1.60219	-1.16309
128370979	chr11:128370979:A:T	5.74095e-05	-0.66213	0.618192
128371208	chr11:128371208:C:T	3.22614e-06	-1.56242	-1.36044
128371445	chr11:128371445:T:C	5.79458e-06	-1.1715	-1.16572
128371554	chr11:128371554:T:G	1.54224e-05	-1.19804e-10	-1.35832
128371697	chr11:128371697:A:G	6.42473e-05	-1.19804e-10	0.0685917
128371727	chr11:128371727:A:G	3.4001e-05	-1.19804e-10	-0.567756
128372040	chr11:128372040:T:C	5.80055e-06	-1.46956	-0.866631
128372276	chr11:128372276:G:A	1.56638e-05	-1.19804e-10	-1.34279
128373169	chr11:128373169:T:C	5.51996e-06	-1.4386	-0.94718
128373522	chr11:128373522:A:AT	1.21292e-05	-1.21054	-0.387987
128373969	chr11:128373969:A:G	4.06788e-05	-0.388441	-3.62583e-10
128374397	chr11:128374397:C:T	1.53046e-05	-1.19804e-10	-1.36599
128374521	chr11:128374521:A:G	1.68766e-05	-1.19804e-10	-1.26822
128374780	chr11:128374780:G:A	0.000114674	-1.19804e-10	0.647946
128374804	chr11:128374804:G:A	1.52728e-05	-1.19804e-10	-1.36808
128375100	chr11:128375100:C:T	2.51296e-05	-1.19804e-10	-0.8701
128375436	chr11:128375436:G:A	1.76696e-05	-1.47518	0.252879
128375894	chr11:128375894:C:T	1.5253e-05	-1.19804e-10	-1.36937
128376126	chr11:128376126:C:G	1.52853e-05	-1.19804e-10	-1.36726
128376249	chr11:128376249:G:A	1.65446e-05	-1.19804e-10	-1.28809
128376724	chr11:128376724:C:T	2.22882e-05	-1.19804e-10	-0.990092
128376729	chr11:128376729:C:T	3.3063e-05	-1.19804e-10	-0.595733
128377051	chr11:128377051:C:T	4.74211e-05	-1.19804e-10	-0.235079
128377363	chr11:128377363:G:A	3.01911e-05	-1.19804e-10	-0.686602
128378192	chr11:128378192:C:A	1.52845e-05	-1.19804e-10	-1.36731
128378461	chr11:128378461:C:T	1.36166e-05	-1.5701	0.0872392
128378660	chr11:128378660:C:T	1.01072e-05	-1.57564	-0.205259
128378824	chr11:128378824:C:T	4.34763e-06	-1.50864	-1.11588
128378837	chr11:128378837:T:G	1.52529e-05	-1.19804e-10	-1.36938
128379382	chr11:128379382:C:T	1.52762e-05	-1.19804e-10	-1.36785
128379535	chr11:128379535:T:A	7.45669e-05	1.13238	-0.914835
128379681	chr11:128379681:A:G	1.85689e-05	-1.19804e-10	-1.17266
128381033	chr11:128381033:T:C	2.29808e-05	-1.19804e-10	-0.959489
128381768	chr11:128381768:G:A	8.95904e-05	-1.19804e-10	0.4011
128382019	chr11:128382019:G:A	3.30271e-05	-1.19804e-10	-0.596818
128382724	chr11:128382724:G:A	1.52655e-05	-1.19804e-10	-1.36855
128382915	chr11:128382915:CA:C	5.88625e-06	-1.51751	-0.804019
128383055	chr11:128383055:C:T	3.6656e-06	-1.4673	-1.32786
128383350	chr11:128383350:C:T	2.14493e-05	-1.19804e-10	-1.02846
128384048	chr11:128384048:G:T	2.66396e-05	-1.48777	0.676028
128384546	chr11:128384546:T:C	1.52809e-05	-1.19804e-10	-1.36754
128384609	chr11:128384609:T:C	3.74832e-05	0.751345	-1.2216
128384611	chr11:128384611:C:T	1.55801e-05	-1.19804e-10	-1.34815
128384919	chr11:128384919:A:T	6.03915e-06	-1.43709	-0.858795
128385143	chr11:128385143:T:C	1.33323e-05	-1.45786	-0.0460932
128385406	chr11:128385406:A:G	1.55966e-05	-1.19804e-10	-1.34709
128386459	chr11:128386459:G:A	3.70905e-05	-1.19804e-10	-0.480786
128386783	chr11:128386783:T:C	3.76259e-05	-1.19804e-10	-0.466455
128386918	chr11:128386918:G:A	8.74538e-05	-1.19804e-10	0.376963
128387038	chr11:128387038:G:A	1.52978e-05	-1.19804e-10	-1.36644
128387674	chr11:128387674:A:G	1.2551e-05	-1.56434	-3.62583e-10
128388141	chr11:128388141:T:C	1.56877e-05	-1.19804e-10	-1.34127
128388191	chr11:128388191:A:G	1.56186e-05	-1.19804e-10	-1.34569
128388241	chr11:128388241:C:T	7.22248e-06	-1.5251	-0.591847
128388492	chr11:128388492:C:T	1.37894e-05	-1.47024	-3.62583e-10
128388547	chr11:128388547:G:A	1.78947e-05	-1.19804e-10	-1.20964
128388572	chr11:128388572:C:A	3.57037e-06	-1.53024	-1.29123
128389024	chr11:128389024:T:C	1.61702e-05	-1.19804e-10	-1.31098
128389268	chr11:128389268:G:A	4.47001e-05	-1.19804e-10	-0.294171
128389501	chr11:128389501:G:A	5.52321e-06	-1.01649	-1.3687
128389525	chr11:128389525:C:G	1.88172e-05	-1.19804e-10	-1.15938
128389746	chr11:128389746:G:A	9.78445e-06	-0.479598	-1.33376
128390110	chr11:128390110:T:C	5.37779e-06	-1.05755	-1.35432
128390172	chr11:128390172:A:G	1.21383e-05	-0.778688	-0.819095
128390243	chr11:128390243:A:G	2.22957e-05	-1.19804e-10	-0.989754
128390780	chr11:128390780:A:T	4.65906e-05	-1.19804e-10	-0.252749
128391117	chr11:128391117:C:T	1.16023e-05	-0.285782	-1.35716
128391159	chr11:128391159:T:A	6.5585e-06	-1.00117	-1.21222
128391391	chr11:128391391:C:T	1.88399e-05	-1.19804e-10	-1.15817
128391516	chr11:128391516:T:C	9.23285e-06	-0.505268	-1.36611
128391539	chr11:128391539:C:T	1.97586e-05	-1.19804e-10	-1.11056
128391899	chr11:128391899:T:G	1.92809e-05	-1.19804e-10	-1.13503
128392043	chr11:128392043:G:A	1.8588e-05	-1.19804e-10	-1.17163
128392616	chr11:128392616:T:C	1.22542e-05	-1.58828	-3.62583e-10
128392695	chr11:128392695:G:A	1.78577e-05	-0.26249	-0.949222
128393009	chr11:128393009:A:G	5.78077e-06	-1.18051	-1.1591
128393645	chr11:128393645:A:G	2.31922e-05	-0.950333	-3.62583e-10
128393931	chr11:128393931:A:G	1.65956e-05	-1.28501	-3.62583e-10
128393959	chr11:128393959:A:T	2.74023e-05	-1.19804e-10	-0.783521
128394326	chr11:128394326:A:G	4.58389e-06	-1.58153	-0.990071
128394407	chr11:128394407:C:A	5.57613e-05	1.24889	-1.32196
128394479	chr11:128394479:T:C	1.53323e-05	-1.36418	-3.62583e-10
128394599	chr11:128394599:G:A	2.00056e-05	-1.19804e-10	-1.09813
128395030	chr11:128395030:T:C	2.51971e-05	-1.19804e-10	-0.86742
128395205	chr11:128395205:G:T	1.05633e-05	-0.837292	-0.899466
128396209	chr11:128396209:G:T	1.24348e-05	-0.405187	-1.16846
128396302	chr11:128396302:A:T	1.695e-05	-1.19804e-10	-1.26388
128396307	chr11:128396307:A:G	6.13613e-06	-0.950471	-1.32948
128396343	chr11:128396343:A:C	1.2974e-05	-0.3962	-1.135
128396811	chr11:128396811:A:T	3.77934e-06	-1.48857	-1.27603
128397149	chr11:128397149:T:A	1.30465e-05	-1.52563	-3.62583e-10
128397197	chr11:128397197:C:A	1.5625e-05	-1.19804e-10	-1.34528
128397333	chr11:128397333:G:T	4.17334e-06	-1.34942	-1.31601
128397592	chr11:128397592:C:T	1.80615e-05	-1.19804e-10	-1.20037
128397622	chr11:128397622:G:A	3.92484e-06	-1.4745	-1.25232
128397646	chr11:128397646:C:T	8.35725e-06	-0.605422	-1.3656
128397795	chr11:128397795:A:C	1.56693e-05	-1.19804e-10	-1.34245
128398157	chr11:128398157:C:CATGA	1.24524e-05	-1.57223	-3.62583e-10
128398206	chr11:128398206:T:C	8.29458e-06	-0.60902	-1.36953
128398503	chr11:128398503:A:G	1.4475e-05	-0.50871	-0.913011
128398594	chr11:128398594:T:C	1.40811e-05	-0.293342	-1.15597
128398884	chr11:128398884:G:A	7.49951e-06	-0.709665	-1.36964
128398971	chr11:128398971:C:G	1.64851e-05	-1.19804e-10	-1.29169
128399076	chr11:128399076:G:A	1.6107e-05	-1.19804e-10	-1.31489
128399091	chr11:128399091:G:T	1.25864e-05	-1.56153	-3.62583e-10
128399130	chr11:128399130:T:G	9.0473e-06	-0.523819	-1.36786
128399203	chr11:128399203:G:A	8.90581e-06	-0.65539	-1.25205
128399438	chr11:128399438:T:C	1.62716e-05	-1.19804e-10	-1.30473
128399949	chr11:128399949:C:A	1.82593e-05	-0.223065	-0.966409
128400023	chr11:128400023:T:C	1.11095e-05	-0.807024	-0.879318
128400060	chr11:128400060:A:G	1.27316e-05	-0.413951	-1.13611
128401153	chr11:128401153:C:A	1.64834e-05	-1.19804e-10	-1.29179
128401246	chr11:128401246:A:G	1.85231e-05	-0.094674	-1.08046
128401351	chr11:128401351:G:A	1.95279e-05	-1.19804e-10	-1.1223
128401422	chr11:128401422:G:A	3.88332e-06	-1.44544	-1.29202
128401791	chr11:128401791:A:T	1.7596e-05	-1.19804e-10	-1.22648
128401808	chr11:128401808:G:A	1.24642e-05	-1.57129	-3.62583e-10
128401837	chr11:128401837:C:T	4.32453e-06	-1.44791	-1.18194
128402347	chr11:128402347:C:T	1.52724e-05	-1.19804e-10	-1.3681
128402553	chr11:128402553:T:C	1.57538e-05	-1.19804e-10	-1.33707
128402586	chr11:128402586:T:C	1.80591e-05	-1.2005	-3.62583e-10
128402645	chr11:128402645:C:T	1.52708e-05	-1.19804e-10	-1.36821
128402829	chr11:128402829:A:G	1.56991e-05	-1.19804e-10	-1.34054
128402893	chr11:128402893:A:G	3.72802e-05	-1.19804e-10	-0.475684
128403330	chr11:128403330:C:A	1.62866e-05	-1.19804e-10	-1.3038
128403332	chr11:128403332:T:C	1.54343e-05	-1.19804e-10	-1.35755
128403343	chr11:128403343:G:A	2.2045e-05	-1.19804e-10	-1.00106
128403756	chr11:128403756:C:G	4.27816e-05	-1.19804e-10	-0.33804
128403925	chr11:128403925:C:T	8.76638e-06	-1.41143	-0.511792
128404310	chr11:128404310:A:G	1.93964e-05	-1.12906	-3.62583e-10
128404402	chr11:128404402:C:T	1.62193e-05	-1.19804e-10	-1.30795
128404409	chr11:128404409:T:C	1.52488e-05	-1.19804e-10	-1.36964
128404582	chr11:128404582:C:T	1.59764e-05	-1.19804e-10	-1.32303
128404584	chr11:128404584:C:G	1.53922e-05	-1.19804e-10	-1.36029
128404685	chr11:128404685:G:A	2.31315e-05	-1.19804e-10	-0.952951
128404751	chr11:128404751:A:G	1.80556e-05	-1.20069	-3.62583e-10
128404870	chr11:128404870:A:G	1.73826e-05	-1.19804e-10	-1.23868
128405083	chr11:128405083:C:G	1.56369e-05	-1.19804e-10	-1.34451
128405169	chr11:128405169:A:G	1.81427e-05	-1.19588	-3.62583e-10
128405720	chr11:128405720:C:G	3.95141e-05	-1.19804e-10	-0.417489
128405776	chr11:128405776:C:T	3.3403e-06	-1.60183	-1.28626
128405913	chr11:128405913:T:G	1.60174e-05	-1.19804e-10	-1.32047
128405920	chr11:128405920:T:A	4.39841e-05	-1.19804e-10	-0.31032
128405939	chr11:128405939:A:T	6.7775e-06	-1.38509	-0.795448
128406016	chr11:128406016:G:T	1.53377e-05	-1.19804e-10	-1.36384
128406508	chr11:128406508:A:G	4.86715e-05	-1.19804e-10	-0.209054
128406687	chr11:128406687:GA:G	8.20898e-06	-0.62385	-1.36507
128406734	chr11:128406734:A:G	2.24138e-05	0.0932429	-1.07772
128406902	chr11:128406902:T:TA	7.12649e-06	-0.886893	-1.24343
128406907	chr11:128406907:A:C	3.82827e-05	-1.19804e-10	-0.449149
128407073	chr11:128407073:T:C	3.17109e-06	-1.57917	-1.3609
128407187	chr11:128407187:A:G	2.04703e-05	-1.19804e-10	-1.07517
128407340	chr11:128407340:C:T	4.96661e-05	-1.19804e-10	-0.188825
128407373	chr11:128407373:G:T	2.27076e-05	-1.19804e-10	-0.971447
128407385	chr11:128407385:CA:C	0.00025195	1.05931	0.375769
128407559	chr11:128407559:G:A	0.000282836	2.13074	-0.580025
128408125	chr11:128408125:C:T	2.67131e-05	-1.19804e-10	-0.808994
128408523	chr11:128408523:G:A	9.37057e-05	1.67833	-1.23232
128408715	chr11:128408715:A:G	4.42144e-05	-1.19804e-10	-0.305097
128408960	chr11:128408960:A:G	4.54577e-06	-1.21455	-1.3654
128409334	chr11:128409334:A:G	4.19999e-05	-1.19804e-10	-0.356481
128409357	chr11:128409357:A:G	1.62342e-05	-1.19804e-10	-1.30703
128409535	chr11:128409535:C:T	1.82814e-05	-1.19804e-10	-1.18826
128409597	chr11:128409597:C:T	2.74541e-05	-1.19804e-10	-0.78163
128410413	chr11:128410413:T:C	6.66842e-06	-1.58001	-0.616756
128410678	chr11:128410678:G:A	2.12613e-05	-1.19804e-10	-1.03726
128410872	chr11:128410872:G:A	1.54401e-05	-1.19804e-10	-1.35718
128411040	chr11:128411040:T:C	1.82744e-05	-1.19804e-10	-1.18865
128411140	chr11:128411140:T:G	2.66885e-05	-1.19804e-10	-0.809915
128411289	chr11:128411289:C:T	3.17168e-06	-1.5833	-1.35659
128411369	chr11:128411369:G:A	2.55671e-05	0.513887	-1.36673
128411446	chr11:128411446:T:A	8.71434e-06	-0.60628	-1.3229
128411731	chr11:128411731:T:C	2.61639e-05	0.538254	-1.36802
128411890	chr11:128411890:G:A	3.34936e-05	-1.19804e-10	-0.582794
128412258	chr11:128412258:A:G	4.39386e-06	-1.53119	-1.08275
128412580	chr11:128412580:T:C	1.65256e-05	-1.19804e-10	-1.28924
128412612	chr11:128412612:T:C	7.77134e-06	-1.54538	-0.498329
128412615	chr11:128412615:C:A	0.000100495	-1.19804e-10	0.515963
128413550	chr11:128413550:G:T	0.000413695	3.2489	-1.31792
128413723	chr11:128413723:G:T	0.000235337	2.72923	-1.36236
128413730	chr11:128413730:T:A	1.26002e-05	-1.56043	-3.62583e-10
128413954	chr11:128413954:A:T	2.76493e-05	-1.19804e-10	-0.774548
128414336	chr11:128414336:A:G	2.24231e-05	0.3708	-1.35485
128414547	chr11:128414547:T:C	1.67748e-05	-1.19804e-10	-1.27427
128414877	chr11:128414877:T:C	7.7908e-06	-0.710686	-1.33052
128415449	chr11:128415449:C:A	5.56368e-06	-1.57154	-0.806343
128416227	chr11:128416227:C:T	1.62456e-05	-1.19804e-10	-1.30633
128416324	chr11:128416324:A:T	9.47519e-06	-1.21218	-0.633287
128416471	chr11:128416471:T:C	5.08671e-06	-1.10088	-1.36664
128416546	chr11:128416546:A:G	7.95846e-05	1.4657	-1.18302
128416731	chr11:128416731:C:T	2.76409e-05	-1.19804e-10	-0.774851
128416804	chr11:128416804:C:T	2.62392e-05	-1.19804e-10	-0.826892
128417182	chr11:128417182:C:T	2.99067e-05	0.645259	-1.34133
128417444	chr11:128417444:T:C	1.60075e-05	-1.19804e-10	-1.32109
128417695	chr11:128417695:A:T	4.05937e-05	-0.390534	-3.62583e-10
128417955	chr11:128417955:T:C	2.651e-05	0.44751	-1.26414
128418505	chr11:128418505:C:T	5.90128e-06	-0.967213	-1.35177
128418729	chr11:128418729:A:G	1.60902e-05	-1.19804e-10	-1.31594
128418843	chr11:128418843:T:TA	1.33615e-05	-1.50177	-3.62583e-10
128419021	chr11:128419021:AG:A	1.53659e-05	-1.19804e-10	-1.362
128419104	chr11:128419104:C:T	4.69178e-05	-1.19804e-10	-0.245749
128419487	chr11:128419487:G:C	2.406e-05	-1.19804e-10	-0.913599
128419580	chr11:128419580:A:G	7.18564e-05	1.39812	-1.2176
128419639	chr11:128419639:A:G	1.541e-05	-1.19804e-10	-1.35913
128420281	chr11:128420281:T:C	7.90668e-06	-1.49506	-0.531375
128420348	chr11:128420348:A:G	2.44118e-05	0.409741	-1.30882
128420488	chr11:128420488:G:A	2.87145e-05	-1.19804e-10	-0.736744
128420779	chr11:128420779:G:A	3.22061e-05	-1.19804e-10	-0.621991
128420901	chr11:128420901:A:G	1.61522e-05	-1.19804e-10	-1.31209
128420949	chr11:128420949:A:G	5.99263e-06	-1.45596	-0.847661
128421112	chr11:128421112:G:A	6.45512e-06	-1.48249	-0.746788
128421188	chr11:128421188:C:T	1.56994e-05	-1.19804e-10	-1.34052
128421427	chr11:128421427:C:T	7.32298e-06	-1.124	-0.979125
128421515	chr11:128421515:C:T	1.58773e-05	-1.19804e-10	-1.32926
128421812	chr11:128421812:C:G	1.87198e-05	-1.19804e-10	-1.16456
128421963	chr11:128421963:T:A	2.39261e-05	-1.19804e-10	-0.91918
128422387	chr11:128422387:A:G	1.68022e-05	-1.19804e-10	-1.27264
128422418	chr11:128422418:A:T	2.55628e-05	0.412598	-1.26561
128422876	chr11:128422876:T:C	2.34693e-05	-0.938455	-3.62583e-10
128423464	chr11:128423464:G:A	1.64064e-05	-1.19804e-10	-1.29647
128423505	chr11:128423505:G:A	4.44819e-06	-1.39885	-1.2028
128423920	chr11:128423920:T:C	4.83487e-06	-1.5092	-1.0091
128423975	chr11:128423975:T:C	5.06049e-06	-1.10447	-1.36821
128424612	chr11:128424612:C:T	1.21277e-05	-1.59866	-3.62583e-10
128424748	chr11:128424748:C:T	3.26536e-05	-1.19804e-10	-0.608194
128425343	chr11:128425343:G:A	2.11435e-05	-1.19804e-10	-1.04282
128425536	chr11:128425536:T:C	3.5037e-06	-1.47077	-1.36956
128425708	chr11:128425708:T:C	2.1166e-05	-1.19804e-10	-1.04175
128426316	chr11:128426316:T:G	1.10411e-05	-1.56835	-0.124171
128426332	chr11:128426332:A:G	8.78504e-06	-1.56396	-0.357134
128426422	chr11:128426422:C:T	1.62898e-05	-1.19804e-10	-1.30361
128426542	chr11:128426542:T:C	4.76929e-06	-1.5397	-0.992249
128426928	chr11:128426928:T:A	5.143e-06	-1.5551	-0.901408
128426955	chr11:128426955:T:C	6.23618e-06	-1.48762	-0.776156
128427068	chr11:128427068:T:A	2.26321e-05	-1.19804e-10	-0.97478
128427155	chr11:128427155:C:A	1.88032e-05	-1.19804e-10	-1.16012
128427304	chr11:128427304:G:A	4.78057e-05	-1.19804e-10	-0.227003
128427386	chr11:128427386:A:G	1.53396e-05	-1.19804e-10	-1.36371
128427423	chr11:128427423:A:G	3.40641e-06	-1.54219	-1.3263
128427635	chr11:128427635:T:C	0.00550227	5.57646	-1.05769
128428382	chr11:128428382:A:G	3.67323e-06	-1.5744	-1.21868
128428595	chr11:128428595:T:A	4.28225e-06	-1.37072	-1.26895
128429124	chr11:128429124:C:A	1.40697e-05	-1.43267	-0.0174516
128429142	chr11:128429142:C:T	0.00031265	-1.19804e-10	1.65094
128429611	chr11:128429611:T:C	1.28589e-05	-1.54011	-3.62583e-10
128430221	chr11:128430221:G:A	1.79037e-05	-1.19804e-10	-1.20914
128430262	chr11:128430262:A:C	5.08199e-06	-1.60206	-0.866389
128430375	chr11:128430375:T:G	1.71559e-05	-1.19804e-10	-1.25181
128430551	chr11:128430551:C:T	1.52979e-05	-1.19804e-10	-1.36643
128430736	chr11:128430736:A:C	0.000146384	1.74464	-0.852559
128431058	chr11:128431058:T:C	0.0114079	4.93469	0.313223
128431199	chr11:128431199:C:T	4.51453e-06	-1.49389	-1.09295
128431202	chr11:128431202:G:A	1.67005e-05	-1.19804e-10	-1.27871
128431814	chr11:128431814:C:A	2.96948e-05	-1.19804e-10	-0.703177
128431989	chr11:128431989:T:A	1.67558e-05	-1.19804e-10	-1.27541
128432009	chr11:128432009:C:T	1.28379e-05	-1.42936	-0.112393
128432102	chr11:128432102:T:A	3.08163e-05	-1.19804e-10	-0.666105
128432343	chr11:128432343:C:A	2.3969e-05	-1.19804e-10	-0.917387
128432456	chr11:128432456:C:T	1.66462e-05	-1.19804e-10	-1.28197
128432883	chr11:128432883:T:C	1.67063e-05	-1.19804e-10	-1.27836
128432998	chr11:128432998:A:T	2.44601e-05	-1.19804e-10	-0.897103
128433009	chr11:128433009:G:T	2.44601e-05	-1.19804e-10	-0.897103
128433653	chr11:128433653:C:T	1.40194e-05	-1.42595	-0.0277575
128433840	chr11:128433840:A:G	2.74534e-05	-0.244738	-0.536921
128433970	chr11:128433970:G:A	1.69981e-05	-1.19804e-10	-1.26104
128434365	chr11:128434365:C:T	4.89151e-06	-1.57418	-0.932472
128434869	chr11:128434869:G:A	4.79419e-06	-1.56154	-0.965199
128435566	chr11:128435566:T:G	3.7001e-05	-1.19804e-10	-0.483204
128435676	chr11:128435676:G:T	7.37093e-06	-1.51658	-0.58002
128435848	chr11:128435848:CT:C	3.22141e-05	-1.19804e-10	-0.621745
128435976	chr11:128435976:G:A	6.56776e-06	-1.59843	-0.61354
128435977	chr11:128435977:C:A	6.77236e-06	-1.59918	-0.58212
128436021	chr11:128436021:A:T	3.52278e-06	-1.4805	-1.35439
128436048	chr11:128436048:G:A	4.75193e-06	-1.55764	-0.977959
128436125	chr11:128436125:G:A	0.000183102	1.93281	-0.816911
128436652	chr11:128436652:C:A	2.70155e-05	-1.19804e-10	-0.797737
128437423	chr11:128437423:C:A	3.20606e-05	-1.19804e-10	-0.626519
128437532	chr11:128437532:C:T	1.82809e-05	-1.19804e-10	-1.18829
128437605	chr11:128437605:A:G	4.88018e-06	-1.53656	-0.972409
128437752	chr11:128437752:TCAAA:T	1.77453e-05	-1.19804e-10	-1.21802
128437919	chr11:128437919:T:C	0.00824177	4.79586	0.126961
128438007	chr11:128438007:T:C	1.97385e-05	-1.19804e-10	-1.11158
128438466	chr11:128438466:T:C	3.41432e-06	-1.54988	-1.31628
128438481	chr11:128438481:C:A	1.25406e-05	-1.56518	-3.62583e-10
128438518	chr11:128438518:G:A	1.671e-05	-1.19804e-10	-1.27814
128438934	chr11:128438934:T:A	1.90641e-05	-1.19804e-10	-1.14634
128439096	chr11:128439096:TGAAG:T	3.32393e-06	-1.55822	-1.33478
128439285	chr11:128439285:C:T	1.58518e-05	-1.19804e-10	-1.33086
128439540	chr11:128439540:C:T	7.33753e-05	0.20144	-3.62583e-10
128439830	chr11:128439830:A:G	3.87006e-05	-1.19804e-10	-0.438292
128440094	chr11:128440094:G:A	3.7129e-05	-1.19804e-10	-0.47975
128440451	chr11:128440451:G:A	0.00423149	5.41004	-1.15388
128440735	chr11:128440735:A:C	1.57198e-05	-1.35461	0.01538
128440758	chr11:128440758:A:G	1.77084e-05	-1.19804e-10	-1.22011
128440875	chr11:128440875:C:T	1.794e-05	-1.41767	0.210561
128440905	chr11:128440905:G:A	1.27147e-05	-1.55139	-3.62583e-10
128441561	chr11:128441561:C:T	1.59691e-05	-1.19804e-10	-1.32349
128441674	chr11:128441674:A:G	1.53616e-05	-1.36227	-3.62583e-10
128441875	chr11:128441875:G:A	1.67322e-05	-1.27681	-3.62583e-10
128442298	chr11:128442298:A:G	0.000473773	2.06658	-3.62583e-10
128442502	chr11:128442502:A:AT	0.0251613	6.03892	-3.62583e-10
128442911	chr11:128442911:C:T	1.67251e-05	-1.27724	-3.62583e-10
128443375	chr11:128443375:A:T	0.026419	6.08769	-3.62583e-10
128443816	chr11:128443816:G:A	1.26706e-05	-1.55486	-3.62583e-10
128443857	chr11:128443857:T:C	2.59854e-05	-1.19804e-10	-0.836613
128444529	chr11:128444529:A:G	1.50265e-05	-1.38433	-3.62583e-10
128445149	chr11:128445149:C:T	1.2707e-05	-1.55199	-3.62583e-10
128446794	chr11:128446794:G:A	6.60558e-05	-1.19804e-10	0.0963529
128447581	chr11:128447581:G:A	1.37191e-05	-1.41975	-0.0556163
128447702	chr11:128447702:A:G	5.16325e-06	-1.60206	-0.850522
128447705	chr11:128447705:G:A	3.9839e-05	-1.19804e-10	-0.4093
128447862	chr11:128447862:A:G	1.45285e-05	-1.41804	-3.62583e-10
128448162	chr11:128448162:G:T	4.62065e-05	-0.261027	-3.62583e-10
128448417	chr11:128448417:CAG:C	0.0132224	5.30502	0.090497
128448626	chr11:128448626:G:T	1.6761e-05	-1.19804e-10	-1.27509
128448708	chr11:128448708:G:C	3.097e-05	-1.19804e-10	-0.661129
128449251	chr11:128449251:A:G	2.12412e-05	0.317547	-1.35575
128449511	chr11:128449511:C:T	2.07692e-05	-1.19804e-10	-1.06068
128449644	chr11:128449644:G:C	3.45069e-05	-1.19804e-10	-0.552988
128449900	chr11:128449900:C:T	4.82446e-06	-1.56983	-0.950615
128449911	chr11:128449911:G:C	1.41609e-05	-1.489	0.0453368
128450177	chr11:128450177:C:T	0.0109283	5.28676	-0.0817987
128450242	chr11:128450242:G:A	5.22158e-06	-1.55876	-0.882585
128450484	chr11:128450484:A:G	5.86995e-05	-1.19804e-10	-0.0217163
128450804	chr11:128450804:C:T	1.36812e-05	-1.47885	0.000721067
128451101	chr11:128451101:G:A	3.35499e-05	-1.19804e-10	-0.581115
128451964	chr11:128451964:G:A	1.95241e-05	-1.19804e-10	-1.1225
128452317	chr11:128452317:A:G	4.16913e-05	0.971384	-1.33524
128452707	chr11:128452707:G:A	1.84255e-05	-0.0887937	-1.09162
128452727	chr11:128452727:T:C	4.53114e-06	-1.29649	-1.28668
128452828	chr11:128452828:G:A	5.03411e-06	-1.52006	-0.957847
128453038	chr11:128453038:CA:C	3.76343e-05	-1.19804e-10	-0.466232
128453229	chr11:128453229:T:C	7.9328e-06	-1.56187	-0.461274
128454391	chr11:128454391:G:A	1.54852e-05	-1.19804e-10	-1.35426
128454935	chr11:128454935:C:T	3.7063e-05	-1.19804e-10	-0.481529
128455456	chr11:128455456:C:A	2.76677e-05	-1.19804e-10	-0.773883
128455480	chr11:128455480:A:C	1.18471e-05	-1.51706	-0.105005
128455490	chr11:128455490:T:A	9.68742e-06	-1.57224	-0.251076
128455658	chr11:128455658:T:C	0.0862146	6.40087	0.869573
128455812	chr11:128455812:G:A	6.10613e-06	-1.53982	-0.745031
128455833	chr11:128455833:T:C	0.0202218	6.35049	-0.530127
128455891	chr11:128455891:A:T	0.000481937	2.08367	-3.62583e-10
128456155	chr11:128456155:A:G	0.0188015	5.23665	0.510891
128456175	chr11:128456175:G:A	0.00050349	2.12742	-3.62583e-10
128456506	chr11:128456506:T:C	3.61234e-05	0.851303	-1.35851
128456527	chr11:128456527:G:A	3.95652e-05	-1.19804e-10	-0.416199
128456568	chr11:128456568:C:T	0.000170612	2.11199	-1.06674
128456676	chr11:128456676:C:T	2.3778e-05	-1.19804e-10	-0.925385
128456707	chr11:128456707:CAA:C	0.000272759	2.40565	-0.89121
128457186	chr11:128457186:T:C	1.97498e-05	-1.19804e-10	-1.111
128457272	chr11:128457272:T:C	1.75213e-05	-1.19804e-10	-1.23073
128457580	chr11:128457580:A:C	4.4592e-05	-1.19804e-10	-0.296593
128457948	chr11:128457948:C:T	1.28358e-05	-1.54191	-3.62583e-10
128458429	chr11:128458429:C:T	1.83243e-05	-1.19804e-10	-1.18592
128458561	chr11:128458561:T:A	3.53725e-05	-1.19804e-10	-0.528214
128459018	chr11:128459018:G:A	0.366182	9.76877	-1.05204
128459064	chr11:128459064:C:T	4.22749e-06	-1.37421	-1.27833
128459379	chr11:128459379:A:G	1.86326e-05	-1.16924	-3.62583e-10
128460591	chr11:128460591:G:C	1.54414e-05	-1.19804e-10	-1.3571
128460625	chr11:128460625:T:C	0.222228	6.64006	1.57726
128460792	chr11:128460792:T:G	1.76046e-05	-1.19804e-10	-1.22599
128461535	chr11:128461535:A:G	2.44934e-05	-1.19804e-10	-0.895744
128461544	chr11:128461544:A:C	2.45404e-05	-1.19804e-10	-0.893825
128461688	chr11:128461688:G:A	5.01295e-05	-1.19804e-10	-0.179539
128462078	chr11:128462078:T:C	1.97992e-05	-1.19804e-10	-1.10851
128462740	chr11:128462740:A:G	2.7886e-05	-1.19804e-10	-0.766023
128463121	chr11:128463121:CAT:C	0.00204983	4.85464	-1.32327
128463160	chr11:128463160:C:T	1.69535e-05	-0.403747	-0.859924
128463314	chr11:128463314:G:T	2.88164e-05	-1.19804e-10	-0.733205
128463320	chr11:128463320:T:C	1.61014e-05	-0.109655	-1.20558
128463377	chr11:128463377:T:C	1.93587e-05	-1.52555	0.394548
128463379	chr11:128463379:G:T	1.52926e-05	-1.19804e-10	-1.36678
128463608	chr11:128463608:T:C	6.22015e-05	1.26185	-1.22562
128463698	chr11:128463698:G:A	3.09633e-05	-1.19804e-10	-0.661344
128463910	chr11:128463910:A:G	5.06013e-06	-1.19608	-1.27668
128463980	chr11:128463980:G:A	4.00004e-06	-1.39211	-1.31573
128464298	chr11:128464298:CAG:C	2.72652e-05	-1.19804e-10	-0.788536
128464465	chr11:128464465:G:A	7.61848e-06	-1.00565	-1.05792
128464606	chr11:128464606:G:A	3.97566e-05	-1.19804e-10	-0.411372
128465271	chr11:128465271:G:A	1.55268e-05	-1.19804e-10	-1.35158
128465563	chr11:128465563:A:C	5.73077e-05	-1.19804e-10	-0.0457119
128465762	chr11:128465762:G:A	3.72184e-06	-1.4723	-1.30763
128466142	chr11:128466142:G:A	0.00157965	4.62752	-1.35671
128466149	chr11:128466149:G:C	2.59274e-05	0.348562	-1.18741
128466155	chr11:128466155:C:T	2.89387e-05	-1.19804e-10	-0.728968
128466591	chr11:128466591:T:C	7.01652e-06	-0.875041	-1.27084
128466619	chr11:128466619:A:G	6.29335e-06	-0.88625	-1.3684
128466759	chr11:128466759:A:G	2.1378e-05	-0.0205359	-1.01125
128466932	chr11:128466932:G:A	1.69221e-05	-1.19804e-10	-1.26553
128467508	chr11:128467508:TC:T	1.88112e-05	-1.1597	-3.62583e-10
128467750	chr11:128467750:G:A	1.54596e-05	-1.19804e-10	-1.35592
128468102	chr11:128468102:A:G	3.39026e-05	-0.610439	0.0397843
128468236	chr11:128468236:A:C	6.01891e-06	-0.947985	-1.35126
128468721	chr11:128468721:C:T	2.6391e-05	-1.19804e-10	-0.821123
128468874	chr11:128468874:T:A	0.00136779	4.44644	-1.31963
128469280	chr11:128469280:C:A	4.16237e-06	-1.34378	-1.32428
128469624	chr11:128469624:C:T	1.26612e-05	-1.55561	-3.62583e-10
128469867	chr11:128469867:T:C	0.00153231	4.60214	-1.36176
128469894	chr11:128469894:A:C	0.00137835	4.50313	-1.36864
128469929	chr11:128469929:C:G	0.000161086	2.35744	-1.36965
128470292	chr11:128470292:G:A	2.28383e-05	-1.19804e-10	-0.965708
128470452	chr11:128470452:T:C	6.40726e-06	-1.14803	-1.08868
128470691	chr11:128470691:T:C	1.52495e-05	-1.19804e-10	-1.3696
128470923	chr11:128470923:A:G	1.52559e-05	-1.19804e-10	-1.36918
128471593	chr11:128471593:T:C	4.07795e-06	-1.32084	-1.36772
128471837	chr11:128471837:T:C	4.38931e-05	-1.19804e-10	-0.312391
128472039	chr11:128472039:T:C	1.21729e-05	-1.59493	-3.62583e-10
128472409	chr11:128472409:A:C	3.38253e-06	-1.54367	-1.33185
128473049	chr11:128473049:G:A	7.56317e-06	-1.08915	-0.981705
128473062	chr11:128473062:A:G	5.16953e-06	-1.19004	-1.26133
128473267	chr11:128473267:G:A	5.08607e-06	-1.27815	-1.18949
128474976	chr11:128474976:C:G	2.42696e-05	-1.58677	0.68185
128475708	chr11:128475708:C:T	0.000110119	0.60741	-3.62583e-10
128475792	chr11:128475792:C:T	2.05665e-05	-1.19804e-10	-1.07048
128476311	chr11:128476311:G:T	1.6469e-05	-1.19804e-10	-1.29267
128476494	chr11:128476494:T:C	4.15652e-06	-1.30306	-1.36641
128476670	chr11:128476670:G:A	2.28487e-05	-1.49423	0.528976
128476754	chr11:128476754:G:A	2.30214e-05	-1.19804e-10	-0.957725
128476898	chr11:128476898:T:C	2.47641e-05	-1.19027	0.305516
128477145	chr11:128477145:G:A	1.06678e-05	-0.561208	-1.16571
128477828	chr11:128477828:T:C	2.23835e-05	-1.60181	0.615985
128478055	chr11:128478055:C:T	1.76761e-05	-1.19804e-10	-1.22194
128479013	chr11:128479013:C:T	5.39887e-05	-1.19804e-10	-0.105372
128479409	chr11:128479409:T:C	1.5292e-05	-1.19804e-10	-1.36682
128479535	chr11:128479535:T:C	0.0016288	4.65354	-1.35209
128480176	chr11:128480176:C:T	4.27837e-06	-1.27949	-1.36109
128480366	chr11:128480366:T:C	2.83226e-05	-1.60154	0.851055
128480568	chr11:128480568:G:A	1.56934e-05	-1.19804e-10	-1.34091
128480653	chr11:128480653:G:A	1.95979e-05	-1.19804e-10	-1.11873
128480758	chr11:128480758:T:C	7.07779e-05	1.12406	-0.958656
128480791	chr11:128480791:C:T	3.26199e-06	-1.55957	-1.35224
128480851	chr11:128480851:A:G	9.38001e-06	-0.526593	-1.32897
128481131	chr11:128481131:C:T	2.57719e-05	-1.19804e-10	-0.844865
128481155	chr11:128481155:CT:C	0.00053833	2.26069	-0.0663676
128481247	chr11:128481247:G:T	5.21528e-05	1.18757	-1.32754
128481922	chr11:128481922:G:A	6.98174e-06	-0.881093	-1.26976
128482112	chr11:128482112:T:A	3.36751e-05	-1.19804e-10	-0.577389
128482139	chr11:128482139:C:T	4.21711e-05	-1.19804e-10	-0.352414
128482180	chr11:128482180:T:C	2.24209e-05	-1.19804e-10	-0.984152
128482467	chr11:128482467:G:A	2.56037e-05	-0.174734	-0.676678
128482633	chr11:128482633:C:T	4.03911e-05	-1.19804e-10	-0.395538
128482806	chr11:128482806:G:A	2.1778e-05	-1.19804e-10	-1.01325
128483112	chr11:128483112:C:T	0.000103139	0.00279844	0.539132
128483276	chr11:128483276:T:C	7.43011e-06	-0.933596	-1.15501
128483302	chr11:128483302:A:G	1.58752e-05	-1.19804e-10	-1.32939
128484044	chr11:128484044:A:C	1.7339e-05	-1.19804e-10	-1.24119
128484217	chr11:128484217:C:T	1.56001e-05	-1.19804e-10	-1.34687
128484384	chr11:128484384:G:A	1.55933e-05	-1.19804e-10	-1.34731
128484465	chr11:128484465:T:C	1.80046e-05	-0.352868	-0.850651
128484477	chr11:128484477:T:C	2.66196e-05	0.548905	-1.3614
128485181	chr11:128485181:G:C	1.5342e-05	-1.19804e-10	-1.36355
128485335	chr11:128485335:T:C	9.5133e-06	-1.1745	-0.666962
128485376	chr11:128485376:C:T	1.9024e-05	-0.396169	-0.752275
128485423	chr11:128485423:A:C	3.10939e-05	-1.54491	0.887776
128485560	chr11:128485560:G:C	9.19673e-06	-1.16684	-0.708463
128485731	chr11:128485731:A:T	2.84295e-05	-1.53499	0.788274
128485964	chr11:128485964:T:C	2.01472e-05	-0.341329	-0.749754
128486833	chr11:128486833:A:C	1.04321e-05	-0.393668	-1.35559
128487785	chr11:128487785:A:G	1.5682e-05	-1.19804e-10	-1.34163
128488007	chr11:128488007:A:G	1.34861e-05	-0.323656	-1.16883
128488088	chr11:128488088:T:C	1.60507e-05	-1.19804e-10	-1.31839
128488207	chr11:128488207:C:T	9.94829e-05	-1.19804e-10	0.505838
128489676	chr11:128489676:T:A	1.67374e-05	-1.19804e-10	-1.2765
128489856	chr11:128489856:A:G	2.89832e-05	-1.19804e-10	-0.72743
128490283	chr11:128490283:C:T	1.566e-05	-0.0578285	-1.28521
128491274	chr11:128491274:C:A	2.45065e-05	0.0868289	-0.982038
128491299	chr11:128491299:C:T	1.31183e-05	-0.541312	-0.978826
128491630	chr11:128491630:G:A	1.52544e-05	-1.19804e-10	-1.36928
128492315	chr11:128492315:C:T	1.52542e-05	-1.19804e-10	-1.36929
128492521	chr11:128492521:C:T	1.97009e-05	-1.19804e-10	-1.11348
128492793	chr11:128492793:GT:G	1.86331e-05	-1.19804e-10	-1.16921
128492803	chr11:128492803:A:G	1.67126e-05	-1.19804e-10	-1.27798
128492878	chr11:128492878:A:G	1.5702e-05	-1.19804e-10	-1.34036
128492914	chr11:128492914:T:C	1.80379e-05	-1.19804e-10	-1.20167
128492941	chr11:128492941:G:C	2.73812e-05	0.0153969	-0.799689
128493342	chr11:128493342:C:T	4.25187e-05	-1.19804e-10	-0.344203
128493343	chr11:128493343:G:A	3.36841e-05	-1.19804e-10	-0.577121
128493462	chr11:128493462:C:T	1.63868e-05	-1.19804e-10	-1.29767
128494072	chr11:128494072:A:G	5.96439e-06	-1.13509	-1.17325
128494175	chr11:128494175:G:A	0.000891637	3.91414	-1.21523
128494499	chr11:128494499:C:T	1.63028e-05	-1.19804e-10	-1.30281
128495613	chr11:128495613:G:A	1.52616e-05	-1.19804e-10	-1.36881
128495622	chr11:128495622:T:G	1.64692e-05	-1.19804e-10	-1.29265
128495726	chr11:128495726:AAG:A	7.35635e-05	-1.19804e-10	0.204001
128495790	chr11:128495790:A:T	6.11904e-06	-1.1015	-1.18125
128495968	chr11:128495968:T:C	8.40857e-06	-1.56106	-0.403841
128496037	chr11:128496037:A:C	0.00061029	3.51073	-1.19095
128496197	chr11:128496197:T:A	1.62113e-05	-1.19804e-10	-1.30844
128496326	chr11:128496326:T:C	5.93571e-06	-1.11703	-1.19613
128496631	chr11:128496631:T:C	2.16699e-05	-1.19804e-10	-1.01822
128497009	chr11:128497009:C:G	5.92545e-05	-1.19804e-10	-0.0123053
128497867	chr11:128497867:G:A	6.46801e-06	-1.53625	-0.691027
128497904	chr11:128497904:T:G	0.000312025	2.74454	-1.09561
128498356	chr11:128498356:C:T	0.000328491	2.85993	-1.15956
128498435	chr11:128498435:T:C	1.94164e-05	-1.19804e-10	-1.12803
128498843	chr11:128498843:T:C	1.59967e-05	-1.19804e-10	-1.32176
128499381	chr11:128499381:A:G	6.2622e-06	-1.09319	-1.16643
128499702	chr11:128499702:C:T	1.69816e-05	-0.44386	-0.818158
128500159	chr11:128500159:G:C	1.91323e-05	-1.19804e-10	-1.14277
128501135	chr11:128501135:C:T	1.58165e-05	-1.19804e-10	-1.3331
128501725	chr11:128501725:A:T	1.84275e-05	-1.1803	-3.62583e-10
128502273	chr11:128502273:G:A	1.02635e-05	-0.459049	-1.30651
128503234	chr11:128503234:C:A	1.64972e-05	-1.19804e-10	-1.29096
128504164	chr11:128504164:C:T	1.58223e-05	-1.19804e-10	-1.33273
128504381	chr11:128504381:C:T	3.37738e-05	-1.19804e-10	-0.574461
128504801	chr11:128504801:AT:A	5.75774e-05	-1.19804e-10	-0.0410172
128504818	chr11:128504818:C:T	5.87275e-06	-1.59689	-0.726933
128505329	chr11:128505329:A:C	1.55342e-05	-1.19804e-10	-1.3511
128505345	chr11:128505345:G:A	5.78519e-05	-1.19804e-10	-0.0362619
128505933	chr11:128505933:T:C	5.37965e-06	-1.50511	-0.906413
128506200	chr11:128506200:T:G	3.30007e-06	-1.56737	-1.33283
128506581	chr11:128506581:G:C	3.39732e-06	-1.59282	-1.27834
128506624	chr11:128506624:C:T	1.5905e-05	-1.19804e-10	-1.32751
128506679	chr11:128506679:A:C	1.53613e-05	-1.19804e-10	-1.3623
128506999	chr11:128506999:G:C	3.71963e-06	-1.4592	-1.32132
128507585	chr11:128507585:A:G	3.65253e-06	-1.58585	-1.21287
128508871	chr11:128508871:T:G	8.81912e-06	-0.821284	-1.09594
128509016	chr11:128509016:C:T	1.89255e-05	-1.19804e-10	-1.15364
128509106	chr11:128509106:C:G	0.000103223	-1.19804e-10	0.542744
128509411	chr11:128509411:C:A	1.80469e-05	-1.19804e-10	-1.20117
128509893	chr11:128509893:AG:A	2.06021e-05	-1.19804e-10	-1.06876
128510177	chr11:128510177:C:G	2.11016e-05	-1.0448	-3.62583e-10
128510571	chr11:128510571:G:T	1.78005e-05	-1.19804e-10	-1.21492
128510630	chr11:128510630:T:C	8.02966e-06	-0.649111	-1.3619
128510793	chr11:128510793:T:C	1.77931e-05	-1.19804e-10	-1.21534
128510993	chr11:128510993:G:A	0.000133846	-1.19804e-10	0.802545
128511913	chr11:128511913:A:G	1.58163e-05	-1.19804e-10	-1.33311
128511972	chr11:128511972:A:C	3.50686e-06	-1.4961	-1.34333
128512567	chr11:128512567:C:T	7.06162e-06	-0.831566	-1.30791
128512797	chr11:128512797:G:T	2.58883e-05	-1.19804e-10	-0.840356
128512859	chr11:128512859:G:A	7.24702e-06	-0.767885	-1.34567
128512909	chr11:128512909:G:A	6.90198e-06	-0.793103	-1.36924
128512978	chr11:128512978:C:T	2.15317e-05	-1.19804e-10	-1.02462
128513121	chr11:128513121:T:C	1.83714e-05	-1.19804e-10	-1.18335
128513182	chr11:128513182:T:C	3.84713e-06	-1.38629	-1.36053
128513585	chr11:128513585:T:G	4.01143e-05	-1.05785	0.655431
128513792	chr11:128513792:C:T	8.21587e-06	-0.634605	-1.35347
128514171	chr11:128514171:TCTC:T	1.7172e-05	-1.19804e-10	-1.25087
128514349	chr11:128514349:G:A	1.64853e-05	-1.19804e-10	-1.29168
128514350	chr11:128514350:C:T	1.56503e-05	-1.19804e-10	-1.34365
128514446	chr11:128514446:A:T	6.76887e-06	-0.813088	-1.36873
128514702	chr11:128514702:C:T	2.75115e-05	-1.19804e-10	-0.779544
128515274	chr11:128515274:G:A	3.33502e-06	-1.59017	-1.2995
128515470	chr11:128515470:T:C	8.9097e-06	-1.04597	-0.861038
128516011	chr11:128516011:T:C	6.82308e-06	-1.00755	-1.16629
128516719	chr11:128516719:A:T	2.94385e-05	-1.19804e-10	-0.711845
128517125	chr11:128517125:G:A	2.91565e-05	-0.721469	-3.62583e-10
128517151	chr11:128517151:C:G	1.82422e-05	-1.19804e-10	-1.19041
128517425	chr11:128517425:A:T	1.6031e-05	-1.19804e-10	-1.31962
128517527	chr11:128517527:T:C	3.4836e-06	-1.52063	-1.32545
128518597	chr11:128518597:C:G	4.89693e-06	-1.25764	-1.2479
128518878	chr11:128518878:G:A	4.43786e-05	0.826623	-1.12801
128519253	chr11:128519253:C:A	2.53948e-05	-1.19804e-10	-0.859601
128520117	chr11:128520117:G:A	1.07764e-05	-0.354793	-1.362
128520174	chr11:128520174:A:T	6.91345e-06	-0.985158	-1.17552
128520469	chr11:128520469:A:T	5.37757e-05	0.649806	-0.759133
128520530	chr11:128520530:T:C	9.60279e-06	-1.02085	-0.811242
128520545	chr11:128520545:C:T	1.61745e-05	-1.19804e-10	-1.31071
128520782	chr11:128520782:A:G	7.28085e-06	-0.780088	-1.32881
128521032	chr11:128521032:T:A	7.67949e-06	-0.939917	-1.11568
128521687	chr11:128521687:A:G	2.88222e-05	-0.733001	-3.62583e-10
128522042	chr11:128522042:C:T	0.000114557	-0.612098	1.25902
128523282	chr11:128523282:C:T	2.72247e-05	-1.19804e-10	-0.790023
128523408	chr11:128523408:G:A	1.55775e-05	-1.34832	-3.62583e-10
128524232	chr11:128524232:C:T	2.53103e-05	-1.19804e-10	-0.862936
128524573	chr11:128524573:T:C	3.55376e-05	-1.19804e-10	-0.523557
128524668	chr11:128524668:G:T	1.75895e-05	-1.19804e-10	-1.22685
128525203	chr11:128525203:AG:A	5.81583e-06	-1.00002	-1.33354
128525411	chr11:128525411:T:G	0.000115943	-1.19804e-10	0.658947
128525733	chr11:128525733:G:T	1.08883e-05	-0.830838	-0.875624
128526052	chr11:128526052:A:G	0.000157442	-0.512282	1.47719
128526586	chr11:128526586:G:A	1.81306e-05	-1.19804e-10	-1.19655
128526785	chr11:128526785:G:T	6.23464e-06	-0.898984	-1.36504
128526843	chr11:128526843:A:G	5.06687e-05	-1.21453	1.04569
128527719	chr11:128527719:A:C	6.87912e-06	-0.914347	-1.25131
128527857	chr11:128527857:T:C	2.99073e-05	-1.19804e-10	-0.696044
128527996	chr11:128527996:C:CA	1.63804e-05	-1.19804e-10	-1.29806
128528031	chr11:128528031:G:A	2.04925e-05	-1.19804e-10	-1.07409
128528414	chr11:128528414:T:G	5.39341e-06	-1.03932	-1.36965
128529043	chr11:128529043:C:T	0.000160455	0.658378	0.325489
128529650	chr11:128529650:T:C	1.94583e-05	-1.19804e-10	-1.12587
128530373	chr11:128530373:AAAG:A	1.98175e-05	-1.19804e-10	-1.10758
128530489	chr11:128530489:C:T	1.72223e-05	-1.19804e-10	-1.24794
128530500	chr11:128530500:A:C	1.87669e-05	-1.19804e-10	-1.16205
128530736	chr11:128530736:A:G	4.50106e-05	-0.287249	-3.62583e-10
128531080	chr11:128531080:A:G	1.82039e-05	-1.19804e-10	-1.19251
128531463	chr11:128531463:G:A	5.92631e-05	-0.465026	0.452865
128531480	chr11:128531480:G:A	2.07309e-05	-1.19804e-10	-1.06252
128531523	chr11:128531523:A:C	1.88621e-05	-1.15699	-3.62583e-10
128531758	chr11:128531758:T:C	1.53846e-05	-1.19804e-10	-1.36078
128532402	chr11:128532402:G:T	1.747e-05	-1.19804e-10	-1.23366
128532465	chr11:128532465:G:A	1.53186e-05	-1.19804e-10	-1.36508
128532667	chr11:128532667:T:C	1.63742e-05	-1.19804e-10	-1.29844
128533061	chr11:128533061:A:G	2.6313e-05	-1.19804e-10	-0.824083
128533070	chr11:128533070:C:T	1.23011e-05	-1.58446	-3.62583e-10
128533109	chr11:128533109:G:A	6.00564e-05	-0.48357	0.484706
128533280	chr11:128533280:C:T	1.59124e-05	-1.19804e-10	-1.32705
128533608	chr11:128533608:T:C	2.07777e-05	-1.19804e-10	-1.06027
128534262	chr11:128534262:C:G	1.35632e-05	-1.48679	-3.62583e-10
128534630	chr11:128534630:C:T	6.98302e-06	-0.786482	-1.36418
128534888	chr11:128534888:C:T	1.2697e-05	-1.55278	-3.62583e-10
128535460	chr11:128535460:T:C	4.6531e-05	-1.19804e-10	-0.254029
128535765	chr11:128535765:C:T	4.48796e-05	-1.19804e-10	-0.290163
128536543	chr11:128536543:A:G	1.96914e-05	-1.48426	0.370295
128536880	chr11:128536880:T:C	3.31143e-05	-1.35265	0.758473
128537225	chr11:128537225:G:A	1.71668e-05	-1.19804e-10	-1.25117
128538187	chr11:128538187:CTGAT:C	2.03341e-05	-1.19804e-10	-1.08185
128538441	chr11:128538441:A:G	0.000167723	-1.19804e-10	1.02817
128538741	chr11:128538741:CACACAT:C	1.68819e-05	-1.19804e-10	-1.2679
128538995	chr11:128538995:C:G	1.91664e-05	-1.19804e-10	-1.14099
128539003	chr11:128539003:C:T	1.62772e-05	-1.19804e-10	-1.30438
128539233	chr11:128539233:C:T	0.000226753	-1.19804e-10	1.32971
128539304	chr11:128539304:G:A	1.58798e-05	-1.19804e-10	-1.3291
128540369	chr11:128540369:T:C	2.18351e-05	-1.47302	0.462392
128540374	chr11:128540374:A:G	4.74227e-05	-1.19804e-10	-0.235047
128540449	chr11:128540449:A:G	2.6031e-05	-1.45797	0.62311
128540530	chr11:128540530:A:G	1.53732e-05	-1.19804e-10	-1.36152
128540785	chr11:128540785:T:C	5.0772e-06	-1.17223	-1.29716
128540941	chr11:128540941:C:T	7.93216e-05	-1.32435	1.60371
128541087	chr11:128541087:G:A	1.57421e-05	-1.19804e-10	-1.33781
128541993	chr11:128541993:G:C	0.000202686	-1.19804e-10	1.21751
128542976	chr11:128542976:C:T	9.5396e-05	0.463889	-3.62583e-10
128543300	chr11:128543300:G:C	4.31189e-05	-1.19804e-10	-0.330187
128543521	chr11:128543521:C:T	3.74016e-05	-1.19804e-10	-0.472434
128543968	chr11:128543968:T:C	1.11009e-05	-1.60199	-0.0851333
128544038	chr11:128544038:C:T	1.59243e-05	-1.19804e-10	-1.3263
128545074	chr11:128545074:T:G	2.13211e-05	-1.56188	0.527427
128545206	chr11:128545206:A:T	1.7345e-05	-1.19804e-10	-1.24084
128545730	chr11:128545730:G:A	1.5617e-05	-1.19804e-10	-1.34579
128545829	chr11:128545829:ATG:A	1.69423e-05	-1.19804e-10	-1.26433
128546049	chr11:128546049:C:T	2.03897e-05	-1.19804e-10	-1.07912
128546171	chr11:128546171:T:C	1.69543e-05	-1.19804e-10	-1.26362
128546175	chr11:128546175:G:A	2.47117e-05	-1.19804e-10	-0.886871
128546451	chr11:128546451:C:T	1.7276e-05	-1.19804e-10	-1.24483
128546460	chr11:128546460:C:T	1.69528e-05	-1.19804e-10	-1.26372
128546870	chr11:128546870:C:T	4.09492e-05	-1.19804e-10	-0.381814
128546974	chr11:128546974:G:A	2.46715e-05	-1.19804e-10	-0.888498
128547190	chr11:128547190:C:T	1.6892e-05	-1.19804e-10	-1.26731
128547459	chr11:128547459:T:C	0.000122233	0.711784	-3.62583e-10
128547477	chr11:128547477:A:G	1.64473e-05	-1.19804e-10	-1.29399
128547601	chr11:128547601:T:G	1.79191e-05	-1.19804e-10	-1.20828
128547657	chr11:128547657:C:T	1.52633e-05	-1.19804e-10	-1.36869
128547812	chr11:128547812:G:A	1.95293e-05	-1.19804e-10	-1.12223
128548448	chr11:128548448:G:A	4.45531e-06	-1.60096	-0.999095
128548458	chr11:128548458:G:A	7.47704e-06	-0.714125	-1.36819
128548673	chr11:128548673:G:A	1.63751e-05	-1.19804e-10	-1.29838
128549753	chr11:128549753:C:T	1.61791e-05	-1.19804e-10	-1.31043
128550304	chr11:128550304:C:G	1.84669e-05	-1.19804e-10	-1.17817
128550402	chr11:128550402:C:T	1.73228e-05	-1.24212	-3.62583e-10
128550517	chr11:128550517:G:C	1.88363e-05	-1.19804e-10	-1.15836
128550584	chr11:128550584:G:A	1.91736e-05	-1.19804e-10	-1.14061
128550946	chr11:128550946:G:A	1.89985e-05	-1.19804e-10	-1.14979
128550978	chr11:128550978:T:C	1.74085e-05	-0.174183	-1.06301
128551031	chr11:128551031:C:A	2.33796e-05	-0.22214	-0.720143
128551280	chr11:128551280:G:A	1.37864e-05	-0.484316	-0.986149
128551305	chr11:128551305:A:C	3.81931e-05	-1.19804e-10	-0.451492
128551483	chr11:128551483:T:C	2.08394e-05	-1.19804e-10	-1.0573
128551691	chr11:128551691:A:G	2.87924e-05	-0.18781	-0.546225
128552045	chr11:128552045:G:A	1.93913e-05	-1.19804e-10	-1.12933
128552278	chr11:128552278:T:C	1.8704e-05	-1.19804e-10	-1.16541
128552646	chr11:128552646:T:C	1.72751e-05	-0.183717	-1.06116
128552748	chr11:128552748:C:T	8.73001e-06	-0.561421	-1.36596
128553002	chr11:128553002:A:AGCAGAGAGGAG	2.51049e-05	-1.19804e-10	-0.871084
128553247	chr11:128553247:G:A	3.93439e-06	-1.55452	-1.16988
128553965	chr11:128553965:T:A	4.49885e-06	-1.59266	-0.997666
128554419	chr11:128554419:A:C	7.39402e-06	-1.05887	-1.03461
128554613	chr11:128554613:G:A	1.68345e-05	-1.19804e-10	-1.27072
128555103	chr11:128555103:G:A	1.56229e-05	-1.19804e-10	-1.34541
128555266	chr11:128555266:G:A	0.000160505	-1.19804e-10	0.984179
128555633	chr11:128555633:A:C	1.55381e-05	-1.19804e-10	-1.35085
128556833	chr11:128556833:T:C	1.24491e-05	-0.59847	-0.974034
128557294	chr11:128557294:A:G	1.20938e-05	-1.60146	-3.62583e-10
128557660	chr11:128557660:T:A	2.42878e-05	-1.19804e-10	-0.904175
128557671	chr11:128557671:C:CT	1.53301e-05	-1.19804e-10	-1.36433
128557970	chr11:128557970:A:T	0.000102817	-1.19804e-10	0.538801
128557989	chr11:128557989:G:C	1.21408e-05	-1.59758	-3.62583e-10
128558110	chr11:128558110:T:C	7.01863e-06	-0.835945	-1.30963
128558193	chr11:128558193:G:A	9.77763e-05	-1.19804e-10	0.488534
128558272	chr11:128558272:C:G	2.0814e-05	-1.19804e-10	-1.05852
128558296	chr11:128558296:G:A	0.000103251	-1.19804e-10	0.543019
128558802	chr11:128558802:G:T	0.000109794	-1.19804e-10	0.604463
128558890	chr11:128558890:G:T	1.24864e-05	-1.56951	-3.62583e-10
128560393	chr11:128560393:G:A	6.63456e-06	-1.1257	-1.07616
128561166	chr11:128561166:G:A	1.99945e-05	-1.19804e-10	-1.09869
128561738	chr11:128561738:C:T	1.53467e-05	-1.19804e-10	-1.36325
128561905	chr11:128561905:G:A	3.53657e-05	-1.19804e-10	-0.528404
128562351	chr11:128562351:G:C	2.37871e-05	-1.19804e-10	-0.925006
128563078	chr11:128563078:A:G	3.35022e-06	-1.54629	-1.33883
128563131	chr11:128563131:C:A	1.60111e-05	-1.19804e-10	-1.32087
128563424	chr11:128563424:A:G	7.42045e-06	-1.51159	-0.578321
128564520	chr11:128564520:C:T	1.63737e-05	-1.19804e-10	-1.29847
128565208	chr11:128565208:A:G	3.51447e-06	-1.47212	-1.36514
128565571	chr11:128565571:G:C	1.95129e-05	-1.12307	-3.62583e-10
128565680	chr11:128565680:G:A	3.56686e-06	-1.46655	-1.35591
128566073	chr11:128566073:G:A	1.52805e-05	-1.19804e-10	-1.36757
128566241	chr11:128566241:A:G	1.55204e-05	-1.19804e-10	-1.352
128566360	chr11:128566360:G:A	4.81298e-05	-1.19804e-10	-0.220247
128566433	chr11:128566433:T:C	1.55312e-05	-1.19804e-10	-1.35129
128566606	chr11:128566606:AC:A	1.49598e-05	-1.38878	-3.62583e-10
128566770	chr11:128566770:A:G	1.53171e-05	-1.19804e-10	-1.36518
128566967	chr11:128566967:G:A	1.5644e-05	-1.19804e-10	-1.34406
128567058	chr11:128567058:C:T	6.40966e-06	-1.57952	-0.65682
128567107	chr11:128567107:G:A	2.5618e-05	-1.19804e-10	-0.850852
128567177	chr11:128567177:G:A	7.94581e-06	-0.795169	-1.22633
128567179	chr11:128567179:T:G	1.65477e-05	-1.19804e-10	-1.2879
128567250	chr11:128567250:G:A	3.67922e-05	-1.19804e-10	-0.488862
128567321	chr11:128567321:C:T	1.65045e-05	-1.19804e-10	-1.29051
128567477	chr11:128567477:CA:C	3.26274e-05	-1.19804e-10	-0.608995
128567837	chr11:128567837:T:G	8.56193e-06	-0.713745	-1.23308
128568079	chr11:128568079:A:G	2.21225e-05	-1.19804e-10	-0.997552
128568139	chr11:128568139:G:A	2.06925e-05	-1.19804e-10	-1.06438
128568292	chr11:128568292:G:A	1.65719e-05	-1.19804e-10	-1.28644
128568368	chr11:128568368:G:A	1.52492e-05	-1.19804e-10	-1.36962
128568738	chr11:128568738:G:A	1.66261e-05	-1.19804e-10	-1.28317
128568745	chr11:128568745:G:A	1.30929e-05	-1.52208	-3.62583e-10
128568756	chr11:128568756:G:A	1.7006e-05	-1.19804e-10	-1.26058
128568785	chr11:128568785:ACCTC:A	8.01146e-06	-0.705684	-1.30759
128568909	chr11:128568909:C:T	3.95587e-05	-1.19804e-10	-0.416362
128569538	chr11:128569538:T:A	1.63307e-05	-1.19804e-10	-1.3011
128570091	chr11:128570091:T:C	2.11779e-05	-1.19804e-10	-1.04119
128570622	chr11:128570622:C:T	6.39333e-06	-1.50913	-0.729768
128570688	chr11:128570688:T:C	1.53738e-05	-1.19804e-10	-1.36148
128570751	chr11:128570751:A:G	2.20854e-05	-1.59652	0.597293
128570848	chr11:128570848:A:G	4.62523e-06	-1.22905	-1.33357
128571107	chr11:128571107:A:G	4.00644e-05	-1.19804e-10	-0.40366
128571127	chr11:128571127:A:T	1.99591e-05	-1.19804e-10	-1.10046
128571843	chr11:128571843:G:A	1.62322e-05	-1.19804e-10	-1.30715
128572030	chr11:128572030:C:T	7.68922e-06	-0.847042	-1.20729
128572464	chr11:128572464:G:A	4.48294e-06	-1.51505	-1.07882
128572487	chr11:128572487:T:C	1.52516e-05	-1.19804e-10	-1.36946
128572597	chr11:128572597:G:A	1.55728e-05	-1.19804e-10	-1.34862
128572739	chr11:128572739:C:A	4.54926e-06	-1.50092	-1.07826
128572772	chr11:128572772:C:T	1.63112e-05	-1.19804e-10	-1.30229
128573204	chr11:128573204:A:C	2.52261e-05	-1.58138	0.715109
128573749	chr11:128573749:T:A	2.27289e-05	-1.57977	0.609261
128573807	chr11:128573807:C:T	0.000179513	1.0961	-3.62583e-10
128573912	chr11:128573912:C:T	1.52578e-05	-1.19804e-10	-1.36906
128573938	chr11:128573938:A:C	2.28781e-05	-1.58245	0.618482
128574116	chr11:128574116:C:T	7.75541e-06	-1.29093	-0.754828
128574164	chr11:128574164:AG:A	7.77842e-06	-0.82187	-1.22092
128574652	chr11:128574652:G:A	1.27279e-05	-1.55035	-3.62583e-10
128574981	chr11:128574981:C:G	1.96163e-05	-1.19804e-10	-1.11779
128575586	chr11:128575586:A:G	1.95589e-05	-1.19804e-10	-1.12072
128575758	chr11:128575758:T:C	1.52955e-05	-1.19804e-10	-1.36659
128575954	chr11:128575954:C:T	1.95408e-05	-1.58158	0.459937
128576018	chr11:128576018:A:G	1.33554e-05	-1.50223	-3.62583e-10
128576292	chr11:128576292:G:A	1.97844e-05	-1.57659	0.467339
128576422	chr11:128576422:T:C	1.54265e-05	-1.19804e-10	-1.35806
128576423	chr11:128576423:C:T	1.48402e-05	-1.39681	-3.62583e-10
128576473	chr11:128576473:C:CA	4.59079e-06	-1.5174	-1.0527
128576611	chr11:128576611:G:A	1.55843e-05	-1.19804e-10	-1.34789
128577082	chr11:128577082:C:G	7.90023e-06	-0.818327	-1.20893
128577326	chr11:128577326:A:G	1.56602e-05	-1.19804e-10	-1.34303
128577637	chr11:128577637:C:T	1.85459e-05	-1.19804e-10	-1.1739
128577835	chr11:128577835:T:A	8.71861e-05	0.373897	-3.62583e-10
128578243	chr11:128578243:G:A	0.000295321	-1.19804e-10	1.59391
128579139	chr11:128579139:T:A	1.52899e-05	-1.19804e-10	-1.36696
128579337	chr11:128579337:C:A	1.22674e-05	-1.58721	-3.62583e-10
128579520	chr11:128579520:G:A	3.17518e-06	-1.58203	-1.35675
128580043	chr11:128580043:C:T	1.56493e-05	-1.19804e-10	-1.34372
128580074	chr11:128580074:A:G	0.000273515	-1.19804e-10	1.51721
128580566	chr11:128580566:G:A	7.0753e-06	-1.36399	-0.773543
128580817	chr11:128580817:C:T	1.84363e-05	-1.19804e-10	-1.17983
128580818	chr11:128580818:G:A	5.94626e-05	-1.19804e-10	-0.0088009
128581259	chr11:128581259:A:G	2.7546e-05	-1.19804e-10	-0.778291
128581385	chr11:128581385:A:G	4.54265e-06	-1.41233	-1.1683
128581456	chr11:128581456:T:C	1.60826e-05	-1.19804e-10	-1.31641
128581737	chr11:128581737:C:T	0.000204799	-0.925363	2.15325
128581765	chr11:128581765:C:T	1.14575e-05	-1.40398	-0.251528
128581923	chr11:128581923:T:A	1.52621e-05	-1.19804e-10	-1.36877
128582032	chr11:128582032:G:A	1.54499e-05	-1.19804e-10	-1.35654
128582438	chr11:128582438:A:C	1.24131e-05	-1.5754	-3.62583e-10
128582958	chr11:128582958:T:C	1.51688e-05	-1.3749	-3.62583e-10
128583115	chr11:128583115:C:T	1.1149e-05	-1.40518	-0.277614
128583731	chr11:128583731:T:C	1.75343e-05	-1.19804e-10	-1.22999
128583843	chr11:128583843:T:C	1.05793e-05	-1.42727	-0.30798
128583933	chr11:128583933:T:C	8.04041e-06	-0.774254	-1.23541
128584472	chr11:128584472:T:C	0.000319774	-1.19804e-10	1.67347
128584494	chr11:128584494:C:T	7.93417e-06	-0.777927	-1.24504
128584578	chr11:128584578:G:A	6.9594e-06	-1.33997	-0.814082
128584835	chr11:128584835:A:T	2.11325e-05	-1.19804e-10	-1.04333
128585561	chr11:128585561:T:C	6.3208e-05	-1.19804e-10	0.0522832
128585741	chr11:128585741:G:A	1.76559e-05	-1.19804e-10	-1.22308
128585994	chr11:128585994:T:C	1.7816e-05	-1.19804e-10	-1.21405
128586401	chr11:128586401:GC:G	1.0188e-05	-0.537515	-1.23542
128586457	chr11:128586457:C:T	5.47245e-06	-1.24372	-1.15071
128586487	chr11:128586487:G:T	1.56232e-05	-1.19804e-10	-1.34539
128586662	chr11:128586662:T:A	0.000340448	-1.19804e-10	1.73612
128587004	chr11:128587004:C:G	1.00149e-05	-0.559344	-1.23073
128587298	chr11:128587298:G:A	1.54038e-05	-1.19804e-10	-1.35954
128588142	chr11:128588142:AC:A	1.02076e-05	-0.557685	-1.21333
128588815	chr11:128588815:C:A	1.54722e-05	-1.19804e-10	-1.3551
128589833	chr11:128589833:G:A	4.25198e-06	-1.4713	-1.17546
128590130	chr11:128590130:C:T	1.53133e-05	-1.19804e-10	-1.36542
128590154	chr11:128590154:G:A	1.08453e-05	-1.46069	-0.24973
128590539	chr11:128590539:C:T	8.15053e-06	-1.50488	-0.491184
128590659	chr11:128590659:A:G	1.06266e-05	-0.558462	-1.17233
128591599	chr11:128591599:G:A	1.56684e-05	-1.19804e-10	-1.3425
128591635	chr11:128591635:G:C	4.94438e-06	-1.38119	-1.11471
128592261	chr11:128592261:T:C	1.39047e-05	-0.296223	-1.1657
128593545	chr11:128593545:A:G	1.04825e-05	-0.533495	-1.21095
128593862	chr11:128593862:C:T	7.65948e-06	-1.46426	-0.593948
128593961	chr11:128593961:A:G	2.19939e-05	-1.19804e-10	-1.00338
128593991	chr11:128593991:G:A	2.32475e-05	-1.19804e-10	-0.947951
128594344	chr11:128594344:C:A	1.17746e-05	-0.41942	-1.20878
128594427	chr11:128594427:C:T	1.72283e-05	-1.19804e-10	-1.2476
128595301	chr11:128595301:T:A	1.72463e-05	-1.19804e-10	-1.24655
128595708	chr11:128595708:T:C	7.67256e-05	-1.19804e-10	0.246088
128596280	chr11:128596280:G:A	1.1988e-05	-0.399838	-1.2104
128596477	chr11:128596477:A:AG	1.41271e-05	-0.294468	-1.15159
128596954	chr11:128596954:A:G	8.81792e-06	-1.43963	-0.47773
128597218	chr11:128597218:G:A	1.63984e-05	-1.33698	0.0400186
128597497	chr11:128597497:C:T	1.95259e-05	-1.19804e-10	-1.1224
128597615	chr11:128597615:T:C	5.71876e-06	-1.37882	-0.971574
128597662	chr11:128597662:G:A	0.000334536	-1.19804e-10	1.7186
128597763	chr11:128597763:C:T	2.00238e-05	-1.19804e-10	-1.09723
128597829	chr11:128597829:T:A	1.74736e-05	-1.19804e-10	-1.23346
128598017	chr11:128598017:A:T	1.17735e-05	-0.421977	-1.20632
128598448	chr11:128598448:A:T	1.20878e-05	-1.60195	-3.62583e-10
128599158	chr11:128599158:C:A	4.57612e-06	-1.20878	-1.36452
128599355	chr11:128599355:C:T	1.20873e-05	-1.60199	-3.62583e-10
128599403	chr11:128599403:C:T	1.57068e-05	-1.19804e-10	-1.34005
128599553	chr11:128599553:G:C	1.22139e-05	-0.406244	-1.18533
128599735	chr11:128599735:G:A	1.83969e-05	-1.19804e-10	-1.18197
128599796	chr11:128599796:C:T	3.39514e-05	-1.19804e-10	-0.569216
128601345	chr11:128601345:A:C	8.24761e-06	-1.36364	-0.620588
128602291	chr11:128602291:G:A	1.53845e-05	-1.19804e-10	-1.36079
128602443	chr11:128602443:A:G	8.40218e-06	-1.37981	-0.585847
128602785	chr11:128602785:C:G	1.69044e-05	-1.19804e-10	-1.26658
128602823	chr11:128602823:A:C	1.33093e-05	-0.353081	-1.15261
128603317	chr11:128603317:C:T	1.73168e-05	-1.19804e-10	-1.24247
128604096	chr11:128604096:G:A	2.10391e-05	-1.19804e-10	-1.04776
128604196	chr11:128604196:G:A	6.27892e-06	-0.974548	-1.2824
128604231	chr11:128604231:C:T	1.54248e-05	-1.19804e-10	-1.35817
128605106	chr11:128605106:G:A	7.10533e-06	-1.30026	-0.83304
128606070	chr11:128606070:G:C	4.57291e-06	-1.43405	-1.13995
128606136	chr11:128606136:T:C	1.53245e-05	-1.19804e-10	-1.3647
128606166	chr11:128606166:C:T	6.10191e-05	-1.19804e-10	0.0170397
128606452	chr11:128606452:A:G	1.88893e-05	-1.19804e-10	-1.15555
128606735	chr11:128606735:A:G	1.72124e-05	-1.19804e-10	-1.24852
128607235	chr11:128607235:C:T	0.000255735	-1.19804e-10	1.45
128607274	chr11:128607274:C:T	6.5845e-06	-0.876679	-1.33275
128607577	chr11:128607577:C:T	5.24862e-06	-1.40203	-1.03415
128607643	chr11:128607643:T:G	6.72836e-06	-0.84958	-1.33824
128607768	chr11:128607768:T:C	1.53217e-05	-1.19804e-10	-1.36488
128607819	chr11:128607819:G:C	1.42867e-05	-1.43482	-3.62583e-10
128608234	chr11:128608234:G:A	1.46408e-05	-1.33543	-0.0749043
128608240	chr11:128608240:A:G	2.07187e-05	-0.114861	-0.948249
128608249	chr11:128608249:C:T	1.21084e-05	-1.60024	-3.62583e-10
128608431	chr11:128608431:A:C	7.97625e-06	-1.18271	-0.834968
128608485	chr11:128608485:G:A	9.07585e-06	-0.840992	-1.04754
128608638	chr11:128608638:C:A	6.84071e-06	-0.855597	-1.31566
128609160	chr11:128609160:C:T	7.31761e-06	-0.857806	-1.24606
128609509	chr11:128609509:C:T	9.48711e-06	-1.35641	-0.487802
128609616	chr11:128609616:T:C	9.89446e-06	-0.519719	-1.28245
128609755	chr11:128609755:C:G	2.38093e-05	-1.19804e-10	-0.924071
128609815	chr11:128609815:G:A	1.57849e-05	-1.19804e-10	-1.33509
128610108	chr11:128610108:G:A	1.73049e-05	-1.19804e-10	-1.24316
128610401	chr11:128610401:G:A	9.80873e-06	-0.899303	-0.911571
128610458	chr11:128610458:C:G	3.60153e-05	-0.510204	-3.62583e-10
128610725	chr11:128610725:T:TC	3.06628e-05	-1.19804e-10	-0.671098
128610985	chr11:128610985:G:C	9.9531e-06	-0.52899	-1.26727
128610995	chr11:128610995:T:C	1.68918e-05	-1.19804e-10	-1.26732
128611181	chr11:128611181:A:G	3.01577e-05	-1.19804e-10	-0.687707
128612270	chr11:128612270:A:G	1.04428e-05	-0.494877	-1.25336
128612446	chr11:128612446:G:A	2.95219e-05	-0.709017	-3.62583e-10
128612536	chr11:128612536:T:G	1.43662e-05	-0.145562	-1.28371
128614071	chr11:128614071:T:A	5.85243e-06	-1.22225	-1.10504
128614268	chr11:128614268:G:C	1.20886e-05	-1.60188	-3.62583e-10
128614529	chr11:128614529:A:G	2.03738e-05	-1.19804e-10	-1.0799
128614531	chr11:128614531:G:A	3.41316e-05	-1.19804e-10	-0.563924
128614843	chr11:128614843:A:ATT	3.66802e-05	0.316662	-0.808573
128614970	chr11:128614970:G:A	1.54407e-05	-1.19804e-10	-1.35714
128615695	chr11:128615695:C:T	3.39163e-05	-0.570251	-3.62583e-10
128615758	chr11:128615758:A:G	2.25645e-05	-1.6003	0.622533
128615847	chr11:128615847:A:T	1.526e-05	-1.19804e-10	-1.36892
128616108	chr11:128616108:T:C	1.24161e-05	-0.426825	-1.14833
128616246	chr11:128616246:ATG:A	5.85707e-06	-1.37074	-0.955761
128616306	chr11:128616306:A:C	1.7003e-05	-1.19804e-10	-1.26076
128616441	chr11:128616441:C:A	1.54796e-05	-1.19804e-10	-1.35462
128616449	chr11:128616449:C:G	1.58222e-05	-1.33273	-3.62583e-10
128616598	chr11:128616598:A:G	1.52487e-05	-1.19804e-10	-1.36965
128616725	chr11:128616725:C:T	0.000127743	0.755875	-3.62583e-10
128616747	chr11:128616747:C:T	2.02166e-05	-1.19804e-10	-1.08764
128616856	chr11:128616856:G:A	1.25491e-05	-0.257589	-1.30691
128617069	chr11:128617069:G:A	1.53844e-05	-1.36079	-3.62583e-10
128617118	chr11:128617118:T:C	1.58663e-05	-1.19804e-10	-1.32995
128617174	chr11:128617174:T:C	1.06151e-05	-0.418508	-1.31336
128617574	chr11:128617574:A:G	1.07302e-05	-0.393243	-1.32784
128617919	chr11:128617919:G:T	1.355e-05	-0.131088	-1.35667
128617959	chr11:128617959:T:C	2.52019e-05	-0.821393	-0.045837
128618134	chr11:128618134:G:C	1.65252e-05	-1.19804e-10	-1.28926
128618427	chr11:128618427:G:A	7.50129e-06	-1.59745	-0.481623
128618898	chr11:128618898:C:T	1.98799e-05	0.235176	-1.33962
128619064	chr11:128619064:C:T	1.81661e-05	-1.19804e-10	-1.19459
128619095	chr11:128619095:G:A	3.33398e-06	-1.52068	-1.3693
128619156	chr11:128619156:T:G	3.16309e-05	-1.19804e-10	-0.640013
128619189	chr11:128619189:T:C	1.52623e-05	-1.19804e-10	-1.36876
128619375	chr11:128619375:G:A	2.0973e-05	-1.19804e-10	-1.05091
128619485	chr11:128619485:C:T	5.55501e-06	-1.60104	-0.778411
128619640	chr11:128619640:C:T	4.99495e-06	-1.60116	-0.884558
128619923	chr11:128619923:C:T	4.99264e-06	-1.60028	-0.885907
128620414	chr11:128620414:C:G	1.52641e-05	-1.19804e-10	-1.36865
128620487	chr11:128620487:G:A	1.01855e-05	-0.404214	-1.36897
128620847	chr11:128620847:T:C	4.08308e-06	-1.53702	-1.15028
128621453	chr11:128621453:A:G	2.13518e-05	-1.19804e-10	-1.03301
128622050	chr11:128622050:T:C	1.22429e-05	-0.987561	-0.60164
128622157	chr11:128622157:C:A	1.53804e-05	-1.19804e-10	-1.36106
128622225	chr11:128622225:A:G	1.52638e-05	-1.19804e-10	-1.36867
128622395	chr11:128622395:A:T	1.37501e-05	-1.4731	-3.62583e-10
128622478	chr11:128622478:G:T	6.95513e-06	-0.975236	-1.17943
128622553	chr11:128622553:C:T	1.52613e-05	-1.19804e-10	-1.36883
128622676	chr11:128622676:G:T	3.52919e-06	-1.59731	-1.23577
128622701	chr11:128622701:G:T	7.20787e-06	-0.848054	-1.27092
128622844	chr11:128622844:T:C	3.19089e-06	-1.59422	-1.33963
128623757	chr11:128623757:T:C	1.52781e-05	-1.19804e-10	-1.36773
128624129	chr11:128624129:C:A	2.24682e-05	-1.19804e-10	-0.982045
128624492	chr11:128624492:G:A	0.000128132	0.75891	-3.62583e-10
128624536	chr11:128624536:G:A	2.12826e-05	-1.19804e-10	-1.03626
128624583	chr11:128624583:A:G	6.07433e-06	-0.985048	-1.30503
128624729	chr11:128624729:C:T	2.46937e-05	-1.19804e-10	-0.8876
128624981	chr11:128624981:C:T	1.65582e-05	-1.19804e-10	-1.28727
128625054	chr11:128625054:T:C	9.11294e-05	-1.19804e-10	0.418133
128625094	chr11:128625094:A:G	2.54845e-05	-1.19804e-10	-0.856077
128625170	chr11:128625170:A:T	1.35749e-05	-1.48593	-3.62583e-10
128625205	chr11:128625205:T:C	7.58665e-06	-0.720475	-1.34728
128625312	chr11:128625312:C:T	4.72667e-05	-1.19804e-10	-0.238342
128625435	chr11:128625435:G:A	1.52918e-05	-1.19804e-10	-1.36683
128626124	chr11:128626124:C:T	1.84701e-05	-1.19804e-10	-1.178
128627057	chr11:128627057:C:T	1.55732e-05	-1.59861	0.250015
128627203	chr11:128627203:GA:G	1.54051e-05	-1.19804e-10	-1.35945
128627231	chr11:128627231:G:A	2.61153e-05	-1.19804e-10	-0.831625
128627405	chr11:128627405:T:G	1.21125e-05	-1.59991	-3.62583e-10
128627433	chr11:128627433:G:T	1.54094e-05	-1.19804e-10	-1.35917
128627660	chr11:128627660:C:T	1.52974e-05	-1.19804e-10	-1.36647
128627763	chr11:128627763:T:C	4.03713e-05	-1.19804e-10	-0.396029
128627894	chr11:128627894:G:T	2.36109e-05	-1.19804e-10	-0.932439
128628398	chr11:128628398:T:C	1.43828e-05	-1.42811	-3.62583e-10
128628611	chr11:128628611:AC:A	7.26073e-06	-1.07821	-1.03346
128628841	chr11:128628841:T:C	1.71269e-05	-1.19804e-10	-1.2535
128628865	chr11:128628865:A:G	7.13684e-06	-0.761925	-1.36695
128628966	chr11:128628966:G:A	0.000131088	0.781723	-3.62583e-10
128629105	chr11:128629105:T:C	8.52811e-06	-1.45026	-0.500518
128629317	chr11:128629317:A:G	2.11091e-05	-1.19804e-10	-1.04444
128630010	chr11:128630010:T:C	7.00599e-06	-1.49806	-0.649324
128630582	chr11:128630582:A:C	3.32644e-06	-1.53171	-1.36054
128631414	chr11:128631414:G:A	1.31504e-05	-1.5177	-3.62583e-10
128631448	chr11:128631448:C:T	1.63969e-05	-1.19804e-10	-1.29706
128631524	chr11:128631524:G:A	1.71159e-05	-1.19804e-10	-1.25414
128631677	chr11:128631677:A:G	2.53118e-05	0.0420905	-0.904968
128631887	chr11:128631887:AAATT:A	7.48885e-06	-0.763343	-1.31739
128632327	chr11:128632327:A:G	7.83042e-06	-0.70207	-1.33406
128632372	chr11:128632372:C:T	1.61694e-05	-1.19804e-10	-1.31102
128632601	chr11:128632601:A:G	8.07985e-06	-1.02795	-0.976821
128632837	chr11:128632837:T:C	7.79365e-06	-1.05175	-0.989083
128633507	chr11:128633507:C:T	9.48777e-06	-0.929292	-0.914853
128633700	chr11:128633700:G:A	1.94133e-05	-1.12819	-3.62583e-10
128633706	chr11:128633706:A:C	2.1662e-05	-1.01859	-3.62583e-10
128633766	chr11:128633766:C:T	7.01288e-06	-0.893139	-1.25326
128633959	chr11:128633959:G:A	1.61721e-05	-1.19804e-10	-1.31086
128634046	chr11:128634046:T:G	1.69116e-05	-1.19804e-10	-1.26615
128634278	chr11:128634278:T:TA	6.22542e-06	-1.55957	-0.705932
128634479	chr11:128634479:C:T	1.78491e-05	-1.19804e-10	-1.21219
128634543	chr11:128634543:G:A	1.21129e-05	-1.59988	-3.62583e-10
128634584	chr11:128634584:G:A	1.65766e-05	-1.19804e-10	-1.28615
128634595	chr11:128634595:G:C	1.90948e-05	-1.19804e-10	-1.14473
128634636	chr11:128634636:A:G	1.48412e-05	-0.703643	-0.693098
128634730	chr11:128634730:C:G	1.84141e-05	-1.19804e-10	-1.18103
128634809	chr11:128634809:A:G	1.108e-05	-0.692341	-0.996669
128635598	chr11:128635598:G:A	1.64916e-05	-1.19804e-10	-1.2913
128635997	chr11:128635997:A:C	1.53731e-05	-1.19804e-10	-1.36153
128636186	chr11:128636186:T:C	1.52799e-05	-1.19804e-10	-1.36761
128636570	chr11:128636570:G:T	1.53238e-05	-1.19804e-10	-1.36474
128636613	chr11:128636613:G:T	2.95733e-05	-0.707276	-3.62583e-10
128637171	chr11:128637171:A:G	5.9906e-06	-1.56711	-0.736847
128637352	chr11:128637352:A:G	1.55094e-05	-1.29905	-0.0536521
128637483	chr11:128637483:T:C	1.72543e-05	-1.19804e-10	-1.24609
128637530	chr11:128637530:T:C	1.55288e-05	-1.19804e-10	-1.35145
128637793	chr11:128637793:T:G	6.05216e-06	-1.42649	-0.86724
128638038	chr11:128638038:G:A	2.87031e-05	-1.19804e-10	-0.737142
128638227	chr11:128638227:A:G	2.63386e-05	-1.19804e-10	-0.823111
128638249	chr11:128638249:A:G	4.55352e-06	-1.58954	-0.988712
128638266	chr11:128638266:T:A	3.54825e-05	-1.19804e-10	-0.525108
128638360	chr11:128638360:A:G	3.31979e-05	-1.49441	0.902749
128638496	chr11:128638496:C:T	1.55876e-05	-1.19804e-10	-1.34767
128638518	chr11:128638518:A:T	5.37381e-05	-1.48554	1.37551
128638543	chr11:128638543:A:G	4.71059e-06	-1.58042	-0.963919
128638564	chr11:128638564:G:A	2.87391e-05	-1.19804e-10	-0.735888
128638593	chr11:128638593:A:G	1.54803e-05	-1.19804e-10	-1.35458
128638610	chr11:128638610:T:C	2.87429e-05	-1.19804e-10	-0.735757
128638762	chr11:128638762:T:G	1.41097e-05	-1.44274	-0.00454975
128638792	chr11:128638792:T:C	8.93762e-06	-1.45362	-0.450261
128638833	chr11:128638833:G:T	2.88091e-05	-1.19804e-10	-0.733457
128638980	chr11:128638980:C:G	1.60802e-05	-1.19804e-10	-1.31656
128639011	chr11:128639011:G:C	1.21486e-05	-1.59694	-3.62583e-10
128639250	chr11:128639250:T:A	1.57465e-05	-1.19804e-10	-1.33753
128639794	chr11:128639794:A:T	1.83338e-05	-1.19804e-10	-1.1854
128640234	chr11:128640234:A:G	1.3411e-05	-1.49807	-3.62583e-10
128640263	chr11:128640263:C:T	1.71593e-05	-1.19804e-10	-1.2516
128640459	chr11:128640459:T:C	2.84432e-05	-1.19804e-10	-0.746237
128640643	chr11:128640643:A:G	1.6386e-05	-1.44056	0.142841
128640756	chr11:128640756:C:G	3.71552e-05	-1.4701	0.991057
128641182	chr11:128641182:A:G	1.21134e-05	-1.59983	-3.62583e-10
128641351	chr11:128641351:T:C	0.000113996	-1.45589	2.0979
128641481	chr11:128641481:A:T	1.21528e-05	-1.59659	-3.62583e-10
128643222	chr11:128643222:A:C	1.54656e-05	-1.19804e-10	-1.35553
128643327	chr11:128643327:A:C	3.00508e-05	-1.47771	0.786449
128643328	chr11:128643328:C:T	3.09175e-05	-1.47575	0.812923
128643337	chr11:128643337:T:A	1.20739e-05	-1.59062	-0.0124775
128643418	chr11:128643418:C:T	1.67264e-05	-1.19804e-10	-1.27716
128643519	chr11:128643519:G:A	1.60222e-05	-1.19804e-10	-1.32017
128643562	chr11:128643562:A:G	2.73397e-05	-1.3735	0.587694
128643720	chr11:128643720:C:T	1.58893e-05	-1.19804e-10	-1.3285
128645229	chr11:128645229:T:C	2.84134e-05	-1.19804e-10	-0.747288
128645236	chr11:128645236:G:C	0.000279896	-1.19804e-10	1.54027
128645815	chr11:128645815:G:A	2.75429e-05	-1.19804e-10	-0.778401
128646007	chr11:128646007:A:T	2.44658e-05	-1.19804e-10	-0.896872
128646112	chr11:128646112:T:A	1.86177e-05	-1.19804e-10	-1.17003
128646540	chr11:128646540:C:G	0.000138743	0.838473	-3.62583e-10
128646944	chr11:128646944:G:A	1.59891e-05	-1.19804e-10	-1.32224
128647110	chr11:128647110:C:T	1.75876e-05	-1.19804e-10	-1.22696
128647261	chr11:128647261:A:G	1.62752e-05	-1.19804e-10	-1.3045
128647318	chr11:128647318:T:G	2.64368e-05	-1.19804e-10	-0.819391
128647882	chr11:128647882:G:A	1.34512e-05	-1.49508	-3.62583e-10
128648128	chr11:128648128:AG:A	0.000168549	-1.19804e-10	1.03308
128648200	chr11:128648200:GA:G	2.68054e-05	-0.805544	-3.62583e-10
128648335	chr11:128648335:T:C	2.64996e-05	-1.19804e-10	-0.817017
128648587	chr11:128648587:C:T	0.000243515	1.40103	-3.62583e-10
128648811	chr11:128648811:A:G	1.53214e-05	-1.19804e-10	-1.3649
128648871	chr11:128648871:G:A	2.49827e-05	-1.19804e-10	-0.875964
128650268	chr11:128650268:G:C	1.53187e-05	-1.19804e-10	-1.36507
128650298	chr11:128650298:G:T	1.53601e-05	-1.19804e-10	-1.36237
128650345	chr11:128650345:C:T	2.08265e-05	-1.19804e-10	-1.05792
128650735	chr11:128650735:A:G	3.32236e-06	-1.60214	-1.29133
128651159	chr11:128651159:A:G	1.65323e-05	-1.19804e-10	-1.28883
128651168	chr11:128651168:A:G	1.62761e-05	-1.19804e-10	-1.30445
128651426	chr11:128651426:C:T	0.000332816	-1.19804e-10	1.71344
128651483	chr11:128651483:A:G	1.73139e-05	-1.19804e-10	-1.24264
128651573	chr11:128651573:C:T	0.000148981	-1.45827	2.36794
128651956	chr11:128651956:C:T	1.5524e-05	-1.19804e-10	-1.35176
128652367	chr11:128652367:A:G	1.65965e-05	-1.19804e-10	-1.28495
128652373	chr11:128652373:T:C	3.70533e-06	-1.43683	-1.34754
128652523	chr11:128652523:G:A	7.64525e-05	-1.19804e-10	0.242523
128652598	chr11:128652598:A:G	5.30111e-05	-1.19804e-10	-0.123646
128652826	chr11:128652826:T:C	5.51786e-05	-1.19804e-10	-0.0835732
128652901	chr11:128652901:A:G	0.000225726	-0.975863	2.30104
128653037	chr11:128653037:G:A	8.62257e-05	-1.19804e-10	0.362821
128653105	chr11:128653105:T:C	3.87348e-05	-1.19804e-10	-0.437409
128653282	chr11:128653282:T:A	9.8632e-06	-1.31107	-0.494267
128653355	chr11:128653355:A:G	9.01703e-05	-1.19804e-10	0.407552
128653624	chr11:128653624:T:C	1.05547e-05	-0.846823	-0.890754
128654038	chr11:128654038:G:T	1.70167e-05	-1.19804e-10	-1.25995
128654193	chr11:128654193:T:C	2.74096e-05	-0.850593	0.0673405
128654325	chr11:128654325:A:T	3.50587e-05	-1.19804e-10	-0.537124
128654549	chr11:128654549:G:A	2.11421e-05	-1.19804e-10	-1.04288
128654597	chr11:128654597:C:T	1.62953e-05	-1.19804e-10	-1.30327
128654671	chr11:128654671:T:C	4.58288e-06	-1.56339	-1.00843
128654757	chr11:128654757:A:G	5.0287e-06	-1.59983	-0.879161
128654765	chr11:128654765:A:G	3.98395e-06	-1.54754	-1.16433
128654967	chr11:128654967:A:T	1.69919e-05	-1.26141	-3.62583e-10
128655078	chr11:128655078:G:A	1.5282e-05	-1.19804e-10	-1.36747
128655450	chr11:128655450:C:T	1.65116e-05	-1.19804e-10	-1.29009
128655528	chr11:128655528:C:T	5.92044e-06	-1.38514	-0.930596
128655529	chr11:128655529:G:A	0.000526113	-1.19804e-10	2.17137
128655616	chr11:128655616:T:A	1.29768e-05	-1.53099	-3.62583e-10
128655631	chr11:128655631:G:A	1.645e-05	-1.19804e-10	-1.29382
128655780	chr11:128655780:T:G	5.26084e-06	-1.59001	-0.843847
128655782	chr11:128655782:G:A	5.17897e-06	-1.59252	-0.857026
128656094	chr11:128656094:T:C	5.36434e-06	-1.59107	-0.823308
128656197	chr11:128656197:C:T	5.23976e-06	-1.59069	-0.847186
128656236	chr11:128656236:T:C	2.30749e-05	-1.19804e-10	-0.955401
128656511	chr11:128656511:A:G	6.48925e-06	-1.39725	-0.826749
128656526	chr11:128656526:T:C	5.37023e-06	-1.58508	-0.828196
128656571	chr11:128656571:TTTA:T	1.08854e-05	-1.50348	-0.20324
128656590	chr11:128656590:A:G	5.30133e-06	-1.57462	-0.851572
128656619	chr11:128656619:G:A	5.78043e-06	-1.56991	-0.769761
128656707	chr11:128656707:C:T	4.34172e-06	-1.25745	-1.36843
128656720	chr11:128656720:T:C	5.91811e-06	-1.5811	-0.73503
128657057	chr11:128657057:A:T	1.92586e-05	-1.19804e-10	-1.13619
128657215	chr11:128657215:T:C	5.52555e-06	-1.58267	-0.802094
128657235	chr11:128657235:T:C	5.82046e-06	-1.57523	-0.757534
128657269	chr11:128657269:A:G	5.30809e-06	-1.58589	-0.839024
128657274	chr11:128657274:T:C	5.77758e-06	-1.36223	-0.977937
128657449	chr11:128657449:C:T	5.34912e-06	-1.58723	-0.829984
128657612	chr11:128657612:TC:T	5.37251e-06	-1.16349	-1.24936
128657719	chr11:128657719:C:T	2.32978e-05	-1.19804e-10	-0.945788
128657789	chr11:128657789:T:C	5.98261e-06	-1.5637	-0.741588
128657819	chr11:128657819:A:G	5.52044e-06	-1.57951	-0.806184
128658093	chr11:128658093:C:T	1.64231e-05	-1.19804e-10	-1.29546
128658279	chr11:128658279:G:A	5.56654e-06	-1.59037	-0.787005
128658415	chr11:128658415:C:T	3.58331e-06	-1.58506	-1.2328
128658425	chr11:128658425:G:A	1.30082e-05	-1.52857	-3.62583e-10
128658567	chr11:128658567:G:T	4.41131e-06	-1.24314	-1.36684
128658698	chr11:128658698:G:A	4.9503e-06	-1.59664	-0.898059
128658823	chr11:128658823:G:A	7.10386e-06	-1.59587	-0.537638
128658918	chr11:128658918:T:C	4.4687e-06	-1.22837	-1.36868
128658973	chr11:128658973:T:C	1.60769e-05	-1.19804e-10	-1.31676
128659314	chr11:128659314:A:AT	5.64142e-06	-1.19235	-1.17166
128659337	chr11:128659337:T:C	6.97517e-06	-1.31284	-0.838949
128659598	chr11:128659598:T:C	6.13651e-06	-1.35709	-0.922806
128659882	chr11:128659882:G:A	5.53638e-06	-1.57455	-0.808253
128659947	chr11:128659947:C:T	6.90858e-06	-1.30338	-0.858005
128660028	chr11:128660028:C:T	1.58807e-05	-1.19804e-10	-1.32904
128660072	chr11:128660072:G:A	1.92274e-05	-1.19804e-10	-1.13781
128660360	chr11:128660360:A:G	5.62019e-06	-1.58052	-0.787264
128660511	chr11:128660511:G:A	5.51843e-06	-1.58302	-0.80303
128660680	chr11:128660680:T:C	5.62791e-06	-1.58551	-0.780896
128660789	chr11:128660789:T:C	1.59003e-05	-1.19804e-10	-1.32781
128661066	chr11:128661066:A:G	5.55152e-06	-1.58504	-0.795038
128661155	chr11:128661155:A:C	5.53322e-06	-1.57837	-0.80501
128661844	chr11:128661844:C:A	5.30812e-06	-1.05896	-1.36595
128662124	chr11:128662124:C:G	6.36562e-06	-1.35561	-0.887626
128662442	chr11:128662442:A:T	4.40321e-06	-1.24567	-1.36615
128662492	chr11:128662492:T:C	4.47531e-06	-1.22707	-1.3685
128662753	chr11:128662753:G:T	6.04166e-06	-1.58703	-0.708441
128662759	chr11:128662759:C:A	4.6591e-06	-1.35672	-1.1986
128663017	chr11:128663017:T:G	6.73229e-06	-0.836698	-1.35053
128663334	chr11:128663334:T:C	7.23762e-06	-1.28746	-0.827401
128663335	chr11:128663335:G:A	5.72099e-06	-1.58302	-0.766986
128663407	chr11:128663407:A:G	4.50948e-06	-1.22027	-1.3677
128663812	chr11:128663812:T:C	2.08495e-05	-1.19804e-10	-1.05682
128663967	chr11:128663967:A:G	1.58928e-05	-1.19804e-10	-1.32828
128664155	chr11:128664155:C:T	1.63936e-05	-1.19804e-10	-1.29726
128664163	chr11:128664163:A:G	1.53459e-05	-1.19804e-10	-1.3633
128664264	chr11:128664264:C:T	2.45683e-05	-1.19804e-10	-0.892691
128664679	chr11:128664679:A:G	1.67998e-05	-1.19804e-10	-1.27278
128665286	chr11:128665286:G:A	1.96141e-05	-1.19804e-10	-1.1179
128665600	chr11:128665600:G:A	2.28932e-05	-1.19804e-10	-0.963307
128666075	chr11:128666075:T:TTTTCTTTCTTC	2.49098e-05	-1.19804e-10	-0.878885
128666384	chr11:128666384:AC:A	2.59662e-05	-1.19804e-10	-0.837353
128666428	chr11:128666428:C:T	1.95153e-05	-1.19804e-10	-1.12295
128667067	chr11:128667067:C:A	1.70689e-05	-1.19804e-10	-1.25689
128667123	chr11:128667123:C:T	1.68053e-05	-1.19804e-10	-1.27245
128667169	chr11:128667169:A:G	3.61639e-06	-1.58729	-1.22138
128667783	chr11:128667783:G:A	2.4079e-05	-1.19804e-10	-0.912806
128667800	chr11:128667800:G:A	4.97595e-06	-1.3941	-1.09543
128667850	chr11:128667850:G:A	1.93872e-05	-1.19804e-10	-1.12954
128667914	chr11:128667914:T:C	2.33688e-05	-1.19804e-10	-0.942748
128668120	chr11:128668120:T:C	3.58486e-06	-1.5807	-1.23673
128668177	chr11:128668177:G:A	1.6794e-05	-1.19804e-10	-1.27312
128668227	chr11:128668227:A:G	0.000153961	-1.19804e-10	0.942554
128668411	chr11:128668411:G:A	1.91931e-05	-1.19804e-10	-1.1396
128668454	chr11:128668454:A:AGCC	6.0804e-06	-0.920484	-1.36859
128668706	chr11:128668706:G:A	1.21768e-05	-1.59461	-3.62583e-10
128669077	chr11:128669077:G:T	0.000116886	-1.19804e-10	0.667055
128669230	chr11:128669230:A:G	1.7878e-05	-1.19804e-10	-1.21058
128669683	chr11:128669683:G:T	2.00766e-05	-1.19804e-10	-1.09459
128669766	chr11:128669766:A:G	1.71878e-05	-1.19804e-10	-1.24995
128670079	chr11:128670079:A:G	1.50486e-05	-1.38286	-3.62583e-10
128670204	chr11:128670204:A:G	3.76853e-06	-1.57654	-1.19092
128670211	chr11:128670211:T:C	3.5719e-06	-1.5768	-1.24425
128670633	chr11:128670633:T:C	1.58658e-05	-1.19804e-10	-1.32998
128670689	chr11:128670689:G:A	1.84643e-05	-1.19804e-10	-1.17831
128671258	chr11:128671258:G:A	1.7336e-05	-1.19804e-10	-1.24136
128671423	chr11:128671423:T:C	1.56864e-05	-1.19804e-10	-1.34135
128671776	chr11:128671776:G:A	2.00417e-05	-1.19804e-10	-1.09633
128671910	chr11:128671910:A:G	1.84756e-05	-1.19804e-10	-1.1777
128671945	chr11:128671945:C:T	2.04562e-05	-1.19804e-10	-1.07586
128672126	chr11:128672126:A:C	2.19556e-05	-1.19804e-10	-1.00513
128672306	chr11:128672306:C:T	0.000174282	-1.16387	2.2304
128672378	chr11:128672378:T:C	1.84596e-05	-1.19804e-10	-1.17856
128672479	chr11:128672479:A:T	2.0262e-05	-1.19804e-10	-1.0854
128672572	chr11:128672572:C:T	5.23412e-05	-1.19804e-10	-0.136364
128673231	chr11:128673231:G:A	1.84667e-05	-1.19804e-10	-1.17818
128673245	chr11:128673245:G:A	2.07455e-05	-1.19804e-10	-1.06182
128673402	chr11:128673402:T:C	4.05566e-06	-1.32785	-1.36619
128673435	chr11:128673435:A:G	2.83304e-05	-1.19804e-10	-0.750213
128673513	chr11:128673513:G:C	4.35957e-06	-1.26201	-1.35976
128674357	chr11:128674357:G:A	1.92388e-05	-1.19804e-10	-1.13722
128674968	chr11:128674968:A:T	7.90446e-06	-1.59685	-0.429869
128674996	chr11:128674996:A:G	7.87513e-06	-1.3233	-0.707139
128675140	chr11:128675140:G:T	2.87203e-05	-1.19804e-10	-0.736544
128675181	chr11:128675181:C:T	4.88897e-05	-1.19804e-10	-0.204581
128675322	chr11:128675322:C:T	3.52277e-06	-1.56688	-1.26802
128675323	chr11:128675323:G:A	2.00766e-05	-1.19804e-10	-1.09459
128675520	chr11:128675520:C:T	6.89571e-06	-0.794744	-1.3685
128675546	chr11:128675546:G:A	1.6018e-05	-1.19804e-10	-1.32043
128675564	chr11:128675564:C:T	1.55676e-05	-1.19804e-10	-1.34895
128675656	chr11:128675656:A:T	1.73551e-05	-1.19804e-10	-1.24026
128675813	chr11:128675813:A:G	1.86334e-05	-1.19804e-10	-1.16919
128675948	chr11:128675948:A:T	1.84528e-05	-1.19804e-10	-1.17893
128676689	chr11:128676689:C:A	1.78662e-05	-1.19804e-10	-1.21124
128676726	chr11:128676726:G:A	2.06139e-05	-1.19804e-10	-1.06818
128676739	chr11:128676739:G:T	3.2136e-06	-1.59333	-1.33343
128677054	chr11:128677054:T:G	1.84667e-05	-1.19804e-10	-1.17818
128677325	chr11:128677325:A:G	2.19848e-05	-1.19804e-10	-1.0038
128677367	chr11:128677367:C:T	1.5567e-05	-1.19804e-10	-1.34899
128677533	chr11:128677533:C:A	4.41837e-05	-1.19804e-10	-0.305793
128677997	chr11:128677997:A:G	1.56162e-05	-1.19804e-10	-1.34584
128678129	chr11:128678129:C:A	4.56827e-05	-0.272427	-3.62583e-10
128678354	chr11:128678354:C:T	1.84667e-05	-1.19804e-10	-1.17818
128678397	chr11:128678397:C:A	1.84667e-05	-1.19804e-10	-1.17818
128678465	chr11:128678465:G:A	1.68517e-05	-1.19804e-10	-1.2697
128678874	chr11:128678874:T:C	1.84343e-05	-1.19804e-10	-1.17993
128679064	chr11:128679064:C:G	2.48239e-05	-1.19804e-10	-0.882339
128679095	chr11:128679095:C:T	1.52715e-05	-1.19804e-10	-1.36816
128679119	chr11:128679119:A:T	2.46432e-05	-1.19804e-10	-0.889645
128679151	chr11:128679151:C:T	5.23682e-06	-1.16481	-1.27363
128679946	chr11:128679946:TTTG:T	1.56703e-05	-1.19804e-10	-1.34238
128680012	chr11:128680012:C:T	2.46807e-05	-1.19804e-10	-0.888126
128680210	chr11:128680210:A:G	2.00766e-05	-1.19804e-10	-1.09459
128680506	chr11:128680506:T:C	1.55403e-05	-1.19804e-10	-1.35071
128681682	chr11:128681682:C:T	2.12278e-05	-1.19804e-10	-1.03884
128681775	chr11:128681775:C:A	3.10075e-05	-1.19804e-10	-0.659919
128681869	chr11:128681869:C:T	2.03445e-05	-1.19804e-10	-1.08134
128681962	chr11:128681962:G:A	1.57514e-05	-1.19804e-10	-1.33722
128682968	chr11:128682968:G:A	3.10224e-05	-1.19804e-10	-0.659437
128683519	chr11:128683519:T:C	6.99585e-05	-1.19804e-10	0.153755
128684057	chr11:128684057:G:A	2.09754e-05	-1.0508	-3.62583e-10
128684186	chr11:128684186:C:T	1.6857e-05	-1.19804e-10	-1.26938
128685106	chr11:128685106:C:A	2.42084e-05	-1.19804e-10	-0.907449
128685121	chr11:128685121:G:T	2.44143e-05	-1.19804e-10	-0.898979
128685484	chr11:128685484:T:C	6.60591e-06	-0.859477	-1.34671
128685992	chr11:128685992:C:T	1.78783e-05	-1.19804e-10	-1.21056
128686389	chr11:128686389:C:T	1.21553e-05	-1.59638	-3.62583e-10
128686660	chr11:128686660:A:G	2.2048e-05	-1.19804e-10	-1.00093
128686835	chr11:128686835:T:C	2.09603e-05	-1.19804e-10	-1.05152
128687163	chr11:128687163:C:G	3.65705e-05	-1.19804e-10	-0.494904
128687459	chr11:128687459:G:C	2.52124e-05	-1.19804e-10	-0.866811
128688554	chr11:128688554:A:G	0.000118399	-1.19804e-10	0.679911
128688601	chr11:128688601:C:CTGG	1.88949e-05	-1.19804e-10	-1.15526
128688653	chr11:128688653:G:A	2.3992e-05	-1.19804e-10	-0.916428
128688845	chr11:128688845:C:T	1.90754e-05	-1.19804e-10	-1.14575
128689076	chr11:128689076:A:G	0.000158793	-1.19804e-10	0.973455
128689172	chr11:128689172:C:T	1.71847e-05	-1.19804e-10	-1.25013
128690381	chr11:128690381:T:C	4.61567e-05	1.00838	-1.27049
128690634	chr11:128690634:T:C	0.000198203	-1.4538	2.64894
128690731	chr11:128690731:C:T	7.94442e-05	0.980439	-0.699532
128690813	chr11:128690813:G:A	1.96475e-05	-1.19804e-10	-1.1162
128691179	chr11:128691179:CA:C	3.65695e-05	-1.19804e-10	-0.494933
128691325	chr11:128691325:T:C	1.57541e-05	-1.19804e-10	-1.33705
128691926	chr11:128691926:G:A	2.20737e-05	-1.19804e-10	-0.999762
128692203	chr11:128692203:C:T	0.000363183	2.29359	-0.492834
128692229	chr11:128692229:G:A	0.000108675	-1.19804e-10	0.59421
128692676	chr11:128692676:C:A	0.000136839	-1.19804e-10	0.824654
128693142	chr11:128693142:G:C	3.39012e-06	-1.50547	-1.36781
128693497	chr11:128693497:C:T	1.82961e-05	-1.52256	0.335106
128693778	chr11:128693778:G:C	0.00254475	-1.19804e-10	3.74764
128693788	chr11:128693788:T:C	2.76639e-05	-1.19804e-10	-0.774018
128693831	chr11:128693831:T:C	3.18721e-05	-1.19804e-10	-0.632417
128694832	chr11:128694832:C:A	1.30269e-05	-1.47922	-0.0479144
128695101	chr11:128695101:T:C	0.000695562	3.66525	-1.21467
128695139	chr11:128695139:C:T	0.000234032	2.46864	-1.10733
128695248	chr11:128695248:G:A	2.13195e-05	-1.19804e-10	-1.03453
128695249	chr11:128695249:T:C	1.60309e-05	-1.19804e-10	-1.31963
128695855	chr11:128695855:A:G	1.56914e-05	-1.19804e-10	-1.34103
128696001	chr11:128696001:C:T	2.13484e-05	-1.19804e-10	-1.03317
128696020	chr11:128696020:G:A	0.000148094	-1.19804e-10	0.903697
128696263	chr11:128696263:G:A	9.75051e-06	-1.58203	-0.234793
128697113	chr11:128697113:G:A	1.53244e-05	-1.19804e-10	-1.3647
128697600	chr11:128697600:G:A	1.75193e-05	-1.19804e-10	-1.23084
128697981	chr11:128697981:G:A	0.000438734	2.20328	-0.213535
128698034	chr11:128698034:TC:T	0.00050466	3.11119	-0.981456
128698382	chr11:128698382:G:A	4.51163e-05	-1.19804e-10	-0.284904
128698594	chr11:128698594:T:C	1.1191e-05	-1.50504	-0.174003
128698796	chr11:128698796:A:G	7.60658e-05	-1.19804e-10	0.237452
128698804	chr11:128698804:C:T	2.99316e-05	-1.19804e-10	-0.695232
128698842	chr11:128698842:C:T	4.75195e-05	-1.19804e-10	-0.233007
128698933	chr11:128698933:G:A	1.11293e-05	-1.52238	-0.162187
128699520	chr11:128699520:C:T	3.12894e-06	-1.5984	-1.35505
128699559	chr11:128699559:T:C	7.42941e-06	-1.52389	-0.564811
128699674	chr11:128699674:C:T	6.55984e-06	-1.48312	-0.730064
128699698	chr11:128699698:A:G	3.41599e-05	-1.19804e-10	-0.563094
128699736	chr11:128699736:G:A	4.59864e-05	-1.19804e-10	-0.265802
128699980	chr11:128699980:C:T	1.52498e-05	-1.19804e-10	-1.36958
128700453	chr11:128700453:A:C	5.05539e-05	-1.19804e-10	-0.171107
128700466	chr11:128700466:G:C	2.67186e-05	-0.808789	-3.62583e-10
128700881	chr11:128700881:A:G	1.92881e-05	-1.19804e-10	-1.13466
128701148	chr11:128701148:A:G	1.08833e-05	-1.51649	-0.190431
128701185	chr11:128701185:T:C	1.0763e-05	-1.53099	-0.187047
128701749	chr11:128701749:C:A	1.99801e-05	-1.09941	-3.62583e-10
128701761	chr11:128701761:G:C	4.6345e-05	-1.19804e-10	-0.258035
128701815	chr11:128701815:T:C	0.000156037	2.30647	-1.35052
128702359	chr11:128702359:C:T	2.07987e-05	-1.19804e-10	-1.05926
128702499	chr11:128702499:G:A	7.70202e-05	-1.19804e-10	0.24992
128702648	chr11:128702648:G:A	2.0774e-05	-1.19804e-10	-1.06044
128702790	chr11:128702790:A:T	3.96823e-05	-1.19804e-10	-0.413241
128703490	chr11:128703490:C:T	1.20902e-05	-1.60176	-3.62583e-10
128703567	chr11:128703567:G:A	4.55139e-05	-1.19804e-10	-0.276129
128703678	chr11:128703678:A:G	1.60493e-05	-1.19804e-10	-1.31848
128703725	chr11:128703725:C:G	5.16523e-05	-1.19804e-10	-0.149613
128704255	chr11:128704255:C:T	3.56531e-06	-1.60223	-1.22067
128704278	chr11:128704278:G:A	9.2971e-06	-1.56426	-0.300183
128704291	chr11:128704291:AC:A	1.52527e-05	-1.19804e-10	-1.36939
128704782	chr11:128704782:C:A	5.01829e-05	-1.19804e-10	-0.178473
128704962	chr11:128704962:G:T	2.62386e-05	-0.826917	-3.62583e-10
128705553	chr11:128705553:CAGG:C	1.95055e-05	-1.19804e-10	-1.12345
128705602	chr11:128705602:G:A	1.9515e-05	-1.19804e-10	-1.12297
128705935	chr11:128705935:C:T	2.75929e-05	-1.19804e-10	-0.776588
128706244	chr11:128706244:C:G	8.20829e-05	-1.19804e-10	0.313583
128706386	chr11:128706386:C:T	1.20887e-05	-1.60187	-3.62583e-10
128706430	chr11:128706430:G:T	1.54024e-05	-1.19804e-10	-1.35963
128706637	chr11:128706637:A:T	8.29262e-05	-1.19804e-10	0.323804
128706882	chr11:128706882:T:C	1.52647e-05	-1.19804e-10	-1.3686
128707144	chr11:128707144:T:C	3.10017e-06	-1.59338	-1.36931
128707729	chr11:128707729:G:C	0.00035538	2.57741	-0.798374
128708152	chr11:128708152:T:G	0.000215826	2.4473	-1.16697
128708185	chr11:128708185:C:T	1.23289e-05	-1.5822	-3.62583e-10
128708262	chr11:128708262:T:C	5.91873e-06	-1.60122	-0.714809
128708311	chr11:128708311:A:G	2.44488e-05	-1.19804e-10	-0.897566
128708377	chr11:128708377:C:T	2.05324e-05	-1.19804e-10	-1.07214
128709830	chr11:128709830:C:T	1.22471e-05	-1.58886	-3.62583e-10
128710360	chr11:128710360:C:G	5.02784e-05	-1.19804e-10	-0.176573
128710683	chr11:128710683:T:C	2.13294e-05	-1.19804e-10	-1.03406
128711713	chr11:128711713:A:G	4.7198e-05	-1.19804e-10	-0.239797
128712362	chr11:128712362:G:A	1.63952e-05	-1.19804e-10	-1.29716
128712379	chr11:128712379:T:C	1.53221e-05	-1.19804e-10	-1.36485
128712619	chr11:128712619:T:C	4.59514e-06	-1.24625	-1.3229
128712662	chr11:128712662:T:C	4.31228e-06	-1.5675	-1.06518
128712968	chr11:128712968:T:A	1.81669e-05	-1.19804e-10	-1.19455
128713049	chr11:128713049:C:T	8.43073e-06	-1.25986	-0.702401
128713120	chr11:128713120:C:T	1.97327e-05	-1.19804e-10	-1.11187
128713165	chr11:128713165:C:G	7.17523e-05	-0.429815	0.608888
128713359	chr11:128713359:C:T	1.83812e-05	-1.19804e-10	-1.18282
128713615	chr11:128713615:G:A	1.84098e-05	-1.19804e-10	-1.18126
128713680	chr11:128713680:T:C	1.55746e-05	-1.19804e-10	-1.34851
128714080	chr11:128714080:C:T	1.42199e-05	-1.43951	-3.62583e-10
128714425	chr11:128714425:C:T	5.61875e-05	0.386907	-0.45236
128714846	chr11:128714846:C:CCGTG	1.56066e-05	-1.19804e-10	-1.34645
128714870	chr11:128714870:A:C	0.000708778	2.60929	-0.139897
128714918	chr11:128714918:G:A	5.72632e-05	0.716608	-0.763097
128715132	chr11:128715132:G:C	1.57193e-05	-1.19804e-10	-1.33926
128715325	chr11:128715325:C:T	1.26007e-05	-1.56039	-3.62583e-10
128716000	chr11:128716000:G:C	1.5249e-05	-1.19804e-10	-1.36963
128716029	chr11:128716029:G:A	1.58357e-05	-0.0489438	-1.28294
128716367	chr11:128716367:G:C	6.49101e-06	-1.59313	-0.630596
128717178	chr11:128717178:T:C	1.76063e-05	-1.19804e-10	-1.22589
128717401	chr11:128717401:C:T	2.48662e-05	-1.19804e-10	-0.880639
128717508	chr11:128717508:C:T	1.6869e-05	-1.19804e-10	-1.26867
128717516	chr11:128717516:C:T	8.49515e-06	-1.5922	-0.362451
128718446	chr11:128718446:TC:T	0.000152306	2.11371	-1.18196
128719312	chr11:128719312:G:C	3.53623e-05	-1.19804e-10	-0.5285
128719318	chr11:128719318:A:AT	1.56598e-05	-1.19804e-10	-1.34305
128719487	chr11:128719487:T:C	1.68781e-05	-1.19804e-10	-1.26813
128719577	chr11:128719577:C:T	1.593e-05	-1.54739	0.221449
128719607	chr11:128719607:G:A	0.000418806	1.94326	-3.62583e-10
128720428	chr11:128720428:C:T	1.54785e-05	-1.19804e-10	-1.35469
128721974	chr11:128721974:A:G	2.58472e-05	-1.19804e-10	-0.841946
128722137	chr11:128722137:G:A	6.23424e-06	-0.90291	-1.36118
128722339	chr11:128722339:G:A	2.22867e-05	-1.19804e-10	-0.990156
128722649	chr11:128722649:T:C	2.63106e-05	-1.19804e-10	-0.824177
128722932	chr11:128722932:C:T	6.74489e-06	-0.824308	-1.36105
128723293	chr11:128723293:G:A	4.28898e-05	-0.335514	-3.62583e-10
128723386	chr11:128723386:A:G	0.000124918	1.62319	-0.889681
128723388	chr11:128723388:G:A	1.24956e-05	-1.56877	-3.62583e-10
128723598	chr11:128723598:G:A	0.000130439	1.40195	-0.625196
128723651	chr11:128723651:G:T	0.000288112	2.24512	-0.675918
128723912	chr11:128723912:G:T	1.57713e-05	-1.19804e-10	-1.33596
128724266	chr11:128724266:C:T	1.57224e-05	-1.52035	0.181289
128724282	chr11:128724282:C:A	1.2181e-05	-1.59427	-3.62583e-10
128724956	chr11:128724956:C:T	0.000118305	1.29918	-0.620061
128724980	chr11:128724980:G:A	1.48707e-05	-0.306057	-1.0887
128724989	chr11:128724989:C:T	1.52525e-05	-1.19804e-10	-1.3694
128725278	chr11:128725278:A:G	1.5843e-05	-0.241046	-1.09037
128725645	chr11:128725645:TCC:T	0.000126536	0.906088	-0.159707
128725778	chr11:128725778:C:T	4.06222e-06	-1.49783	-1.19459
128726376	chr11:128726376:G:A	7.69298e-06	-0.788642	-1.2652
128726474	chr11:128726474:T:A	0.00105018	3.73463	-0.87206
128727101	chr11:128727101:T:C	1.6741e-05	-1.19804e-10	-1.27629
128727151	chr11:128727151:A:G	0.000255889	2.67816	-1.22756
128727262	chr11:128727262:G:A	6.21785e-05	-1.19804e-10	0.0358616
128727505	chr11:128727505:G:A	5.99857e-06	-1.09401	-1.20861
128727822	chr11:128727822:C:G	2.55352e-05	-1.19804e-10	-0.854091
128727965	chr11:128727965:A:G	3.03065e-05	-1.19804e-10	-0.682784
128729127	chr11:128729127:G:A	1.62092e-05	-1.19804e-10	-1.30857
128729313	chr11:128729313:G:C	1.8074e-05	-1.19804e-10	-1.19967
128730061	chr11:128730061:G:A	2.96017e-05	-1.19804e-10	-0.706315
128730155	chr11:128730155:C:A	1.6418e-05	-1.19804e-10	-1.29577
128730311	chr11:128730311:C:T	6.02172e-05	1.23855	-1.23474
128730486	chr11:128730486:G:A	3.06522e-05	-1.19804e-10	-0.671443
128730832	chr11:128730832:G:A	2.21632e-05	-1.19804e-10	-0.995713
128730855	chr11:128730855:C:T	6.76372e-05	1.44733	-1.32731
128731143	chr11:128731143:C:T	1.3244e-05	-1.5106	-3.62583e-10
128731300	chr11:128731300:A:C	1.77589e-05	-1.21726	-3.62583e-10
128731688	chr11:128731688:G:A	1.87743e-05	-1.19804e-10	-1.16166
128731725	chr11:128731725:G:T	6.7831e-05	1.45991	-1.33704
128731831	chr11:128731831:T:C	4.86418e-05	0.902714	-1.11238
128731896	chr11:128731896:C:T	4.58558e-05	0.846216	-1.11486
128731897	chr11:128731897:G:A	1.74462e-05	-1.19804e-10	-1.23503
128731975	chr11:128731975:G:C	6.80073e-05	1.44528	-1.31981
128732251	chr11:128732251:C:T	4.55603e-05	0.842717	-1.11783
128732338	chr11:128732338:G:A	3.15901e-05	-0.641303	-3.62583e-10
128732579	chr11:128732579:T:C	6.54132e-06	-0.98616	-1.22985
128732932	chr11:128732932:A:G	0.000132733	1.63112	-0.836928
128733076	chr11:128733076:A:T	2.19486e-05	-1.19804e-10	-1.00544
128733098	chr11:128733098:T:C	2.20502e-05	-1.19804e-10	-1.00083
128733129	chr11:128733129:G:A	1.52764e-05	-1.19804e-10	-1.36784
128733250	chr11:128733250:T:G	1.55743e-05	-1.19804e-10	-1.34852
128733253	chr11:128733253:A:C	3.36806e-05	-1.19804e-10	-0.577226
128733314	chr11:128733314:C:T	1.81193e-05	-1.19804e-10	-1.19717
128733508	chr11:128733508:C:T	2.04284e-05	-1.19804e-10	-1.07722
128734115	chr11:128734115:C:T	4.71634e-06	-1.5991	-0.944017
128734127	chr11:128734127:G:A	6.03428e-06	-0.951727	-1.34496
128734196	chr11:128734196:G:A	1.60626e-05	-1.19804e-10	-1.31765
128734337	chr11:128734337:G:T	1.15941e-05	-1.45671	-0.18694
128734370	chr11:128734370:G:A	4.34611e-06	-1.33594	-1.28893
128734490	chr11:128734490:G:A	1.65028e-05	-1.19804e-10	-1.29062
128734808	chr11:128734808:C:T	1.62783e-05	-1.19804e-10	-1.30431
128734847	chr11:128734847:G:A	1.5649e-05	-1.19804e-10	-1.34374
128735165	chr11:128735165:T:C	3.15201e-05	-1.19804e-10	-0.643521
128735274	chr11:128735274:T:A	2.18133e-05	-0.182752	-0.828878
128735405	chr11:128735405:G:A	1.62026e-05	-1.19804e-10	-1.30898
128735659	chr11:128735659:G:A	1.93987e-05	-1.19804e-10	-1.12894
128735706	chr11:128735706:C:T	1.62992e-05	-1.19804e-10	-1.30303
128735961	chr11:128735961:T:C	1.87555e-05	-1.19804e-10	-1.16266
128736437	chr11:128736437:T:G	1.9071e-05	-1.19804e-10	-1.14598
128736613	chr11:128736613:C:T	1.16955e-05	-1.47014	-0.164807
128736809	chr11:128736809:T:C	1.85877e-05	-1.19804e-10	-1.17165
128737143	chr11:128737143:T:C	1.85034e-05	-1.19804e-10	-1.17619
128737188	chr11:128737188:G:C	4.87179e-05	0.787664	-0.995765
128737237	chr11:128737237:C:A	1.86134e-05	-1.19804e-10	-1.17027
128737395	chr11:128737395:C:T	1.62443e-05	-1.19804e-10	-1.3064
128737424	chr11:128737424:A:C	1.62839e-05	-1.19804e-10	-1.30397
128737457	chr11:128737457:T:C	1.64884e-05	-1.19804e-10	-1.29149
128737572	chr11:128737572:G:A	1.66648e-05	-1.19804e-10	-1.28085
128737714	chr11:128737714:T:C	8.01315e-05	1.65156	-1.36204
128737824	chr11:128737824:A:G	1.67043e-05	-1.19804e-10	-1.27848
128737840	chr11:128737840:T:C	3.46733e-05	-1.42431	0.876132
128737863	chr11:128737863:C:T	1.75642e-05	-1.19804e-10	-1.22828
128738099	chr11:128738099:A:T	1.54844e-05	-1.19804e-10	-1.35432
128738168	chr11:128738168:C:T	2.36491e-05	-1.19804e-10	-0.930822
128738346	chr11:128738346:C:T	1.63828e-05	-1.19804e-10	-1.29791
128738370	chr11:128738370:C:T	1.70104e-05	-1.19804e-10	-1.26032
128738839	chr11:128738839:G:A	1.56414e-05	-1.19804e-10	-1.34423
128738923	chr11:128738923:G:A	1.57102e-05	-1.19804e-10	-1.33984
128739124	chr11:128739124:A:G	1.88424e-05	-1.19804e-10	-1.15804
128739197	chr11:128739197:G:C	3.16027e-05	-0.640904	-3.62583e-10
128739500	chr11:128739500:A:C	1.81184e-05	-1.19804e-10	-1.19722
128739614	chr11:128739614:T:G	1.80632e-05	-1.19804e-10	-1.20027
128739966	chr11:128739966:A:T	1.52711e-05	-1.19804e-10	-1.36818
128739967	chr11:128739967:GA:G	1.52707e-05	-1.19804e-10	-1.36821
128739970	chr11:128739970:CCA:C	1.52707e-05	-1.19804e-10	-1.36821
128740110	chr11:128740110:T:C	1.79765e-05	-1.19804e-10	-1.20508
128740368	chr11:128740368:C:T	3.00391e-05	0.50575	-1.1974
128740416	chr11:128740416:T:C	8.18414e-05	1.06623	-0.755599
128740442	chr11:128740442:G:A	1.54921e-05	-1.19804e-10	-1.35381
128740461	chr11:128740461:C:T	1.15236e-05	-1.33823	-0.311526
128740992	chr11:128740992:C:A	4.26774e-06	-1.28283	-1.36023
128741094	chr11:128741094:T:C	1.80374e-05	-1.19804e-10	-1.2017
128741266	chr11:128741266:G:A	1.74582e-05	-1.19804e-10	-1.23434
128741286	chr11:128741286:G:A	1.57468e-05	-1.19804e-10	-1.33751
128741329	chr11:128741329:G:T	3.82978e-06	-1.48121	-1.27013
128741388	chr11:128741388:G:A	6.16761e-05	1.38553	-1.35778
128741440	chr11:128741440:C:T	2.27886e-05	-1.19804e-10	-0.967888
128741475	chr11:128741475:G:A	1.53336e-05	-1.19804e-10	-1.3641
128741568	chr11:128741568:C:T	9.2535e-05	0.433439	-3.62583e-10
128741623	chr11:128741623:G:A	1.03483e-05	-1.37856	-0.378764
128742023	chr11:128742023:C:T	1.5992e-05	-1.19804e-10	-1.32206
128742300	chr11:128742300:G:A	1.53056e-05	-1.19804e-10	-1.36593
128742355	chr11:128742355:T:G	6.37147e-05	1.39538	-1.33512
128742728	chr11:128742728:C:A	1.70104e-05	-1.19804e-10	-1.26032
128742834	chr11:128742834:G:A	2.02076e-05	-1.19804e-10	-1.08809
128742842	chr11:128742842:G:A	2.66655e-05	-1.19804e-10	-0.810776
128743128	chr11:128743128:C:T	1.66054e-05	-1.19804e-10	-1.28442
128743275	chr11:128743275:G:A	1.56838e-05	-1.19804e-10	-1.34152
128743329	chr11:128743329:C:A	2.24441e-05	-1.19804e-10	-0.983119
128743482	chr11:128743482:C:T	1.85433e-05	-1.19804e-10	-1.17404
128743559	chr11:128743559:A:G	2.26125e-05	-1.19804e-10	-0.975643
128743583	chr11:128743583:GGA:G	0.000101489	1.23602	-0.710221
128743746	chr11:128743746:G:A	3.19517e-06	-1.57714	-1.35537
128743824	chr11:128743824:T:C	1.46605e-05	-0.392908	-1.01608
128743889	chr11:128743889:C:A	1.74339e-05	-1.19804e-10	-1.23573
128743993	chr11:128743993:T:C	5.90533e-05	1.08354	-1.09925
128744047	chr11:128744047:G:A	1.5713e-05	-1.19804e-10	-1.33966
128744108	chr11:128744108:G:A	1.28225e-05	-0.344187	-1.19876
128744171	chr11:128744171:G:A	1.65147e-05	-1.19804e-10	-1.28989
128744218	chr11:128744218:G:T	1.65052e-05	-1.19804e-10	-1.29047
128744341	chr11:128744341:G:C	0.000164543	2.03758	-1.02856
128744411	chr11:128744411:A:G	1.52839e-05	-1.19804e-10	-1.36735
128744516	chr11:128744516:A:G	1.38898e-05	-1.46299	-3.62583e-10
128744551	chr11:128744551:C:T	1.82354e-05	-1.19078	-3.62583e-10
128744662	chr11:128744662:C:G	1.60387e-05	-1.19804e-10	-1.31915
128744781	chr11:128744781:A:C	1.85527e-05	-1.19804e-10	-1.17353
128745484	chr11:128745484:G:A	1.83632e-05	-1.19804e-10	-1.1838
128745591	chr11:128745591:A:G	4.78229e-06	-1.60219	-0.927043
128746001	chr11:128746001:A:G	2.11949e-05	-1.19804e-10	-1.04039
128746385	chr11:128746385:C:T	1.86992e-05	-1.19804e-10	-1.16567
128746416	chr11:128746416:G:A	6.76773e-06	-1.55866	-0.623322
128746564	chr11:128746564:C:T	2.09992e-05	-1.19804e-10	-1.04967
128746638	chr11:128746638:G:A	2.32737e-05	-1.19804e-10	-0.946824
128746879	chr11:128746879:A:G	1.83935e-05	-1.19804e-10	-1.18215
128747263	chr11:128747263:G:A	1.65314e-05	-1.19804e-10	-1.28889
128747394	chr11:128747394:G:A	1.97026e-05	-1.19804e-10	-1.1134
128748131	chr11:128748131:T:C	1.92013e-05	-0.00287406	-1.1363
128748132	chr11:128748132:G:A	1.90445e-05	-1.19804e-10	-1.14737
128748170	chr11:128748170:C:T	3.19918e-06	-1.6013	-1.32995
128748698	chr11:128748698:G:A	2.54744e-05	-1.19804e-10	-0.856473
128748794	chr11:128748794:A:G	6.43908e-06	-1.07285	-1.15891
128748984	chr11:128748984:T:C	1.89199e-05	-1.19804e-10	-1.15393
128749426	chr11:128749426:C:T	1.55835e-05	-1.19804e-10	-1.34794
128749546	chr11:128749546:C:T	4.29343e-05	0.307654	-0.64213
128749673	chr11:128749673:T:C	1.66163e-05	-1.19804e-10	-1.28376
128749798	chr11:128749798:T:C	2.99578e-05	-1.19804e-10	-0.694357
128749940	chr11:128749940:A:G	1.62483e-05	-1.19804e-10	-1.30616
128750109	chr11:128750109:G:A	2.11424e-05	-1.19804e-10	-1.04287
128750169	chr11:128750169:C:T	6.13055e-06	-1.51501	-0.76585
128750237	chr11:128750237:C:T	2.21145e-05	0.342897	-1.34081
128750346	chr11:128750346:T:C	2.13184e-05	-1.19804e-10	-1.03458
128750572	chr11:128750572:C:T	2.0019e-05	-1.19804e-10	-1.09746
128750634	chr11:128750634:A:G	2.05117e-05	-1.19804e-10	-1.07315
128750675	chr11:128750675:G:A	0.000102449	-1.19804e-10	0.535213
128750730	chr11:128750730:C:T	2.21323e-05	-1.19804e-10	-0.997108
128750867	chr11:128750867:A:T	2.01068e-05	-1.19804e-10	-1.09309
128751148	chr11:128751148:T:C	1.96788e-05	-1.19804e-10	-1.11461
128751348	chr11:128751348:T:C	3.04101e-05	-1.19804e-10	-0.679373
128751424	chr11:128751424:A:G	3.3466e-05	-1.19804e-10	-0.583618
128751922	chr11:128751922:A:C	6.30765e-06	-1.60193	-0.650449
128752040	chr11:128752040:A:G	2.28383e-05	-1.19804e-10	-0.96571
128752442	chr11:128752442:T:C	3.18743e-06	-1.5896	-1.34534
128753021	chr11:128753021:G:T	1.74719e-05	-1.19804e-10	-1.23355
128753467	chr11:128753467:G:A	1.58189e-05	-1.19804e-10	-1.33294
128753498	chr11:128753498:T:C	1.64049e-05	-1.19804e-10	-1.29657
128753547	chr11:128753547:G:T	1.66298e-05	-1.19804e-10	-1.28295
128753687	chr11:128753687:C:T	1.54283e-05	-1.19804e-10	-1.35794
128753912	chr11:128753912:A:T	3.26854e-06	-1.60223	-1.30758
128753975	chr11:128753975:C:G	5.68223e-06	-1.09072	-1.26608
128754081	chr11:128754081:AT:A	3.0941e-05	0.652622	-1.31469
128754133	chr11:128754133:A:G	1.26983e-05	-0.199786	-1.35289
128754309	chr11:128754309:G:A	1.98007e-05	-1.19804e-10	-1.10843
128754314	chr11:128754314:G:A	3.01139e-05	-1.19804e-10	-0.689161
128754641	chr11:128754641:T:C	6.251e-06	-1.44785	-0.813554
128754916	chr11:128754916:A:G	3.17216e-06	-1.5943	-1.34544
128755050	chr11:128755050:C:T	2.93136e-05	-1.19804e-10	-0.716095
128755117	chr11:128755117:T:C	3.50563e-06	-1.60112	-1.23866
128755121	chr11:128755121:C:T	1.75116e-05	-0.410329	-0.820954
128755710	chr11:128755710:G:T	1.96076e-05	-1.19804e-10	-1.11823
128755912	chr11:128755912:C:T	2.7276e-05	0.497664	-1.28581
128756891	chr11:128756891:G:A	3.13666e-06	-1.60197	-1.34902
128757016	chr11:128757016:G:A	1.26203e-05	-1.55884	-3.62583e-10
128757664	chr11:128757664:C:T	2.14148e-05	-1.19804e-10	-1.03007
128757723	chr11:128757723:G:A	1.54365e-05	-1.19804e-10	-1.35741
128757831	chr11:128757831:T:A	1.7679e-05	-1.19804e-10	-1.22177
128758733	chr11:128758733:C:T	1.81974e-05	-1.19804e-10	-1.19287
128758861	chr11:128758861:T:C	3.5339e-06	-1.5148	-1.31695
128758980	chr11:128758980:A:G	4.21662e-06	-1.54065	-1.11446
128759040	chr11:128759040:C:T	3.28993e-06	-1.54989	-1.35339
128759066	chr11:128759066:G:A	2.16413e-05	-1.19804e-10	-1.01954
128759208	chr11:128759208:A:T	1.67106e-05	-1.19804e-10	-1.2781
128759858	chr11:128759858:A:C	2.04541e-05	-1.19804e-10	-1.07596
128759976	chr11:128759976:G:C	1.03092e-05	-0.557766	-1.20334
128760414	chr11:128760414:C:T	1.48192e-05	-0.350905	-1.04732
128760791	chr11:128760791:G:T	4.92531e-06	-1.56068	-0.939084
128760932	chr11:128760932:G:A	2.33599e-05	-1.19804e-10	-0.943126
128761149	chr11:128761149:G:A	2.10499e-05	-1.19804e-10	-1.04725
128761886	chr11:128761886:C:G	1.75028e-05	-1.19804e-10	-1.23179
128762363	chr11:128762363:T:C	4.77228e-06	-1.42512	-1.10621
128762660	chr11:128762660:T:C	4.26959e-06	-1.47541	-1.16723
128762792	chr11:128762792:G:A	5.47269e-06	-1.51053	-0.88385
128762975	chr11:128762975:G:A	1.61404e-05	-1.19804e-10	-1.31282
128763038	chr11:128763038:A:G	5.68239e-06	-1.48517	-0.871602
128763223	chr11:128763223:A:G	8.41289e-06	-0.628449	-1.33593
128763402	chr11:128763402:A:G	1.52902e-05	-1.19804e-10	-1.36694
128763414	chr11:128763414:A:G	1.05571e-05	-0.369498	-1.36785
128763633	chr11:128763633:A:G	1.67176e-05	-1.19804e-10	-1.27769
128763699	chr11:128763699:A:C	2.11163e-05	-1.19804e-10	-1.0441
128763756	chr11:128763756:A:AG	7.17859e-06	-1.33567	-0.787375
128763759	chr11:128763759:A:G	3.26977e-06	-1.56354	-1.34588
128763770	chr11:128763770:C:T	3.62392e-06	-1.45054	-1.35605
128764056	chr11:128764056:C:T	4.22129e-06	-1.45578	-1.19823
128764330	chr11:128764330:C:A	1.58071e-05	-1.19804e-10	-1.33369
128764752	chr11:128764752:G:A	1.95173e-05	-1.19804e-10	-1.12285
128764865	chr11:128764865:C:T	1.25581e-05	-0.19521	-1.36857
128764878	chr11:128764878:T:C	0.000153918	-1.19804e-10	0.942269
128765228	chr11:128765228:C:T	1.86233e-05	-1.19804e-10	-1.16973
128765489	chr11:128765489:G:A	4.42983e-06	-1.42789	-1.1779
128765784	chr11:128765784:A:G	6.51495e-06	-1.04299	-1.17706
128765922	chr11:128765922:A:C	2.00178e-05	-1.19804e-10	-1.09753
128766010	chr11:128766010:G:A	1.55118e-05	-1.19804e-10	-1.35254
128766184	chr11:128766184:T:C	0.000462355	3.39746	-1.35527
128766294	chr11:128766294:C:T	1.66359e-05	-1.28258	-3.62583e-10
128766338	chr11:128766338:G:A	0.000204218	-0.260646	1.48568
128766559	chr11:128766559:G:A	1.58787e-05	-1.19804e-10	-1.32917
128766589	chr11:128766589:T:C	1.56936e-05	-1.19804e-10	-1.34089
128766828	chr11:128766828:G:A	3.21278e-05	-1.19804e-10	-0.624426
128766964	chr11:128766964:C:T	1.57915e-05	-1.19804e-10	-1.33468
128767005	chr11:128767005:G:GCAGCGGGCACTGGGTGTGA	0.000114058	-1.19804e-10	0.642557
128767102	chr11:128767102:A:T	2.05706e-05	-1.19804e-10	-1.07029
128767161	chr11:128767161:A:G	0.000190079	-0.672008	1.8253
128767402	chr11:128767402:C:T	1.52511e-05	-1.19804e-10	-1.3695
128767518	chr11:128767518:T:C	3.59557e-06	-1.56611	-1.24834
128767732	chr11:128767732:C:T	1.91922e-05	-1.19804e-10	-1.13964
128767758	chr11:128767758:G:A	1.93512e-05	-1.19804e-10	-1.13139
128767812	chr11:128767812:GT:G	1.8547e-05	-1.19804e-10	-1.17384
128767841	chr11:128767841:G:A	3.67433e-06	-1.58366	-1.20912
128767904	chr11:128767904:C:T	1.55418e-05	-1.19804e-10	-1.35061
128767977	chr11:128767977:A:G	1.32941e-05	-0.139525	-1.3673
128768332	chr11:128768332:G:A	1.64697e-05	-1.19804e-10	-1.29263
128768471	chr11:128768471:G:C	2.21976e-05	-1.19804e-10	-0.994164
128769438	chr11:128769438:T:C	1.03671e-05	-1.60137	-0.154138
128769479	chr11:128769479:T:G	0.00033051	3.03326	-1.32677
128769881	chr11:128769881:G:A	7.40402e-05	0.902588	-0.692126
128769935	chr11:128769935:C:T	1.68306e-05	-0.554701	-0.716246
128770050	chr11:128770050:T:C	2.79364e-05	-0.764219	-3.62583e-10
128770370	chr11:128770370:A:G	1.58172e-05	-1.19804e-10	-1.33305
128770377	chr11:128770377:G:A	1.91295e-05	-1.31368	0.170765
128770512	chr11:128770512:G:A	1.54585e-05	-1.19804e-10	-1.35599
128770582	chr11:128770582:T:G	2.83837e-05	-0.748332	-3.62583e-10
128770686	chr11:128770686:T:C	1.59213e-05	-1.19804e-10	-1.32649
128770877	chr11:128770877:A:T	1.28636e-05	-1.53975	-3.62583e-10
128770953	chr11:128770953:G:A	8.59328e-06	-1.07112	-0.872047
128771143	chr11:128771143:C:T	1.56127e-05	-1.19804e-10	-1.34606
128771261	chr11:128771261:T:C	8.37055e-06	-0.60348	-1.36595
128771400	chr11:128771400:C:T	5.82408e-05	-1.19804e-10	-0.0295619
128771548	chr11:128771548:T:C	1.49526e-05	-1.38926	-3.62583e-10
128771573	chr11:128771573:C:T	1.61265e-05	0.0400754	-1.35376
128771856	chr11:128771856:C:T	1.5622e-05	-1.19804e-10	-1.34547
128772100	chr11:128772100:G:A	1.05142e-05	-1.03428	-0.707138
128772265	chr11:128772265:C:T	1.20183e-05	-0.243782	-1.36394
128772383	chr11:128772383:G:A	2.32104e-05	-1.19804e-10	-0.949548
128772416	chr11:128772416:T:C	0.000135663	-1.19804e-10	0.816025
128772493	chr11:128772493:C:T	1.04156e-05	-0.989112	-0.761729
128773084	chr11:128773084:C:T	9.26553e-06	-0.51852	-1.34933
128773386	chr11:128773386:A:C	1.57129e-05	-1.19804e-10	-1.33966
128773658	chr11:128773658:A:C	3.60342e-06	-1.58209	-1.23018
128773754	chr11:128773754:G:T	4.59041e-06	-1.45368	-1.1165
128774095	chr11:128774095:C:T	1.6209e-05	-1.30858	-3.62583e-10
128774342	chr11:128774342:T:A	2.50643e-05	-0.872702	-3.62583e-10
128774512	chr11:128774512:C:T	6.49392e-06	-0.9726	-1.25068
128774804	chr11:128774804:G:A	1.80674e-05	-1.19804e-10	-1.20004
128774887	chr11:128774887:G:A	6.04229e-06	-1.01596	-1.27941
128775162	chr11:128775162:G:T	3.21691e-06	-1.6008	-1.32493
128775187	chr11:128775187:A:C	1.83305e-05	-1.19804e-10	-1.18558
128775441	chr11:128775441:C:G	3.15892e-06	-1.58714	-1.35678
128775554	chr11:128775554:A:G	9.41934e-06	-1.4471	-0.404281
128775635	chr11:128775635:T:C	3.42865e-05	-1.19804e-10	-0.559395
128775688	chr11:128775688:C:T	7.93759e-06	-0.735038	-1.2875
128775699	chr11:128775699:A:T	7.48407e-06	-0.732711	-1.34866
128775716	chr11:128775716:T:C	3.42883e-06	-1.59898	-1.26295
128775804	chr11:128775804:G:A	1.31002e-05	-1.52152	-3.62583e-10
128776341	chr11:128776341:G:C	1.65492e-05	-1.19804e-10	-1.28781
128776491	chr11:128776491:A:T	4.6541e-05	1.10771	-1.36152
128777125	chr11:128777125:G:A	1.21836e-05	-1.59406	-3.62583e-10
128777530	chr11:128777530:A:G	1.08963e-05	-0.416426	-1.2893
128777691	chr11:128777691:C:T	5.62414e-06	-1.11434	-1.25274
128778107	chr11:128778107:T:C	4.51588e-06	-1.25525	-1.3313
128778460	chr11:128778460:T:G	1.59622e-05	-1.19804e-10	-1.32392
128778663	chr11:128778663:C:T	2.34278e-05	-1.19804e-10	-0.940226
128778734	chr11:128778734:C:T	1.84503e-05	-1.19804e-10	-1.17907
128779034	chr11:128779034:T:C	9.56944e-05	-1.19804e-10	0.467012
128779071	chr11:128779071:A:G	0.000140675	-0.449149	1.30146
128779365	chr11:128779365:G:A	1.64108e-05	-1.19804e-10	-1.29621
128779708	chr11:128779708:G:A	2.113e-05	-1.19804e-10	-1.04345
128779828	chr11:128779828:C:T	1.56318e-05	-1.19804e-10	-1.34484
128779857	chr11:128779857:A:G	0.000147002	-0.561175	1.45747
128779956	chr11:128779956:G:A	3.12795e-06	-1.58426	-1.36951
128779988	chr11:128779988:T:A	3.27957e-06	-1.58831	-1.31812
128780171	chr11:128780171:A:T	1.95453e-05	0.141195	-1.26261
128780307	chr11:128780307:A:G	3.19239e-06	-1.58847	-1.34491
128780376	chr11:128780376:G:A	8.91238e-06	-0.554819	-1.35189
128780421	chr11:128780421:C:T	9.02751e-05	-1.19804e-10	0.408714
128780464	chr11:128780464:A:G	0.000216803	-0.587323	1.87216
128780527	chr11:128780527:G:A	3.86642e-06	-1.48494	-1.25688
128780697	chr11:128780697:G:A	2.11094e-05	-1.19804e-10	-1.04443
128780867	chr11:128780867:G:T	1.53741e-05	-1.19804e-10	-1.36146
128780876	chr11:128780876:A:G	1.10713e-05	-0.530826	-1.15896
128781029	chr11:128781029:AAT:A	1.63021e-05	-1.19804e-10	-1.30286
128781030	chr11:128781030:A:G	1.15063e-05	-0.540261	-1.11099
128781057	chr11:128781057:C:T	8.02474e-06	-0.794302	-1.21732
128781305	chr11:128781305:A:G	1.59523e-05	-1.19804e-10	-1.32455
128781324	chr11:128781324:A:G	9.3905e-05	1.71075	-1.26262
128781998	chr11:128781998:A:G	7.13948e-05	1.483	-1.30892
128782158	chr11:128782158:A:AG	6.09047e-06	-0.924664	-1.36276
128782194	chr11:128782194:A:G	2.17077e-05	-1.19804e-10	-1.01648
128782321	chr11:128782321:T:C	1.85377e-05	-1.19804e-10	-1.17434
128782720	chr11:128782720:A:G	5.38724e-05	-1.19804e-10	-0.107529
128782732	chr11:128782732:A:C	5.8548e-05	1.29436	-1.31866
128783003	chr11:128783003:G:A	5.64392e-05	1.03396	-1.09495
128783025	chr11:128783025:G:A	3.17973e-06	-1.57337	-1.36398
128783214	chr11:128783214:C:T	1.52488e-05	-1.19804e-10	-1.36965
128783394	chr11:128783394:A:G	6.77459e-05	1.40904	-1.28742
128784024	chr11:128784024:A:C	1.74507e-05	-1.19804e-10	-1.23477
128784063	chr11:128784063:G:A	8.32424e-06	-0.608862	-1.36611
128784178	chr11:128784178:T:C	0.00011841	-1.19804e-10	0.680007
128784349	chr11:128784349:A:G	3.69608e-06	-1.41753	-1.36934
128784395	chr11:128784395:C:T	3.07279e-06	-1.60222	-1.36934
128784536	chr11:128784536:T:C	3.07804e-06	-1.60174	-1.36812
128784861	chr11:128784861:G:A	3.1887e-05	-1.22976	0.597814
128784879	chr11:128784879:C:G	2.42792e-05	-1.19804e-10	-0.904527
128785282	chr11:128785282:G:A	7.78681e-05	1.54122	-1.28035
128785925	chr11:128785925:C:T	4.0522e-06	-1.32616	-1.36873
128786091	chr11:128786091:C:T	3.96983e-06	-1.42218	-1.29324
128786262	chr11:128786262:G:A	7.47009e-06	-1.42163	-0.661609
128786417	chr11:128786417:A:T	1.34629e-05	-0.885007	-0.609204
128786471	chr11:128786471:A:G	5.63826e-06	-1.21374	-1.15084
128786700	chr11:128786700:T:A	4.2673e-05	-1.19804e-10	-0.340581
128786831	chr11:128786831:A:G	1.65955e-05	-1.19804e-10	-1.28502
128787695	chr11:128787695:C:T	1.35998e-05	-0.345526	-1.13857
128788013	chr11:128788013:C:T	4.43223e-06	-1.55486	-1.05038
128788061	chr11:128788061:C:T	1.66312e-05	-0.914649	-0.368221
128788093	chr11:128788093:A:G	3.27675e-05	-1.19804e-10	-0.604711
128788125	chr11:128788125:C:T	1.8638e-05	-1.19804e-10	-1.16894
128788268	chr11:128788268:A:G	4.86721e-06	-1.38705	-1.12458
128788288	chr11:128788288:G:A	2.35119e-05	-0.936642	-3.62583e-10
128788577	chr11:128788577:T:A	1.03639e-05	-0.939924	-0.8159
128788747	chr11:128788747:A:G	2.54438e-05	-0.491353	-0.366322
128789178	chr11:128789178:T:C	2.1529e-05	-0.546064	-0.478682
128789289	chr11:128789289:A:G	1.52521e-05	-1.19804e-10	-1.36943
128789532	chr11:128789532:C:T	6.18706e-05	-1.19804e-10	0.0308975
128789592	chr11:128789592:C:T	7.44903e-06	-1.12044	-0.965621
128789645	chr11:128789645:C:T	2.56581e-05	-1.55577	0.706479
128789758	chr11:128789758:G:A	1.03164e-05	-1.01628	-0.744139
128789886	chr11:128789886:G:A	2.09151e-05	-0.538541	-0.515135
128790009	chr11:128790009:A:C	1.55388e-05	-1.19804e-10	-1.35081
128790048	chr11:128790048:G:A	7.53979e-05	-1.19804e-10	0.228632
128790103	chr11:128790103:T:C	6.99939e-06	-1.04894	-1.09939
128790125	chr11:128790125:C:A	1.89123e-05	-0.618774	-0.535559
128790267	chr11:128790267:C:T	9.3104e-06	-0.750348	-1.11267
128790851	chr11:128790851:A:G	6.68857e-06	-1.07059	-1.12315
128791462	chr11:128791462:A:G	3.98616e-06	-1.42791	-1.28341
128791717	chr11:128791717:T:A	1.57865e-05	-1.33499	-3.62583e-10
128791755	chr11:128791755:G:A	1.29734e-05	-1.53125	-3.62583e-10
128791778	chr11:128791778:A:G	6.17961e-06	-1.05621	-1.21668
128791932	chr11:128791932:C:T	0.000117552	0.672737	-3.62583e-10
128791958	chr11:128791958:G:A	7.47649e-06	-0.982587	-1.0998
128792455	chr11:128792455:G:A	7.41648e-06	-0.999213	-1.09123
128792675	chr11:128792675:TC:T	7.32171e-06	-1.01136	-1.09194
128793066	chr11:128793066:C:T	1.53774e-05	-1.36125	-3.62583e-10
128793068	chr11:128793068:G:A	0.000829409	-1.15752	3.78409
128793356	chr11:128793356:G:A	0.000439367	-1.18831	3.1795
128793562	chr11:128793562:C:T	1.16393e-05	-0.935036	-0.704726
128793686	chr11:128793686:G:T	0.000366825	-1.15582	2.96656
128793930	chr11:128793930:G:T	0.000406272	-1.18766	3.10053
128793936	chr11:128793936:G:A	3.8156e-06	-1.40915	-1.3459
128794013	chr11:128794013:G:T	2.1362e-05	-0.399113	-0.633421
128794112	chr11:128794112:A:G	6.73193e-06	-1.13651	-1.05078
128794117	chr11:128794117:C:G	1.03627e-05	-0.929819	-0.826119
128794282	chr11:128794282:T:C	0.00055198	-1.24702	3.46638
128794343	chr11:128794343:G:A	4.94727e-06	-1.25928	-1.23603
128794370	chr11:128794370:T:C	0.000595507	-1.19298	3.48824
128794387	chr11:128794387:G:A	0.000602133	-1.17919	3.48552
128794670	chr11:128794670:T:C	1.62486e-05	-1.19804e-10	-1.30614
128794695	chr11:128794695:C:T	0.000701362	-1.1414	3.60028
128794846	chr11:128794846:T:C	0.00089557	-1.1368	3.84011
128794894	chr11:128794894:G:A	3.36088e-06	-1.51865	-1.36329
128795382	chr11:128795382:G:A	0.000388191	-1.19804e-10	1.86735
128795637	chr11:128795637:G:A	1.1055e-05	-1.58412	-0.107137
128795697	chr11:128795697:C:CCCA	2.50153e-05	-0.874661	-3.62583e-10
128795802	chr11:128795802:T:G	0.000439868	-1.20942	3.20175
128795872	chr11:128795872:T:C	3.08797e-05	-1.19804e-10	-0.664048
128796210	chr11:128796210:C:A	0.000437121	-1.19996	3.18602
128796335	chr11:128796335:T:C	0.000451391	-1.19198	3.21016
128796379	chr11:128796379:G:A	0.0015223	-1.1847	4.41853
128796852	chr11:128796852:A:G	0.000497726	-1.33895	3.45485
128797133	chr11:128797133:G:A	0.000462423	-1.21723	3.25956
128797501	chr11:128797501:A:C	0.000488344	-1.20867	3.30555
128797533	chr11:128797533:T:C	2.7949e-05	-0.836054	0.0722893
128797723	chr11:128797723:C:T	2.37072e-05	-1.19804e-10	-0.928367
128797752	chr11:128797752:G:C	9.23335e-06	-0.727143	-1.14418
128797909	chr11:128797909:C:T	7.80976e-06	-0.670522	-1.36825
128798105	chr11:128798105:A:G	8.75773e-06	-1.17917	-0.745043
128798196	chr11:128798196:G:A	1.78779e-05	-1.21058	-3.62583e-10
128798197	chr11:128798197:T:C	4.99122e-05	-1.17236	0.988477
128798398	chr11:128798398:GA:G	4.9219e-05	-1.1727	0.974828
128798817	chr11:128798817:A:G	2.77914e-05	-1.19804e-10	-0.769419
128798945	chr11:128798945:G:A	1.91766e-05	-0.498993	-0.641466
128799279	chr11:128799279:C:T	7.29265e-06	-1.20464	-0.902636
128799292	chr11:128799292:C:T	0.000241296	1.60369	-0.211818
128799701	chr11:128799701:G:A	1.07587e-05	-0.438117	-1.28031
128799925	chr11:128799925:C:T	2.26101e-05	-0.454699	-0.521051
128799976	chr11:128799976:A:G	1.581e-05	-1.19804e-10	-1.3335
128800206	chr11:128800206:G:A	2.2485e-05	-1.19804e-10	-0.981299
128800413	chr11:128800413:T:C	4.09396e-06	-1.58158	-1.10305
128800444	chr11:128800444:C:T	8.55014e-05	-1.19804e-10	0.354385
128800583	chr11:128800583:A:G	2.90782e-05	-1.19804e-10	-0.724157
128801611	chr11:128801611:C:T	3.82345e-05	-1.19804e-10	-0.45041
128801837	chr11:128801837:A:C	5.1348e-06	-1.12209	-1.33602
128802055	chr11:128802055:C:A	4.54753e-06	-1.25132	-1.32825
128802289	chr11:128802289:G:A	4.58068e-06	-1.23564	-1.33666
128802429	chr11:128802429:G:A	1.81692e-05	-1.19442	-3.62583e-10
128802613	chr11:128802613:T:G	7.18117e-06	-0.807529	-1.31516
128802686	chr11:128802686:A:C	3.92246e-06	-1.42418	-1.30325
128802746	chr11:128802746:A:T	1.89665e-05	-1.19804e-10	-1.15148
128802931	chr11:128802931:C:T	6.63657e-06	-1.28357	-0.917978
128803127	chr11:128803127:TC:T	4.5475e-06	-1.38293	-1.19664
128803340	chr11:128803340:G:A	4.11479e-06	-1.31429	-1.36527
128804681	chr11:128804681:C:T	4.73798e-06	-1.2098	-1.32874
128804919	chr11:128804919:G:A	6.60816e-05	-1.19804e-10	0.0967432
128804986	chr11:128804986:C:T	4.5845e-06	-1.22458	-1.34688
128805069	chr11:128805069:G:C	1.29843e-05	-1.53041	-3.62583e-10
128805397	chr11:128805397:T:A	4.75792e-06	-1.18378	-1.35056
128805506	chr11:128805506:C:T	4.84874e-06	-1.16605	-1.34938
128805769	chr11:128805769:T:C	4.69977e-06	-1.19731	-1.34932
128805803	chr11:128805803:C:A	4.873e-05	-1.19804e-10	-0.207854
128806188	chr11:128806188:TATTA:T	2.6556e-05	-1.19804e-10	-0.814892
128806265	chr11:128806265:C:T	2.07232e-05	-0.461503	-0.601392
128806309	chr11:128806309:T:A	4.74829e-06	-1.18904	-1.34732
128806805	chr11:128806805:G:A	3.87716e-05	-1.19804e-10	-0.436461
128806973	chr11:128806973:G:T	4.49634e-06	-1.22284	-1.36804
128807018	chr11:128807018:A:G	4.39598e-06	-1.244	-1.36946
128807085	chr11:128807085:C:T	1.39155e-05	-1.54741	0.0862703
128807453	chr11:128807453:G:A	2.48649e-05	-1.19804e-10	-0.880689
128807564	chr11:128807564:C:T	4.30543e-06	-1.27354	-1.36073
128808330	chr11:128808330:A:C	3.35046e-06	-1.5792	-1.30585
128808725	chr11:128808725:AT:A	5.76726e-06	-1.09021	-1.25174
128809011	chr11:128809011:G:A	1.63254e-05	-1.19804e-10	-1.30142
128809110	chr11:128809110:A:G	1.7395e-05	-1.19804e-10	-1.23796
128809305	chr11:128809305:G:C	1.05918e-05	-1.58455	-0.149517
128809459	chr11:128809459:T:C	1.59711e-05	-1.32336	-3.62583e-10
128809506	chr11:128809506:G:A	1.1105e-05	-1.29542	-0.39133
128809513	chr11:128809513:A:G	1.55496e-05	-1.19804e-10	-1.35012
128809518	chr11:128809518:A:G	7.97386e-05	-0.535595	0.820201
128809555	chr11:128809555:G:A	2.19617e-05	-0.545699	-0.459147
128809566	chr11:128809566:A:G	8.74285e-06	-1.58791	-0.338003
128809652	chr11:128809652:T:C	1.69655e-05	-1.19804e-10	-1.26297
128809671	chr11:128809671:G:T	4.85772e-06	-1.28716	-1.22642
128809746	chr11:128809746:C:T	1.03684e-05	-1.34421	-0.411176
128810025	chr11:128810025:GC:G	2.5885e-05	-1.19804e-10	-0.840484
128810145	chr11:128810145:A:AG	1.51944e-05	-1.37322	-3.62583e-10
128810258	chr11:128810258:C:T	1.10512e-05	-1.33632	-0.355287
128810296	chr11:128810296:A:G	1.07026e-05	-1.58056	-0.143097
128811328	chr11:128811328:C:A	2.33836e-05	-0.942115	-3.62583e-10
128811338	chr11:128811338:T:C	1.2785e-05	-1.54588	-3.62583e-10
128812565	chr11:128812565:C:A	1.06092e-05	-0.397775	-1.33466
128812711	chr11:128812711:G:T	1.084e-05	-0.383173	-1.32773
128813668	chr11:128813668:C:G	1.04809e-05	-0.416081	-1.32851
128813779	chr11:128813779:T:G	3.00543e-05	-1.19804e-10	-0.691143
128813865	chr11:128813865:C:A	1.11895e-05	-0.344829	-1.33435
128813921	chr11:128813921:G:A	3.01522e-05	-1.19804e-10	-0.687891
128813943	chr11:128813943:C:G	1.04973e-05	-0.413939	-1.32909
128813999	chr11:128813999:C:T	0.000213453	-1.19804e-10	1.26927
128814598	chr11:128814598:C:A	1.5323e-05	-1.19804e-10	-1.36479
128814623	chr11:128814623:C:T	9.69404e-06	-1.0329	-0.789734
128814724	chr11:128814724:T:C	1.0662e-05	-0.401052	-1.32641
128814801	chr11:128814801:A:T	1.11441e-05	-0.374077	-1.30916
128814828	chr11:128814828:T:C	2.72244e-05	-1.19804e-10	-0.790035
128814957	chr11:128814957:G:C	2.35598e-05	-1.19804e-10	-0.934605
128815045	chr11:128815045:T:C	1.12609e-05	-0.338167	-1.33465
128815422	chr11:128815422:C:T	1.09556e-05	-0.375343	-1.32496
128815467	chr11:128815467:A:T	8.98198e-06	-0.80326	-1.09567
128815568	chr11:128815568:T:C	1.20981e-05	-1.6011	-3.62583e-10
128815866	chr11:128815866:C:T	4.78238e-06	-1.27514	-1.25407
128816239	chr11:128816239:G:T	1.08251e-05	-0.384873	-1.3274
128816303	chr11:128816303:T:G	0.000729736	-1.19804e-10	2.49854
128816368	chr11:128816368:C:G	1.08408e-05	-0.380935	-1.32989
128816436	chr11:128816436:C:T	1.16682e-05	-0.874888	-0.762391
128816491	chr11:128816491:G:A	1.08133e-05	-0.38348	-1.32989
128817218	chr11:128817218:T:C	1.73936e-05	-1.23804	-3.62583e-10
128817240	chr11:128817240:A:G	2.27328e-05	0.379107	-1.34945
128817282	chr11:128817282:C:T	2.88888e-05	-1.19804e-10	-0.730695
128817410	chr11:128817410:G:T	1.0222e-05	-0.675332	-1.09428
128817490	chr11:128817490:T:A	1.08972e-05	-0.379019	-1.32663
128817755	chr11:128817755:G:A	2.68101e-05	-0.444513	-0.360857
128817901	chr11:128817901:A:G	1.13017e-05	-0.3393	-1.32989
128817940	chr11:128817940:A:G	4.82785e-06	-1.16296	-1.35679
128818093	chr11:128818093:TATG:T	1.13978e-05	-0.341117	-1.31961
128818321	chr11:128818321:AC:A	7.31617e-05	-1.19804e-10	0.198524
128818525	chr11:128818525:T:A	1.10773e-05	-0.385607	-1.30364
128819276	chr11:128819276:A:G	9.08871e-06	-1.5845	-0.302614
128819485	chr11:128819485:C:T	9.6194e-05	-1.19804e-10	0.472219
128819549	chr11:128819549:C:G	1.45356e-05	-0.279317	-1.13823
128819737	chr11:128819737:A:T	2.94003e-05	-0.713142	-3.62583e-10
128819765	chr11:128819765:ACACACACG:A	1.63287e-05	-1.19804e-10	-1.30122
128819769	chr11:128819769:ACACG:A	0.000106509	0.574082	-3.62583e-10
128820234	chr11:128820234:C:T	1.83743e-05	-1.19804e-10	-1.1832
128820427	chr11:128820427:T:C	2.60792e-05	-1.19804e-10	-0.833011
128820650	chr11:128820650:G:A	2.9318e-05	-0.715945	-3.62583e-10
128820701	chr11:128820701:T:C	9.35899e-06	-0.540557	-1.31725
128820847	chr11:128820847:T:C	2.30171e-05	-1.19804e-10	-0.957912
128821288	chr11:128821288:G:A	1.61578e-05	-1.19804e-10	-1.31175
128821351	chr11:128821351:C:T	1.23746e-05	-1.5785	-3.62583e-10
128822000	chr11:128822000:G:C	1.7756e-05	-1.19804e-10	-1.21742
128822025	chr11:128822025:G:A	4.33761e-05	-0.0705693	-0.253669
128822081	chr11:128822081:T:C	4.19571e-05	-0.0908859	-0.266615
128822220	chr11:128822220:G:T	1.95767e-05	-1.19804e-10	-1.11981
128822283	chr11:128822283:T:C	1.69758e-05	-1.19804e-10	-1.26236
128822875	chr11:128822875:G:A	1.85519e-05	-1.19804e-10	-1.17357
128823348	chr11:128823348:T:C	3.31753e-06	-1.59767	-1.29725
128823606	chr11:128823606:A:G	1.72351e-05	-1.19804e-10	-1.2472
128823671	chr11:128823671:A:G	1.00781e-05	-0.448072	-1.33571
128824049	chr11:128824049:T:C	5.46528e-05	-1.19804e-10	-0.0931481
128824145	chr11:128824145:T:G	4.04013e-06	-1.6005	-1.09738
128824258	chr11:128824258:T:G	5.26654e-06	-1.60144	-0.83133
128824920	chr11:128824920:G:T	3.03305e-05	-0.985107	0.303114
128824958	chr11:128824958:C:T	3.21281e-06	-1.59488	-1.33212
128824970	chr11:128824970:G:A	1.92273e-05	-1.19804e-10	-1.13782
128825138	chr11:128825138:T:C	3.13305e-06	-1.58519	-1.36695
128825145	chr11:128825145:C:G	1.61792e-05	-1.19804e-10	-1.31042
128825197	chr11:128825197:C:T	0.000147288	-1.19804e-10	0.89824
128825321	chr11:128825321:G:A	1.98602e-05	-1.19804e-10	-1.10543
128825523	chr11:128825523:AT:A	3.32548e-06	-1.52391	-1.36863
128825744	chr11:128825744:G:A	1.32191e-05	-1.51248	-3.62583e-10
128825762	chr11:128825762:A:C	3.16785e-06	-1.5748	-1.3663
128825956	chr11:128825956:C:CA	0.000149368	-1.19804e-10	0.912267
128825963	chr11:128825963:T:C	3.67675e-06	-1.58865	-1.20347
128826095	chr11:128826095:G:A	2.96373e-05	-1.19804e-10	-0.705114
128826586	chr11:128826586:G:A	4.15877e-06	-1.52964	-1.13928
128826610	chr11:128826610:C:A	6.74143e-06	-1.54743	-0.638447
128826642	chr11:128826642:A:G	4.01095e-06	-1.58604	-1.11908
128826674	chr11:128826674:G:A	3.16676e-06	-1.59387	-1.34757
128826856	chr11:128826856:G:A	0.000174279	-1.19804e-10	1.06651
128827059	chr11:128827059:T:G	1.6968e-05	-1.26282	-3.62583e-10
128827098	chr11:128827098:G:A	0.000194321	-1.19804e-10	1.17536
128827168	chr11:128827168:C:T	3.48527e-06	-1.57327	-1.27233
128827552	chr11:128827552:A:G	1.03396e-05	-1.6021	-0.156063
128827559	chr11:128827559:A:G	4.51454e-06	-1.59238	-0.994463
128827651	chr11:128827651:C:A	1.46078e-05	-1.41259	-3.62583e-10
128827658	chr11:128827658:C:A	2.26131e-05	-1.19804e-10	-0.97562
128827861	chr11:128827861:T:C	0.000179671	-1.19804e-10	1.09698
128828709	chr11:128828709:A:AG	3.55547e-06	-1.49009	-1.33557
128829052	chr11:128829052:T:C	1.06067e-05	-1.40638	-0.326281
128829300	chr11:128829300:G:A	3.78008e-06	-1.4014	-1.363
128829307	chr11:128829307:G:A	1.62561e-05	-1.19804e-10	-1.30568
128829543	chr11:128829543:A:G	1.63211e-05	-1.19804e-10	-1.30169
128829724	chr11:128829724:T:C	1.61059e-05	-1.19804e-10	-1.31496
128829727	chr11:128829727:T:C	1.62173e-05	-1.19804e-10	-1.30807
128830135	chr11:128830135:C:T	1.95128e-05	-1.12308	-3.62583e-10
128830177	chr11:128830177:C:T	3.65341e-06	-1.59205	-1.20644
128830220	chr11:128830220:A:C	3.63554e-06	-1.45613	-1.34726
128830238	chr11:128830238:G:A	6.59331e-06	-1.60194	-0.606156
128830310	chr11:128830310:A:G	1.61775e-05	-1.19804e-10	-1.31052
128830391	chr11:128830391:A:G	3.41496e-06	-1.50368	-1.3623
128830476	chr11:128830476:A:G	1.64719e-05	-1.19804e-10	-1.29249
128830477	chr11:128830477:C:A	1.64599e-05	-1.19804e-10	-1.29322
128830647	chr11:128830647:C:T	2.22434e-05	-1.19804e-10	-0.992101
128830681	chr11:128830681:G:A	3.21515e-06	-1.58229	-1.34399
128830753	chr11:128830753:T:G	7.32273e-06	-1.57255	-0.530614
128830822	chr11:128830822:C:G	0.00016147	-1.19804e-10	0.990173
128830894	chr11:128830894:C:T	3.62771e-06	-1.51607	-1.28948
128831137	chr11:128831137:T:C	4.55336e-06	-1.5779	-1.00039
128831239	chr11:128831239:C:T	0.00015788	-1.19804e-10	0.967689
128831274	chr11:128831274:G:C	1.22371e-05	-1.58968	-3.62583e-10
128831646	chr11:128831646:C:T	3.185e-06	-1.59934	-1.33635
128831884	chr11:128831884:G:A	1.55393e-05	-1.19804e-10	-1.35078
128832105	chr11:128832105:T:C	1.83692e-05	-1.18347	-3.62583e-10
128832279	chr11:128832279:T:G	4.30628e-06	-1.38914	-1.24494
128832304	chr11:128832304:G:A	7.21943e-06	-1.59982	-0.517553
128832757	chr11:128832757:C:T	6.05504e-06	-1.36632	-0.926931
128832761	chr11:128832761:A:G	1.53653e-05	-1.19804e-10	-1.36203
128832948	chr11:128832948:C:T	2.94299e-05	-1.19804e-10	-0.712137
128833025	chr11:128833025:G:A	7.2732e-06	-1.59816	-0.511793
128833264	chr11:128833264:T:C	7.47679e-06	-1.59544	-0.486906
128833876	chr11:128833876:C:T	1.641e-05	-1.19804e-10	-1.29626
128833907	chr11:128833907:G:T	1.93395e-05	-1.19804e-10	-1.132
128833940	chr11:128833940:G:A	1.93191e-05	-1.19804e-10	-1.13305
128834013	chr11:128834013:G:A	1.34347e-05	-1.49631	-3.62583e-10
128834096	chr11:128834096:A:G	1.43723e-05	-0.859596	-0.569246
128834376	chr11:128834376:T:G	3.44813e-06	-1.55589	-1.30042
128834557	chr11:128834557:C:T	1.52496e-05	-1.19804e-10	-1.36959
128834686	chr11:128834686:G:C	1.21546e-05	-1.59644	-3.62583e-10
128834697	chr11:128834697:A:G	3.07554e-06	-1.60199	-1.36868
128834717	chr11:128834717:A:G	3.07955e-06	-1.60179	-1.36757
128834757	chr11:128834757:A:G	3.50095e-06	-1.4903	-1.35081
128834821	chr11:128834821:T:C	6.26065e-06	-1.06607	-1.1938
128834991	chr11:128834991:A:C	8.53552e-05	-1.19804e-10	0.352674
128835058	chr11:128835058:T:C	1.39197e-05	-0.124712	-1.33613
128835165	chr11:128835165:A:G	1.82552e-05	-1.1897	-3.62583e-10
128835216	chr11:128835216:ATATT:A	5.41138e-06	-1.25124	-1.1544
128835921	chr11:128835921:A:G	1.0877e-05	-0.789606	-0.917889
128836521	chr11:128836521:T:C	3.40048e-06	-1.5789	-1.29134
128836639	chr11:128836639:T:C	2.33896e-05	0.267166	-1.20902
128836860	chr11:128836860:A:G	3.36811e-06	-1.59076	-1.28904
128837043	chr11:128837043:G:A	0.000118417	-1.19804e-10	0.680066
128837222	chr11:128837222:A:G	3.35924e-06	-1.57531	-1.30712
128837579	chr11:128837579:G:A	4.01956e-05	-1.19804e-10	-0.400391
128837661	chr11:128837661:C:T	1.59421e-05	-1.19804e-10	-1.32518
128838080	chr11:128838080:G:C	3.4053e-06	-1.58141	-1.28741
128838114	chr11:128838114:G:A	3.64536e-06	-1.60096	-1.19973
128838324	chr11:128838324:G:A	2.20056e-05	-1.19804e-10	-1.00285
128838449	chr11:128838449:T:C	3.56487e-06	-1.56125	-1.26177
128838456	chr11:128838456:T:C	6.24346e-05	-1.19804e-10	0.0399727
128838623	chr11:128838623:C:CTTG	3.58172e-06	-1.56044	-1.25787
128839028	chr11:128839028:TC:T	1.56355e-05	-1.19804e-10	-1.3446
128839052	chr11:128839052:T:A	3.5027e-06	-1.5695	-1.27112
128840319	chr11:128840319:C:G	1.54502e-05	-1.19804e-10	-1.35652
128840513	chr11:128840513:CT:C	5.43127e-05	-1.19804e-10	-0.0993903
128840806	chr11:128840806:C:G	1.60109e-05	-1.19804e-10	-1.32088
128841142	chr11:128841142:C:T	2.10588e-05	0.234417	-1.28125
128841499	chr11:128841499:C:T	2.24384e-05	-0.0951617	-0.88821
128841724	chr11:128841724:A:T	3.62215e-06	-1.59674	-1.21034
128842237	chr11:128842237:T:C	1.54516e-05	-1.19804e-10	-1.35644
128842886	chr11:128842886:G:A	1.38457e-05	-1.57387	0.107696
128843424	chr11:128843424:C:A	1.68744e-05	-1.19804e-10	-1.26835
128843465	chr11:128843465:C:T	1.3465e-05	-1.49406	-3.62583e-10
128843633	chr11:128843633:C:T	3.08892e-05	-1.19804e-10	-0.663739
128843898	chr11:128843898:A:G	6.87561e-05	-1.19804e-10	0.136418
128843949	chr11:128843949:C:A	3.10174e-06	-1.59256	-1.36962
128844508	chr11:128844508:C:T	1.55711e-05	-1.00932	-0.339405
128845226	chr11:128845226:C:A	3.47655e-06	-1.59429	-1.25382
128845248	chr11:128845248:C:T	1.90838e-05	-1.19804e-10	-1.14531
128846077	chr11:128846077:A:G	1.16847e-05	-1.5847	-0.0511672
128846157	chr11:128846157:G:A	1.67948e-05	-1.19804e-10	-1.27308
128846687	chr11:128846687:T:C	2.04731e-05	-1.19804e-10	-1.07503
128846837	chr11:128846837:T:G	1.55072e-05	-1.58132	0.228476
128846912	chr11:128846912:T:C	2.13901e-05	-1.19804e-10	-1.03122
128847082	chr11:128847082:TAAG:T	1.56371e-05	-1.19804e-10	-1.3445
128847177	chr11:128847177:G:A	8.96026e-06	-1.46882	-0.432531
128847398	chr11:128847398:C:T	0.000171526	-1.19804e-10	1.05059
128847623	chr11:128847623:T:C	1.53373e-05	-1.19804e-10	-1.36386
128847869	chr11:128847869:A:T	1.2087e-05	-1.60202	-3.62583e-10
128848055	chr11:128848055:G:A	6.62051e-06	-1.3241	-0.879874
128848161	chr11:128848161:G:A	2.73087e-05	-0.417101	-0.369843
128848310	chr11:128848310:AG:A	3.79176e-06	-1.46396	-1.29736
128848361	chr11:128848361:A:G	1.62958e-05	-1.19804e-10	-1.30324
128848391	chr11:128848391:T:C	1.91723e-05	-1.56764	0.426953
128848467	chr11:128848467:C:T	1.53608e-05	-1.19804e-10	-1.36233
128848474	chr11:128848474:G:A	1.86662e-05	-1.19804e-10	-1.16743
128848575	chr11:128848575:T:C	1.84121e-05	-1.56995	0.388815
128848831	chr11:128848831:G:A	4.75063e-06	-1.16883	-1.36704
128849029	chr11:128849029:C:T	1.50518e-05	-1.38265	-3.62583e-10
128849095	chr11:128849095:G:A	1.56394e-05	-1.19804e-10	-1.34435
128849225	chr11:128849225:T:C	1.57342e-05	-1.19804e-10	-1.33831
128849394	chr11:128849394:C:T	5.85365e-05	-1.19804e-10	-0.0244976
128849625	chr11:128849625:G:A	1.75521e-05	-1.58599	0.357011
128849742	chr11:128849742:A:T	2.84216e-05	-1.19804e-10	-0.746997
128849751	chr11:128849751:C:T	3.99045e-05	-1.19804e-10	-0.407658
128849985	chr11:128849985:C:A	1.09832e-05	-1.44076	-0.257027
128850330	chr11:128850330:T:C	3.259e-05	-0.527632	-0.0825093
128850357	chr11:128850357:A:G	1.52916e-05	-1.19804e-10	-1.36684
128850536	chr11:128850536:A:G	3.33677e-06	-1.5525	-1.33664
128850573	chr11:128850573:G:A	1.41291e-05	-1.44591	-3.62583e-10
128851356	chr11:128851356:G:C	6.91706e-05	-1.19804e-10	0.142428
128851406	chr11:128851406:A:G	0.000408852	-1.19804e-10	1.9192
128851650	chr11:128851650:C:T	7.18193e-05	-1.19804e-10	0.180006
128851690	chr11:128851690:TG:T	4.76637e-05	-1.19804e-10	-0.229977
128852184	chr11:128852184:C:T	1.58085e-05	-1.3336	-3.62583e-10
128852426	chr11:128852426:G:GC	2.05732e-05	-1.19804e-10	-1.07016
128852686	chr11:128852686:C:T	2.05732e-05	-1.19804e-10	-1.07016
128853098	chr11:128853098:A:G	3.23083e-05	-0.950257	0.331434
128853401	chr11:128853401:G:T	1.5815e-05	-1.19804e-10	-1.33319
128853465	chr11:128853465:A:G	2.0589e-05	-1.19804e-10	-1.06939
128853507	chr11:128853507:C:T	2.2814e-05	-1.19804e-10	-0.966771
128853522	chr11:128853522:T:G	2.0567e-05	-1.19804e-10	-1.07046
128853662	chr11:128853662:T:C	2.96255e-05	-0.746099	0.0405873
128853984	chr11:128853984:C:T	6.87778e-06	-0.845862	-1.31999
128854688	chr11:128854688:GT:G	2.04136e-05	-1.19804e-10	-1.07795
128855016	chr11:128855016:C:G	1.39172e-05	-1.46102	-3.62583e-10
128855076	chr11:128855076:A:G	1.56625e-05	-1.19804e-10	-1.34288
128855524	chr11:128855524:T:G	4.0239e-06	-1.42955	-1.27235
128855902	chr11:128855902:C:T	0.000142857	-1.19804e-10	0.867694
128855910	chr11:128855910:T:A	6.24365e-06	-1.58876	-0.673826
128856059	chr11:128856059:T:C	2.3552e-05	-1.01956	0.0846207
128856082	chr11:128856082:G:A	6.61969e-06	-0.913267	-1.29083
128856094	chr11:128856094:C:CA	5.08726e-05	-1.19804e-10	-0.164823
128856624	chr11:128856624:C:G	4.79528e-05	-1.19804e-10	-0.22393
128856699	chr11:128856699:A:G	8.51021e-06	-1.17601	-0.776872
128857168	chr11:128857168:G:A	3.3437e-06	-1.5362	-1.35087
128857793	chr11:128857793:G:A	1.60228e-05	-1.19804e-10	-1.32014
128858992	chr11:128858992:A:C	2.40114e-05	-0.713103	-0.202515
128859131	chr11:128859131:G:C	1.55143e-05	-1.19804e-10	-1.35239
128859296	chr11:128859296:C:T	1.58001e-05	-1.19804e-10	-1.33413
128859413	chr11:128859413:G:A	1.9155e-05	-1.19804e-10	-1.14158
128859649	chr11:128859649:G:A	4.46583e-06	-1.40189	-1.1958
128859955	chr11:128859955:AG:A	3.10778e-05	-1.19804e-10	-0.657655
128860044	chr11:128860044:A:AGGGCACTGCGCAAGAGAGGT	3.74305e-06	-1.46745	-1.30679
128860255	chr11:128860255:G:A	1.91834e-05	-1.19804e-10	-1.1401
128860296	chr11:128860296:G:A	1.44592e-05	-1.42282	-3.62583e-10
128860568	chr11:128860568:C:T	1.55749e-05	-1.19804e-10	-1.34849
128860804	chr11:128860804:CAG:C	2.47599e-05	-1.19804e-10	-0.884921
128860981	chr11:128860981:G:C	0.000130761	0.367008	0.412217
128861326	chr11:128861326:G:A	1.94768e-05	-1.19804e-10	-1.12492
128862553	chr11:128862553:G:A	1.86923e-05	-1.19804e-10	-1.16603
128862569	chr11:128862569:C:T	2.57495e-05	-1.19804e-10	-0.845734
128862581	chr11:128862581:C:T	1.86848e-05	-1.19804e-10	-1.16644
128862633	chr11:128862633:C:T	1.79601e-05	-1.19804e-10	-1.20599
128863066	chr11:128863066:G:T	3.40619e-06	-1.59492	-1.27363
128863677	chr11:128863677:T:C	1.54896e-05	-1.19804e-10	-1.35398
128863763	chr11:128863763:A:G	3.23844e-05	-1.19804e-10	-0.616471
128864335	chr11:128864335:A:G	4.29408e-06	-1.30044	-1.33646
128864465	chr11:128864465:T:C	1.63754e-05	-1.29837	-3.62583e-10
128864529	chr11:128864529:G:A	4.33125e-06	-1.30769	-1.32061
128864958	chr11:128864958:C:T	1.83221e-05	-1.19804e-10	-1.18604
128865364	chr11:128865364:C:T	3.93211e-06	-1.60173	-1.12324
128865390	chr11:128865390:C:A	3.03666e-05	-1.19804e-10	-0.680805
128865501	chr11:128865501:G:A	4.36607e-06	-1.34709	-1.27319
128865771	chr11:128865771:T:C	3.74723e-06	-1.59293	-1.18021
128866006	chr11:128866006:T:G	1.76771e-05	-1.19804e-10	-1.22188
128866036	chr11:128866036:C:T	1.76969e-05	-1.19804e-10	-1.22076
128866126	chr11:128866126:T:C	1.52605e-05	-1.19804e-10	-1.36888
128866790	chr11:128866790:C:T	1.52961e-05	-1.19804e-10	-1.36655
128866871	chr11:128866871:T:C	4.04236e-05	-1.19804e-10	-0.394735
128867259	chr11:128867259:C:T	1.53969e-05	-1.19804e-10	-1.35998
128867293	chr11:128867293:A:G	4.65922e-06	-1.5984	-0.956897
128867472	chr11:128867472:T:A	1.52928e-05	-1.19804e-10	-1.36677
128867575	chr11:128867575:A:C	1.54308e-05	-1.19804e-10	-1.35778
128867598	chr11:128867598:C:A	1.59445e-05	-1.19804e-10	-1.32503
128868460	chr11:128868460:A:G	1.7437e-05	-1.19804e-10	-1.23555
128868470	chr11:128868470:ATATATTACGTAT:A	2.00095e-05	-1.19804e-10	-1.09794
128868874	chr11:128868874:G:A	1.92527e-05	-1.19804e-10	-1.1365
128869631	chr11:128869631:AC:A	1.23949e-05	-1.57686	-3.62583e-10
128870276	chr11:128870276:G:A	1.9157e-05	-0.1711	-0.970381
128870521	chr11:128870521:G:A	2.97456e-05	-1.19804e-10	-0.701467
128870536	chr11:128870536:G:A	1.52493e-05	-1.19804e-10	-1.36961
128870714	chr11:128870714:G:A	2.67809e-05	-1.19804e-10	-0.806458
128870748	chr11:128870748:G:A	1.2278e-05	-1.58634	-3.62583e-10
128870788	chr11:128870788:C:G	5.70461e-06	-1.04706	-1.30581
128870989	chr11:128870989:G:A	1.56727e-05	-1.19804e-10	-1.34223
128870995	chr11:128870995:C:T	3.86093e-06	-1.4386	-1.30464
128871043	chr11:128871043:G:A	3.81305e-06	-1.43728	-1.31844
128871141	chr11:128871141:C:T	1.52507e-05	-1.19804e-10	-1.36952
128871185	chr11:128871185:T:C	4.09733e-06	-1.34381	-1.34
128871292	chr11:128871292:A:G	1.60452e-05	-1.19804e-10	-1.31874
128871317	chr11:128871317:C:T	2.4736e-05	-1.19804e-10	-0.885889
128871331	chr11:128871331:G:A	3.82415e-05	-1.19804e-10	-0.450227
128871598	chr11:128871598:A:G	2.75048e-05	-1.19804e-10	-0.779786
128871844	chr11:128871844:T:C	9.07495e-06	-0.909973	-0.978657
128872308	chr11:128872308:T:C	2.68519e-05	-1.19804e-10	-0.803811
128872339	chr11:128872339:G:A	3.37835e-05	-1.19804e-10	-0.574174
128873035	chr11:128873035:C:T	2.20122e-05	-1.19804e-10	-1.00255
128873487	chr11:128873487:C:G	3.74958e-06	-1.54947	-1.22303
128874217	chr11:128874217:C:T	4.18301e-06	-1.30974	-1.35337
128874422	chr11:128874422:C:G	4.77184e-06	-1.2532	-1.27822
128874648	chr11:128874648:C:T	7.95338e-06	-1.04546	-0.975094
128874753	chr11:128874753:C:T	4.6451e-06	-1.59762	-0.96071
128875349	chr11:128875349:C:T	8.66551e-06	-0.840151	-1.09465
128875612	chr11:128875612:G:A	3.54882e-05	-1.19804e-10	-0.524947
128875627	chr11:128875627:T:C	2.65372e-05	0.249346	-1.06495
128875860	chr11:128875860:C:T	7.14425e-06	-0.760052	-1.36779
128876772	chr11:128876772:A:G	9.43056e-06	-1.09357	-0.756619
128877022	chr11:128877022:A:T	1.82218e-05	-1.19804e-10	-1.19153
128877159	chr11:128877159:A:G	1.53043e-05	-1.19804e-10	-1.36601
128877219	chr11:128877219:G:A	8.09134e-06	-1.48138	-0.521978
128877377	chr11:128877377:A:G	1.38154e-05	-1.57843	0.110064
128877458	chr11:128877458:A:G	1.55085e-05	-1.19804e-10	-1.35276
128877791	chr11:128877791:C:T	1.88132e-05	-1.19804e-10	-1.15959
128877825	chr11:128877825:T:C	5.92592e-05	-1.19804e-10	-0.0122267
128877948	chr11:128877948:C:A	1.73359e-05	-1.19804e-10	-1.24137
128878105	chr11:128878105:T:G	1.5263e-05	-1.19804e-10	-1.36871
128878149	chr11:128878149:A:T	1.31367e-05	-1.43582	-0.0829188
128878483	chr11:128878483:T:C	1.52654e-05	-1.19804e-10	-1.36856
128878516	chr11:128878516:A:G	1.17926e-05	-1.59882	-0.0278513
128878581	chr11:128878581:C:A	0.000115934	-1.19804e-10	0.658875
128878875	chr11:128878875:C:T	1.54536e-05	-1.19804e-10	-1.35631
128878930	chr11:128878930:T:C	4.77504e-06	-1.18195	-1.3488
128879013	chr11:128879013:A:G	2.92458e-05	-1.43238	0.713973
128879050	chr11:128879050:C:T	2.03229e-05	-1.19804e-10	-1.0824
128879218	chr11:128879218:G:C	1.67048e-05	-1.19804e-10	-1.27845
128879917	chr11:128879917:C:T	1.65614e-05	-1.19804e-10	-1.28707
128879969	chr11:128879969:A:G	1.67836e-05	-1.27375	-3.62583e-10
128880159	chr11:128880159:C:G	3.60719e-06	-1.48483	-1.32639
128880227	chr11:128880227:G:A	3.83363e-06	-1.59558	-1.15476
128880389	chr11:128880389:G:A	7.47008e-05	-1.19804e-10	0.219343
128880477	chr11:128880477:A:G	2.61564e-05	-1.19804e-10	-0.830054
128880750	chr11:128880750:C:T	4.1255e-05	-1.19804e-10	-0.374376
128880820	chr11:128880820:G:A	1.61378e-05	-1.19804e-10	-1.31299
128881334	chr11:128881334:C:A	8.86702e-05	-1.19804e-10	0.390776
128881521	chr11:128881521:T:C	1.34776e-05	-0.460256	-1.03287
128881610	chr11:128881610:G:A	1.22567e-05	-1.58807	-3.62583e-10
128881873	chr11:128881873:G:A	9.66446e-06	-0.550074	-1.27562
128882292	chr11:128882292:C:T	1.55061e-05	-1.19804e-10	-1.35292
128882687	chr11:128882687:G:A	1.38429e-05	-0.381025	-1.08535
128882775	chr11:128882775:C:T	7.04722e-06	-0.789725	-1.35179
128883226	chr11:128883226:T:C	1.98082e-05	-1.19804e-10	-1.10805
128883468	chr11:128883468:C:A	5.34931e-06	-1.3336	-1.08358
128883806	chr11:128883806:G:A	2.62548e-05	-1.19804e-10	-0.826298
128883858	chr11:128883858:T:C	1.28642e-05	-0.63451	-0.905192
128883867	chr11:128883867:G:A	1.07053e-05	-0.360746	-1.36266
128883966	chr11:128883966:G:A	1.16087e-05	-0.273503	-1.36889
128884067	chr11:128884067:A:C	1.52785e-05	-1.19804e-10	-1.3677
128884237	chr11:128884237:G:T	1.98082e-05	-1.19804e-10	-1.10805
128884583	chr11:128884583:G:A	1.1445e-05	-0.336364	-1.32023
128884603	chr11:128884603:TC:T	1.96927e-05	-1.19804e-10	-1.1139
128884639	chr11:128884639:G:A	1.90134e-05	-0.256421	-0.892586
128885226	chr11:128885226:C:T	1.692e-05	-0.163613	-1.10204
128886119	chr11:128886119:G:A	1.35629e-05	-0.208989	-1.27782
128886241	chr11:128886241:G:C	1.59475e-05	-1.19804e-10	-1.32485
128886288	chr11:128886288:C:A	4.4043e-06	-1.44438	-1.16719
128886549	chr11:128886549:C:T	1.70516e-05	-1.19804e-10	-1.25791
128886623	chr11:128886623:C:G	2.94613e-05	-1.19804e-10	-0.711071
128886669	chr11:128886669:T:C	4.24754e-06	-1.43366	-1.21415
128887396	chr11:128887396:G:A	2.1427e-05	-1.19804e-10	-1.02949
128887805	chr11:128887805:T:C	7.21727e-06	-1.38215	-0.735518
128887882	chr11:128887882:G:A	1.50247e-05	-0.195141	-1.18931
128888174	chr11:128888174:A:C	3.72236e-06	-1.5874	-1.19239
128888922	chr11:128888922:T:C	1.55323e-05	-1.19804e-10	-1.35123
128888960	chr11:128888960:G:A	6.3552e-05	0.0577105	-3.62583e-10
128889005	chr11:128889005:T:C	1.5686e-05	-1.19804e-10	-1.34138
128889121	chr11:128889121:T:C	1.55171e-05	-1.19804e-10	-1.35221
128889170	chr11:128889170:A:T	1.00276e-05	-0.617772	-1.17103
128889222	chr11:128889222:T:C	1.57509e-05	-1.19804e-10	-1.33725
128889559	chr11:128889559:C:T	4.36853e-06	-1.26445	-1.35527
128889885	chr11:128889885:C:T	8.17581e-06	-0.754598	-1.23837
128890094	chr11:128890094:C:T	1.56394e-05	-1.19804e-10	-1.34436
128890095	chr11:128890095:C:T	5.23719e-05	-1.19804e-10	-0.135777
128890106	chr11:128890106:G:A	5.37582e-05	-1.19804e-10	-0.109651
128890278	chr11:128890278:G:T	3.585e-05	-1.19804e-10	-0.514805
128890318	chr11:128890318:T:A	2.62864e-05	-1.19804e-10	-0.825095
128890415	chr11:128890415:G:C	1.28509e-05	-1.54073	-3.62583e-10
128890612	chr11:128890612:G:C	2.06739e-05	-1.19804e-10	-1.06528
128890715	chr11:128890715:G:C	4.65163e-05	0.220392	-0.474736
128890879	chr11:128890879:C:G	4.47056e-06	-1.5674	-1.02924
128890940	chr11:128890940:C:T	4.3472e-05	-0.32203	-3.62583e-10
128891003	chr11:128891003:G:A	2.6126e-05	-1.19804e-10	-0.831217
128891302	chr11:128891302:C:T	0.000222533	-1.19804e-10	1.31093
128891780	chr11:128891780:G:A	4.02893e-06	-1.60185	-1.0988
128892289	chr11:128892289:C:G	1.73716e-05	-0.0875925	-1.15172
128892457	chr11:128892457:C:A	6.72192e-06	-1.33495	-0.853821
128892717	chr11:128892717:G:A	2.80288e-05	-1.19804e-10	-0.760916
128893256	chr11:128893256:C:T	3.08543e-06	-1.60157	-1.36589
128893275	chr11:128893275:C:T	1.59494e-05	-1.32473	-3.62583e-10
128893614	chr11:128893614:G:A	1.68817e-05	-1.19804e-10	-1.26792
128893755	chr11:128893755:A:G	6.20085e-06	-0.908438	-1.36102
128893762	chr11:128893762:G:A	1.01498e-05	-0.428165	-1.34853
128893890	chr11:128893890:C:T	2.22142e-05	-1.19804e-10	-0.993417
128894675	chr11:128894675:G:A	1.2123e-05	-0.78681	-0.812234
128894676	chr11:128894676:C:A	1.21122e-05	-0.78706	-0.812878
128894877	chr11:128894877:T:C	5.70556e-05	-1.19804e-10	-0.0501221
128895025	chr11:128895025:C:T	3.73521e-06	-1.56511	-1.21124
128895027	chr11:128895027:G:A	4.53584e-06	-1.49947	-1.08266
128895600	chr11:128895600:G:T	1.67986e-05	-1.19804e-10	-1.27285
128895962	chr11:128895962:C:G	0.000260561	-1.19804e-10	1.46869
128896160	chr11:128896160:A:G	5.50619e-06	-1.5498	-0.838474
128896191	chr11:128896191:TTGTC:T	5.46121e-06	-1.35292	-1.04356
128896355	chr11:128896355:G:A	1.58379e-05	-1.19804e-10	-1.33174
128896471	chr11:128896471:C:T	9.27605e-06	-0.567966	-1.29875
128897140	chr11:128897140:T:C	9.65149e-06	-0.988185	-0.83885
128897245	chr11:128897245:G:A	3.92505e-05	-1.51574	1.09156
128897428	chr11:128897428:C:T	1.64906e-05	-1.19804e-10	-1.29135
128898062	chr11:128898062:T:C	8.56768e-06	-0.57667	-1.36948
128898638	chr11:128898638:A:G	1.6852e-05	-1.19804e-10	-1.26968
128898914	chr11:128898914:AG:A	1.78281e-05	-1.19804e-10	-1.21337
128898957	chr11:128898957:G:A	9.75353e-06	-0.508099	-1.30842
128899043	chr11:128899043:C:T	5.48552e-06	-1.07743	-1.31461
128899313	chr11:128899313:T:C	1.0156e-05	-1.55471	-0.221373
128899405	chr11:128899405:A:G	7.1297e-05	0.529797	-0.357091
128899477	chr11:128899477:G:A	2.72461e-05	-1.19804e-10	-0.789238
128899492	chr11:128899492:C:A	9.72615e-06	-0.496522	-1.32281
128899595	chr11:128899595:C:T	2.23321e-05	-1.19804e-10	-0.988123
128899621	chr11:128899621:T:C	1.67969e-05	-1.19804e-10	-1.27295
128899778	chr11:128899778:A:G	0.000218303	-1.19804e-10	1.29174
128900578	chr11:128900578:C:T	4.26032e-06	-1.35167	-1.29313
128900689	chr11:128900689:T:C	0.000225709	-1.19804e-10	1.3251
128900926	chr11:128900926:A:G	2.04924e-05	-1.19804e-10	-1.07409
128901167	chr11:128901167:A:G	0.000305446	1.62762	-3.62583e-10
128901741	chr11:128901741:C:A	1.3361e-05	-1.5018	-3.62583e-10
128901775	chr11:128901775:G:T	4.23572e-06	-1.2878	-1.36279
128902016	chr11:128902016:C:A	2.30768e-05	-1.19804e-10	-0.955318
128902032	chr11:128902032:C:T	2.67883e-05	-1.19804e-10	-0.806182
128902229	chr11:128902229:G:A	5.96726e-06	-1.00735	-1.30051
128902303	chr11:128902303:C:T	3.29862e-05	-1.19804e-10	-0.598058
128902557	chr11:128902557:C:T	1.41294e-05	-0.259498	-1.18639
128902706	chr11:128902706:T:C	1.95262e-05	-1.19804e-10	-1.12239
128902719	chr11:128902719:G:A	1.84089e-05	-1.19804e-10	-1.18131
128902815	chr11:128902815:T:C	2.81075e-05	-1.19804e-10	-0.758109
128902863	chr11:128902863:G:A	2.89955e-05	-1.19804e-10	-0.727006
128903124	chr11:128903124:C:G	2.76032e-05	-1.19804e-10	-0.776215
128903250	chr11:128903250:A:G	3.42596e-05	-1.19804e-10	-0.56018
128903320	chr11:128903320:TAG:T	4.33265e-05	-0.325382	-3.62583e-10
128903518	chr11:128903518:T:C	6.07826e-06	-1.0289	-1.26053
128903598	chr11:128903598:G:A	2.09838e-05	-1.19804e-10	-1.0504
128903907	chr11:128903907:A:G	1.80913e-05	-0.820989	-0.377725
128904208	chr11:128904208:T:A	9.48315e-05	-1.19804e-10	0.457954
128904579	chr11:128904579:T:C	3.63376e-06	-1.48601	-1.31787
128904722	chr11:128904722:T:G	2.52545e-05	-1.19804e-10	-0.865145
128904873	chr11:128904873:A:G	2.37432e-05	-1.19804e-10	-0.92685
128905137	chr11:128905137:C:T	8.35861e-06	-0.992476	-0.978379
128905331	chr11:128905331:A:G	5.26019e-05	-1.19804e-10	-0.131396
128905469	chr11:128905469:G:C	1.63136e-05	-1.19804e-10	-1.30215
128905868	chr11:128905868:G:C	4.31668e-06	-1.40511	-1.22655
128906454	chr11:128906454:C:T	5.12658e-06	-1.4831	-0.976607
128906589	chr11:128906589:A:G	1.21277e-05	-0.802859	-0.795794
128906965	chr11:128906965:A:C	1.52671e-05	-1.19804e-10	-1.36845
128907086	chr11:128907086:C:T	1.70389e-05	-1.19804e-10	-1.25865
128907252	chr11:128907252:G:T	1.91215e-05	-1.19804e-10	-1.14333
128907390	chr11:128907390:C:A	5.93434e-06	-1.43528	-0.878111
128907620	chr11:128907620:G:A	1.74706e-05	-1.23363	-3.62583e-10
128908091	chr11:128908091:T:C	2.62261e-05	-1.19804e-10	-0.827393
128908106	chr11:128908106:T:A	1.71116e-05	-1.19804e-10	-1.25439
128908316	chr11:128908316:G:A	1.79906e-05	-1.19804e-10	-1.2043
128908317	chr11:128908317:G:A	1.79906e-05	-1.19804e-10	-1.2043
128908420	chr11:128908420:C:T	5.25022e-06	-1.51592	-0.919956
128908477	chr11:128908477:C:T	2.38896e-05	-1.19804e-10	-0.920706
128908597	chr11:128908597:C:T	1.75862e-05	-1.19804e-10	-1.22703
128908937	chr11:128908937:A:G	2.43388e-05	-1.19804e-10	-0.902077
128909907	chr11:128909907:C:T	4.25744e-06	-1.29247	-1.35301
128910039	chr11:128910039:A:T	1.66682e-05	-1.19804e-10	-1.28065
128910350	chr11:128910350:T:G	1.53421e-05	-1.19804e-10	-1.36355
128910445	chr11:128910445:C:T	6.33622e-06	-1.5417	-0.706165
128910587	chr11:128910587:T:A	1.84077e-05	-1.19804e-10	-1.18138
128910673	chr11:128910673:A:G	7.61408e-05	-1.19804e-10	0.238437
128910802	chr11:128910802:T:A	5.80838e-06	-0.967427	-1.36742
128911183	chr11:128911183:C:T	1.59275e-05	-1.19804e-10	-1.3261
128911394	chr11:128911394:C:T	2.19053e-05	-1.19804e-10	-1.00742
128911444	chr11:128911444:T:C	3.15164e-06	-1.58936	-1.35686
128912217	chr11:128912217:C:T	6.06772e-06	-1.0912	-1.19996
128912319	chr11:128912319:G:A	3.24287e-06	-1.55293	-1.36475
128912761	chr11:128912761:G:A	3.30371e-06	-1.54126	-1.35785
128913502	chr11:128913502:A:G	4.01713e-06	-1.38017	-1.32341
128913628	chr11:128913628:G:A	1.53069e-05	-1.19804e-10	-1.36585
128913817	chr11:128913817:A:G	3.03482e-05	-1.19804e-10	-0.681409
128913851	chr11:128913851:G:A	3.12973e-06	-1.58809	-1.36511
128913886	chr11:128913886:G:A	3.85806e-06	-1.44895	-1.29504
128913895	chr11:128913895:C:T	1.55773e-05	-1.19804e-10	-1.34834
128914090	chr11:128914090:A:G	3.97906e-06	-1.4555	-1.2576
128914153	chr11:128914153:AGGAC:A	4.35857e-06	-1.35441	-1.2676
128914221	chr11:128914221:C:T	2.12325e-05	-1.19804e-10	-1.03861
128914628	chr11:128914628:T:C	4.88415e-06	-1.15554	-1.35262
128914926	chr11:128914926:GC:G	2.77399e-05	-0.771275	-3.62583e-10
128915108	chr11:128915108:T:G	5.41086e-06	-1.53514	-0.870602
128915228	chr11:128915228:A:G	3.99017e-06	-1.53879	-1.17152
128915412	chr11:128915412:G:A	1.5064e-05	-1.38184	-3.62583e-10
128915787	chr11:128915787:A:T	7.99917e-06	-1.56645	-0.448364
128916398	chr11:128916398:C:T	1.72984e-05	-1.19804e-10	-1.24353
128916399	chr11:128916399:G:A	3.74248e-06	-1.5541	-1.2203
128916852	chr11:128916852:G:T	1.25068e-05	-1.56788	-3.62583e-10
128917106	chr11:128917106:T:TC	3.09493e-06	-1.59478	-1.3696
128917141	chr11:128917141:C:T	3.13664e-06	-1.58177	-1.36922
128917259	chr11:128917259:C:T	5.0626e-06	-1.22062	-1.25165
128917278	chr11:128917278:G:A	2.07869e-05	-1.19804e-10	-1.05983
128917490	chr11:128917490:C:T	1.83627e-05	-1.19804e-10	-1.18383
128917510	chr11:128917510:G:T	4.00374e-06	-1.56269	-1.14423
128917707	chr11:128917707:G:A	3.48035e-05	-1.19804e-10	-0.54443
128917794	chr11:128917794:G:A	3.29695e-06	-1.56076	-1.34039
128918191	chr11:128918191:A:G	3.87644e-06	-1.57021	-1.16902
128918421	chr11:128918421:G:C	6.54227e-06	-1.56325	-0.652616
128918422	chr11:128918422:G:A	4.02022e-06	-1.53658	-1.16623
128918502	chr11:128918502:T:C	1.81738e-05	-1.19804e-10	-1.19417
128918695	chr11:128918695:A:T	3.59798e-06	-1.57963	-1.23414
128918729	chr11:128918729:G:A	3.6109e-06	-1.57908	-1.23111
128918785	chr11:128918785:G:T	3.60852e-05	-1.19804e-10	-0.508265
128918904	chr11:128918904:G:A	2.13211e-05	-1.03445	-3.62583e-10
128918975	chr11:128918975:AG:A	5.18839e-06	-1.08188	-1.36585
128918977	chr11:128918977:C:A	5.15124e-06	-1.08906	-1.36585
128918994	chr11:128918994:A:G	3.51594e-06	-1.59913	-1.23771
128919003	chr11:128919003:A:G	3.35002e-06	-1.59897	-1.28621
128919330	chr11:128919330:A:G	3.35851e-06	-1.59415	-1.2885
128919365	chr11:128919365:C:G	4.90576e-06	-1.26666	-1.23708
128919451	chr11:128919451:G:A	1.78752e-05	-1.19804e-10	-1.21073
128919478	chr11:128919478:T:C	3.37411e-06	-1.60118	-1.27684
128919603	chr11:128919603:G:A	1.54162e-05	-1.19804e-10	-1.35873
128919696	chr11:128919696:C:T	6.50494e-06	-1.59324	-0.628346
128919720	chr11:128919720:C:T	1.22717e-05	-1.58685	-3.62583e-10
128920011	chr11:128920011:G:C	1.52488e-05	-1.19804e-10	-1.36965
128920024	chr11:128920024:C:T	4.0519e-06	-1.39843	-1.29654
128920123	chr11:128920123:C:T	1.52779e-05	-1.19804e-10	-1.36774
128920272	chr11:128920272:A:G	1.56399e-05	-1.19804e-10	-1.34432
128920578	chr11:128920578:G:A	3.3883e-06	-1.60207	-1.27175
128920581	chr11:128920581:A:G	3.37668e-06	-1.60154	-1.27571
128921188	chr11:128921188:C:T	1.09927e-05	-0.332379	-1.36453
128921371	chr11:128921371:G:A	4.09278e-06	-1.36185	-1.32307
128921646	chr11:128921646:G:A	3.80042e-06	-1.40845	-1.35059
128921878	chr11:128921878:T:C	1.79529e-05	-1.19804e-10	-1.20639
128921907	chr11:128921907:A:G	3.43716e-06	-1.60075	-1.25876
128922220	chr11:128922220:C:A	4.0577e-06	-1.32868	-1.36485
128922252	chr11:128922252:A:G	3.41004e-06	-1.60064	-1.26679
128922300	chr11:128922300:G:T	3.55205e-06	-1.59773	-1.2289
128922545	chr11:128922545:A:T	1.57356e-05	-1.19804e-10	-1.33822
128922979	chr11:128922979:C:T	2.47677e-05	-1.19804e-10	-0.884608
128923057	chr11:128923057:TA:T	1.58487e-05	-1.19804e-10	-1.33106
128923374	chr11:128923374:T:C	1.55032e-05	-1.19804e-10	-1.3531
128923842	chr11:128923842:G:T	1.22581e-05	-1.58796	-3.62583e-10
128924172	chr11:128924172:C:T	6.41487e-05	-1.19804e-10	0.0670564
128924339	chr11:128924339:C:T	3.1988e-06	-1.56452	-1.36685
128925018	chr11:128925018:T:C	1.97282e-05	-1.19804e-10	-1.1121
128925113	chr11:128925113:T:C	3.6326e-06	-1.43607	-1.36812
128925159	chr11:128925159:A:G	3.92326e-06	-1.36562	-1.3616
128925222	chr11:128925222:G:A	1.33113e-05	-1.50553	-3.62583e-10
128925239	chr11:128925239:A:G	1.9876e-05	-1.19804e-10	-1.10463
128925489	chr11:128925489:C:T	1.55879e-05	-1.19804e-10	-1.34765
128925783	chr11:128925783:T:C	1.55213e-05	-1.19804e-10	-1.35193
128925814	chr11:128925814:G:A	3.81642e-05	-1.19804e-10	-0.452251
128925923	chr11:128925923:A:G	1.60694e-05	-1.19804e-10	-1.31723
128926085	chr11:128926085:C:G	1.64603e-05	-1.19804e-10	-1.2932
128926140	chr11:128926140:A:G	1.60658e-05	-1.19804e-10	-1.31745
128926212	chr11:128926212:T:A	6.53027e-06	-1.59802	-0.619675
128926225	chr11:128926225:G:C	1.62399e-05	-1.19804e-10	-1.30667
128926526	chr11:128926526:G:A	5.41996e-06	-1.05924	-1.34482
128926637	chr11:128926637:T:C	6.58092e-06	-0.856124	-1.35385
128926721	chr11:128926721:G:A	0.000101014	-1.19804e-10	0.521108
128926932	chr11:128926932:C:A	4.00681e-05	-1.19804e-10	-0.403568
128926942	chr11:128926942:A:T	2.1176e-05	-1.19804e-10	-1.04128
128927005	chr11:128927005:G:A	6.99857e-05	-1.19804e-10	0.154143
128927362	chr11:128927362:G:A	4.45039e-06	-1.52745	-1.07371
128927518	chr11:128927518:A:G	5.1644e-06	-1.30834	-1.14402
128927981	chr11:128927981:T:C	3.38517e-06	-1.52152	-1.35322
128928307	chr11:128928307:A:G	4.70933e-05	0.492546	-0.734563
128928331	chr11:128928331:C:T	8.00941e-06	-0.653524	-1.36001
128928335	chr11:128928335:C:T	1.50406e-05	-1.38339	-3.62583e-10
128928337	chr11:128928337:C:A	5.91017e-05	-1.19804e-10	-0.0148879
128928525	chr11:128928525:C:T	5.26368e-05	-1.19804e-10	-0.130732
128928740	chr11:128928740:T:C	1.87596e-05	-1.19804e-10	-1.16244
128928759	chr11:128928759:A:C	3.33948e-06	-1.55467	-1.33366
128929136	chr11:128929136:G:A	1.21293e-05	-1.59853	-3.62583e-10
128929276	chr11:128929276:G:A	1.16583e-05	-0.329463	-1.30867
128929595	chr11:128929595:C:T	1.24613e-05	-1.29357	-0.277949
128930043	chr11:128930043:A:G	0.000339741	-1.19804e-10	1.73403
128930068	chr11:128930068:C:T	3.57213e-06	-1.47605	-1.34494
128930313	chr11:128930313:G:A	2.62655e-05	-1.19804e-10	-0.82589
128931211	chr11:128931211:C:T	1.54306e-05	-1.19804e-10	-1.35779
128931275	chr11:128931275:T:C	7.09733e-06	-0.956923	-1.17751
128931428	chr11:128931428:C:T	2.97039e-05	-1.19804e-10	-0.702869
128931664	chr11:128931664:G:A	1.5503e-05	-1.19804e-10	-1.35311
128931836	chr11:128931836:G:C	1.525e-05	-1.19804e-10	-1.36957
128931930	chr11:128931930:A:G	5.80905e-06	-1.23634	-1.09839
128931940	chr11:128931940:C:T	1.3361e-05	-1.5018	-3.62583e-10
128931941	chr11:128931941:G:A	2.42641e-05	-1.19804e-10	-0.905151
128932282	chr11:128932282:T:C	4.7082e-06	-1.21074	-1.3341
128932598	chr11:128932598:T:C	6.13622e-05	-1.19804e-10	0.022647
128932878	chr11:128932878:T:C	3.59422e-06	-1.45363	-1.36119
128932945	chr11:128932945:C:T	1.15038e-05	-1.60206	-0.0494111
128933489	chr11:128933489:T:G	5.37434e-06	-1.38006	-1.03246
128933649	chr11:128933649:T:C	3.20941e-06	-1.58994	-1.33812
128933952	chr11:128933952:G:A	1.89159e-05	-1.19804e-10	-1.15415
128934032	chr11:128934032:C:T	1.73481e-05	-1.19804e-10	-1.24066
128934109	chr11:128934109:A:G	1.89722e-05	-1.19804e-10	-1.15117
128934664	chr11:128934664:G:A	2.58302e-05	-1.19804e-10	-0.842601
128935060	chr11:128935060:C:T	3.27416e-06	-1.59328	-1.31481
128935174	chr11:128935174:C:T	1.71929e-05	-1.19804e-10	-1.24965
128935370	chr11:128935370:T:A	2.91111e-05	-0.723027	-3.62583e-10
128935444	chr11:128935444:C:T	1.53438e-05	-1.19804e-10	-1.36343
128935450	chr11:128935450:G:T	6.14801e-05	-1.19804e-10	0.0245666
128935484	chr11:128935484:C:T	1.98065e-05	0.0167799	-1.12492
128935587	chr11:128935587:C:T	4.18969e-06	-1.59272	-1.0688
128935653	chr11:128935653:G:A	2.56881e-05	-1.52008	0.671964
128935662	chr11:128935662:T:C	8.5105e-06	-1.60129	-0.35156
128935776	chr11:128935776:TATC:T	2.03648e-05	-1.19804e-10	-1.08034
128935919	chr11:128935919:C:A	4.78523e-06	-1.46464	-1.06398
128936312	chr11:128936312:C:T	1.7445e-05	-1.19804e-10	-1.23509
128937028	chr11:128937028:G:A	6.95968e-06	-1.02398	-1.13003
128937229	chr11:128937229:G:A	3.45824e-06	-1.49164	-1.36175
128937311	chr11:128937311:A:G	3.72311e-06	-1.49325	-1.28634
128937799	chr11:128937799:G:A	3.29382e-06	-1.56673	-1.33537
128938133	chr11:128938133:G:A	3.40705e-06	-1.52347	-1.34483
128938430	chr11:128938430:C:G	1.71723e-05	-1.25085	-3.62583e-10
128938691	chr11:128938691:C:T	6.84216e-06	-0.808075	-1.36297
128938695	chr11:128938695:G:A	1.65323e-05	-1.19804e-10	-1.28883
128938765	chr11:128938765:G:A	1.74415e-05	-1.2353	-3.62583e-10
128938845	chr11:128938845:C:A	1.53956e-05	-1.19804e-10	-1.36006
128938996	chr11:128938996:G:A	1.22152e-05	-1.59146	-3.62583e-10
128939031	chr11:128939031:C:T	5.82286e-06	-1.21256	-1.1198
128939032	chr11:128939032:G:A	3.52122e-06	-1.569	-1.26634
128939291	chr11:128939291:C:T	2.03089e-05	-1.19804e-10	-1.08309
128939608	chr11:128939608:C:G	4.04239e-06	-1.38808	-1.30923
128939768	chr11:128939768:G:A	1.64548e-05	-1.19804e-10	-1.29353
128939968	chr11:128939968:C:G	2.067e-05	-1.19804e-10	-1.06546
128940014	chr11:128940014:T:G	1.8384e-05	-1.19804e-10	-1.18267
128940399	chr11:128940399:C:A	2.14737e-05	-1.19804e-10	-1.02732
128941277	chr11:128941277:C:T	1.03632e-05	-1.57716	-0.178723
128941612	chr11:128941612:C:T	3.78076e-05	0.104768	-0.566405
128941936	chr11:128941936:A:G	1.65523e-05	-1.19804e-10	-1.28762
128941991	chr11:128941991:C:A	3.94694e-05	0.282443	-0.701066
128942039	chr11:128942039:ACT:A	4.43357e-05	0.244719	-0.547076
128942060	chr11:128942060:G:A	3.33456e-05	-1.19804e-10	-0.587222
128942676	chr11:128942676:T:C	6.35173e-06	-1.28264	-0.962777
128942691	chr11:128942691:G:A	3.89553e-05	0.154896	-0.586629
128943136	chr11:128943136:C:T	2.84798e-05	-0.0218724	-0.723081
128943320	chr11:128943320:A:C	3.77435e-05	-1.19804e-10	-0.463335
128943666	chr11:128943666:C:T	3.14313e-06	-1.58821	-1.36072
128943933	chr11:128943933:T:C	2.22452e-05	-0.21633	-0.775692
128944151	chr11:128944151:C:T	4.29663e-05	0.106129	-0.43986
128944209	chr11:128944209:G:A	3.53918e-05	0.17772	-0.705389
128944576	chr11:128944576:C:T	1.53172e-05	-1.19804e-10	-1.36517
128944894	chr11:128944894:A:T	1.59809e-05	-1.19804e-10	-1.32275
128945427	chr11:128945427:A:G	3.27047e-06	-1.5696	-1.33961
128945571	chr11:128945571:A:G	1.36561e-05	-0.915776	-0.564185
128945759	chr11:128945759:T:C	1.09562e-05	-1.09384	-0.606397
128946014	chr11:128946014:A:G	1.19631e-05	-1.04188	-0.570436
128946289	chr11:128946289:G:A	1.53315e-05	-1.19804e-10	-1.36424
128946304	chr11:128946304:A:G	1.21838e-05	-1.03811	-0.555926
128946326	chr11:128946326:G:A	1.24915e-05	-1.06394	-0.505158
128946411	chr11:128946411:A:G	1.22218e-05	-1.01939	-0.571538
128946456	chr11:128946456:C:T	3.17867e-05	-0.0119773	-0.623124
128946708	chr11:128946708:G:T	9.70467e-06	-0.501068	-1.32047
128946755	chr11:128946755:T:C	1.33879e-05	-0.361809	-1.13799
128946835	chr11:128946835:T:C	3.67821e-05	0.0537135	-0.542851
128946914	chr11:128946914:T:G	1.52487e-05	-1.19804e-10	-1.36965
128946975	chr11:128946975:T:C	1.23242e-05	-1.03724	-0.545342
128947340	chr11:128947340:C:T	4.47562e-06	-1.28529	-1.31022
128947442	chr11:128947442:A:G	7.47283e-05	0.36922	-0.149508
128947505	chr11:128947505:C:T	1.61293e-05	-0.77358	-0.539928
128947525	chr11:128947525:A:G	3.20315e-06	-1.56793	-1.36208
128947875	chr11:128947875:T:G	3.72464e-06	-1.53388	-1.24529
128948259	chr11:128948259:AAAC:A	3.94123e-06	-1.56223	-1.16042
128948419	chr11:128948419:G:A	1.59089e-05	-1.19804e-10	-1.32727
128948867	chr11:128948867:G:C	1.2334e-05	-1.58179	-3.62583e-10
128948897	chr11:128948897:A:C	3.67532e-06	-1.42701	-1.36549
128949553	chr11:128949553:G:A	4.29289e-06	-1.27794	-1.35925
128949753	chr11:128949753:C:T	1.79585e-05	-1.19804e-10	-1.20609
128949988	chr11:128949988:A:G	1.02457e-05	-1.24837	-0.518918
128949999	chr11:128949999:C:T	9.12319e-06	-1.36404	-0.519286
128950100	chr11:128950100:G:C	4.28681e-06	-1.27072	-1.36789
128950549	chr11:128950549:A:G	3.49823e-06	-1.56959	-1.2723
128950618	chr11:128950618:G:A	1.59909e-05	-1.19804e-10	-1.32213
128951213	chr11:128951213:C:T	3.80237e-05	0.190969	-0.646907
128951406	chr11:128951406:G:A	1.53727e-05	-1.19804e-10	-1.36156
128951700	chr11:128951700:T:C	1.60709e-05	-1.19804e-10	-1.31714
128951891	chr11:128951891:CAA:C	1.53365e-05	-1.19804e-10	-1.36391
128951892	chr11:128951892:A:G	1.68921e-05	-1.19804e-10	-1.2673
128952165	chr11:128952165:T:C	6.29298e-05	0.538689	-0.490817
128952308	chr11:128952308:A:G	4.43323e-06	-1.55902	-1.046
128952734	chr11:128952734:C:T	8.97836e-05	0.81696	-0.413706
128953141	chr11:128953141:C:T	1.63046e-05	-1.19804e-10	-1.3027
128953211	chr11:128953211:GTGTGTGTGTGCTTGTGTGTGCATGAGCA:G	1.98635e-05	-1.19804e-10	-1.10527
128953260	chr11:128953260:A:G	1.19858e-05	-0.654479	-0.955944
128953290	chr11:128953290:G:A	1.57697e-05	-1.19804e-10	-1.33606
128953334	chr11:128953334:T:C	3.31603e-06	-1.52573	-1.36965
128953490	chr11:128953490:A:C	8.48937e-05	0.702045	-0.354793
128953506	chr11:128953506:G:A	2.15743e-05	-1.02265	-3.62583e-10
128953628	chr11:128953628:C:T	9.22522e-06	-0.833747	-1.03846
128953685	chr11:128953685:A:G	1.54536e-05	-1.19804e-10	-1.35631
128953813	chr11:128953813:G:A	0.000145058	-1.19804e-10	0.882989
128953871	chr11:128953871:G:A	8.04915e-05	0.623733	-0.329729
128954122	chr11:128954122:C:A	2.06888e-05	-1.19804e-10	-1.06455
128954260	chr11:128954260:C:G	1.56701e-05	-1.19804e-10	-1.34239
128954292	chr11:128954292:C:A	1.85446e-05	-1.19804e-10	-1.17397
128954503	chr11:128954503:A:C	3.66409e-06	-1.53856	-1.25701
128954960	chr11:128954960:T:C	3.08341e-06	-1.60174	-1.36637
128955331	chr11:128955331:TTTTG:T	1.62484e-05	-1.19804e-10	-1.30616
128955369	chr11:128955369:C:T	3.77891e-06	-1.52037	-1.24434
128955488	chr11:128955488:C:T	2.79986e-05	0.131566	-0.893558
128955605	chr11:128955605:T:C	2.5145e-05	0.033481	-0.902968
128955954	chr11:128955954:A:G	7.99817e-05	0.701349	-0.413699
128956824	chr11:128956824:ATGTG:A	1.99287e-05	-1.19804e-10	-1.10199
128957502	chr11:128957502:C:T	3.29987e-05	0.171392	-0.76907
128957684	chr11:128957684:G:A	3.79231e-06	-1.51029	-1.25088
128958031	chr11:128958031:T:C	3.15074e-06	-1.57707	-1.36944
128958970	chr11:128958970:C:G	1.56391e-05	-1.19804e-10	-1.34437
128959199	chr11:128959199:G:A	4.06396e-06	-1.39855	-1.29344
128959284	chr11:128959284:C:G	1.47212e-05	-1.05343	-0.351428
128959335	chr11:128959335:G:A	3.28093e-05	-1.19804e-10	-0.603435
128959355	chr11:128959355:T:TG	6.75919e-06	-0.942979	-1.24027
128959389	chr11:128959389:C:T	6.47623e-05	-1.19804e-10	0.0765754
128959412	chr11:128959412:C:T	1.00055e-05	-0.564854	-1.22616
128959714	chr11:128959714:T:C	1.99064e-05	-1.19804e-10	-1.10311
128959853	chr11:128959853:A:G	4.82622e-06	-1.30285	-1.21723
128960119	chr11:128960119:T:C	1.82727e-05	-1.19804e-10	-1.18874
128960157	chr11:128960157:G:A	1.55497e-05	-1.19804e-10	-1.35011
128961082	chr11:128961082:G:C	1.57068e-05	-1.19804e-10	-1.34005
128961157	chr11:128961157:G:A	2.13996e-05	-1.19804e-10	-1.03078
128961242	chr11:128961242:C:T	1.21729e-05	-1.59494	-3.62583e-10
128961914	chr11:128961914:T:G	3.70038e-06	-1.52019	-1.26552
128962455	chr11:128962455:C:T	3.08689e-06	-1.60222	-1.36476
128963212	chr11:128963212:TA:T	1.5683e-05	-1.19804e-10	-1.34157
128963214	chr11:128963214:TTAA:T	1.56907e-05	-1.19804e-10	-1.34108
128963218	chr11:128963218:CAGGAGA:C	1.56851e-05	-1.19804e-10	-1.34144
128963325	chr11:128963325:A:C	7.75247e-05	-1.19804e-10	0.256449
128963650	chr11:128963650:C:T	1.4155e-05	-1.44408	-3.62583e-10
128963836	chr11:128963836:A:G	1.62633e-05	-1.19804e-10	-1.30524
128964882	chr11:128964882:T:A	1.23278e-05	-1.58229	-3.62583e-10
128965057	chr11:128965057:C:T	1.03708e-05	-0.844112	-0.911044
128965863	chr11:128965863:C:T	7.78476e-06	-1.4536	-0.58838
128966699	chr11:128966699:C:T	2.11411e-05	-1.04293	-3.62583e-10
128967034	chr11:128967034:T:C	0.000469781	-1.19804e-10	2.05812
128967812	chr11:128967812:G:A	2.11318e-05	-1.19804e-10	-1.04337
128967829	chr11:128967829:C:T	2.00294e-05	-1.09694	-3.62583e-10
128967837	chr11:128967837:T:C	1.56006e-05	-0.760073	-0.586764
128967955	chr11:128967955:A:T	1.99799e-05	-1.19804e-10	-1.09942
128969183	chr11:128969183:G:A	3.85613e-06	-1.41261	-1.33188
128969261	chr11:128969261:T:C	3.07664e-06	-1.602	-1.36831
128969510	chr11:128969510:C:T	1.36085e-05	-1.48345	-3.62583e-10
128969631	chr11:128969631:C:G	4.30238e-06	-1.58888	-1.0461
128970037	chr11:128970037:G:A	1.73049e-05	-1.19804e-10	-1.24316
128970974	chr11:128970974:G:A	0.000458768	-1.19804e-10	2.0344
128970977	chr11:128970977:G:A	1.67685e-05	-1.27465	-3.62583e-10
128971717	chr11:128971717:T:C	4.2806e-06	-1.6019	-1.03816
128972356	chr11:128972356:G:T	0.00023883	0.729424	0.652179
128972712	chr11:128972712:G:A	1.53011e-05	-1.19804e-10	-1.36622
128972821	chr11:128972821:A:G	8.13734e-05	-1.19804e-10	0.304901
128972978	chr11:128972978:T:C	4.31251e-06	-1.27329	-1.35934
128973045	chr11:128973045:T:C	5.11597e-05	-1.19804e-10	-0.159195
128973887	chr11:128973887:G:A	1.26907e-05	-1.55328	-3.62583e-10
128973957	chr11:128973957:G:T	8.37573e-06	-1.27321	-0.6956
128975771	chr11:128975771:G:A	3.67689e-06	-1.59873	-1.19335
128976053	chr11:128976053:G:C	1.90447e-05	-1.19804e-10	-1.14736
128976652	chr11:128976652:C:A	6.71664e-06	-1.31352	-0.87604
128976769	chr11:128976769:T:C	0.000240865	0.607657	0.782432
128977225	chr11:128977225:C:T	3.14786e-05	-1.19804e-10	-0.644841
128979066	chr11:128979066:T:A	1.53641e-05	-1.19804e-10	-1.36211
128979220	chr11:128979220:T:C	3.93789e-06	-1.35388	-1.36962
128979225	chr11:128979225:A:T	1.60302e-05	-1.19804e-10	-1.31967
128979553	chr11:128979553:C:T	3.89346e-06	-1.54297	-1.19187
128979579	chr11:128979579:A:C	2.38113e-05	-1.19804e-10	-0.923989
128979881	chr11:128979881:GTTA:G	4.66515e-05	-1.19804e-10	-0.251442
128979905	chr11:128979905:T:C	8.64641e-06	-0.824228	-1.11277
128980409	chr11:128980409:A:G	0.000205283	0.693127	0.537113
128980464	chr11:128980464:T:C	2.58069e-05	-1.19804e-10	-0.843506
128982277	chr11:128982277:A:C	4.37636e-06	-1.36542	-1.25251
128982389	chr11:128982389:C:T	5.05764e-06	-1.36933	-1.10392
128983246	chr11:128983246:G:A	2.61121e-05	-1.19804e-10	-0.831748
128983395	chr11:128983395:C:CA	9.55584e-06	-0.511092	-1.3259
128983917	chr11:128983917:T:C	1.87626e-05	-1.19804e-10	-1.16228
128984117	chr11:128984117:T:TA	3.60798e-05	-1.19804e-10	-0.508416
128984273	chr11:128984273:G:A	4.07304e-06	-1.53686	-1.1529
128984370	chr11:128984370:G:C	4.45427e-06	-1.35525	-1.24503
128984376	chr11:128984376:A:G	3.67236e-06	-1.50537	-1.28794
128984513	chr11:128984513:G:A	0.000146141	0.57919	0.311237
128984657	chr11:128984657:A:G	3.89859e-06	-1.54495	-1.18858
128984880	chr11:128984880:TAAAC:T	0.000158992	0.661177	0.313532
128985059	chr11:128985059:T:A	1.37266e-05	-1.47481	-3.62583e-10
128985432	chr11:128985432:A:C	1.75612e-05	-1.19804e-10	-1.22845
128986693	chr11:128986693:C:T	1.5269e-05	-1.19804e-10	-1.36832
128987674	chr11:128987674:G:A	1.52488e-05	-1.19804e-10	-1.36965
128987987	chr11:128987987:TAAG:T	1.32791e-05	-0.578898	-0.929056
128989122	chr11:128989122:T:C	0.000346793	0.578155	1.17643
128989676	chr11:128989676:C:T	1.31422e-05	-1.51832	-3.62583e-10
128989721	chr11:128989721:C:T	1.52493e-05	-1.19804e-10	-1.36962
128989927	chr11:128989927:A:G	4.87078e-05	-0.208309	-3.62583e-10
128990131	chr11:128990131:T:C	2.17419e-05	-1.19804e-10	-1.01491
128990237	chr11:128990237:T:C	1.52602e-05	-1.19804e-10	-1.3689
128990239	chr11:128990239:G:C	0.000490108	-1.19804e-10	2.10048
128990619	chr11:128990619:A:G	1.60858e-05	-1.19804e-10	-1.31621
128991027	chr11:128991027:G:A	1.52425e-05	-0.143394	-1.22667
128991141	chr11:128991141:C:T	1.27522e-05	-0.59926	-0.949185
128991540	chr11:128991540:A:T	4.31989e-06	-1.50651	-1.1244
128991670	chr11:128991670:C:T	1.57549e-05	-1.19804e-10	-1.337
128991961	chr11:128991961:GTCTCT:G	1.57771e-05	-1.19804e-10	-1.33559
128992553	chr11:128992553:G:C	1.06337e-05	-0.461865	-1.26825
128994184	chr11:128994184:C:T	9.47891e-06	-0.686788	-1.15829
128994211	chr11:128994211:A:G	3.72915e-06	-1.48882	-1.28915
128994848	chr11:128994848:G:A	3.97668e-06	-1.5281	-1.1856
128995577	chr11:128995577:G:A	1.53996e-05	-1.19804e-10	-1.35981
128995581	chr11:128995581:G:A	1.52499e-05	-1.19804e-10	-1.36958
128995826	chr11:128995826:G:A	1.59375e-05	-1.19804e-10	-1.32547
128996169	chr11:128996169:G:A	1.50798e-05	-1.38079	-3.62583e-10
128996295	chr11:128996295:ATTACT:A	1.58829e-05	-0.465707	-0.863197
128997010	chr11:128997010:C:T	3.50613e-06	-1.5256	-1.31404
128997174	chr11:128997174:C:T	1.52974e-05	-1.19804e-10	-1.36647
128997372	chr11:128997372:A:G	1.24393e-05	-1.57328	-3.62583e-10
128997476	chr11:128997476:T:C	1.52521e-05	-1.19804e-10	-1.36943
128997501	chr11:128997501:T:C	6.47626e-06	-1.32871	-0.89729
128997830	chr11:128997830:G:A	3.89769e-06	-1.3673	-1.36646
128997835	chr11:128997835:A:G	1.54184e-05	-1.35858	-3.62583e-10
128998195	chr11:128998195:G:A	6.16029e-06	-1.34788	-0.928143
128998344	chr11:128998344:T:C	5.8928e-06	-1.36448	-0.955934
128999456	chr11:128999456:G:A	4.77357e-06	-1.57582	-0.955233
128999480	chr11:128999480:T:G	1.15031e-05	-0.377581	-1.27395
128999502	chr11:128999502:T:G	1.41866e-05	-0.203119	-1.23873
128999544	chr11:128999544:C:T	4.28466e-06	-1.27034	-1.36877
128999621	chr11:128999621:C:G	1.52669e-05	-1.19804e-10	-1.36846
128999665	chr11:128999665:A:C	9.54908e-06	-0.934895	-0.902808
128999839	chr11:128999839:C:T	3.92672e-05	-1.19804e-10	-0.423757
129000467	chr11:129000467:A:C	0.000663521	-1.19804e-10	2.40341
129000529	chr11:129000529:C:T	1.00393e-05	-0.494638	-1.293
129000988	chr11:129000988:C:T	6.44381e-06	-0.96898	-1.26205
129001040	chr11:129001040:CTT:C	4.27247e-06	-1.27405	-1.36791
129001443	chr11:129001443:T:C	1.21526e-05	-1.59661	-3.62583e-10
129001959	chr11:129001959:G:A	2.84652e-05	-1.19804e-10	-0.745466
129002225	chr11:129002225:T:C	8.69991e-06	-0.648457	-1.28238
129002375	chr11:129002375:T:G	1.60702e-05	-1.19804e-10	-1.31718
129002663	chr11:129002663:T:C	1.6134e-05	-1.31322	-3.62583e-10
129002934	chr11:129002934:G:A	1.58522e-05	-1.19804e-10	-1.33084
129003465	chr11:129003465:C:T	1.52972e-05	-1.19804e-10	-1.36647
129003685	chr11:129003685:A:G	1.87638e-05	-1.19804e-10	-1.16222
129004086	chr11:129004086:T:C	2.14105e-05	-1.19804e-10	-1.03027
129004866	chr11:129004866:T:C	7.8121e-06	-1.06241	-0.976062
129005143	chr11:129005143:AAACT:A	2.42612e-05	-1.19804e-10	-0.905271
129005555	chr11:129005555:A:T	6.55918e-06	-1.44624	-0.767044
129006000	chr11:129006000:A:G	6.90499e-06	-0.886955	-1.27495
129006717	chr11:129006717:T:A	4.11971e-06	-1.57798	-1.10038
129008104	chr11:129008104:G:A	1.26363e-05	-0.399733	-1.15784
129008208	chr11:129008208:G:A	2.00443e-05	-1.19804e-10	-1.0962
129008418	chr11:129008418:C:G	1.79558e-05	0.0147408	-1.22098
129008710	chr11:129008710:A:G	1.57482e-05	-1.19804e-10	-1.33742
129009225	chr11:129009225:T:G	3.28121e-05	-1.19804e-10	-0.603351
129009301	chr11:129009301:T:A	1.89198e-05	-1.19804e-10	-1.15394
129009311	chr11:129009311:T:C	2.56976e-05	-1.19804e-10	-0.847749
129009335	chr11:129009335:T:C	1.5891e-05	-1.19804e-10	-1.32839
129009591	chr11:129009591:A:G	1.04631e-05	-0.827201	-0.919093
129009974	chr11:129009974:G:A	1.38495e-05	-0.241998	-1.2239
129010325	chr11:129010325:T:C	4.17883e-06	-1.3959	-1.26822
129010348	chr11:129010348:T:C	1.89802e-05	-1.19804e-10	-1.15075
129010995	chr11:129010995:G:C	1.62343e-05	-1.19804e-10	-1.30702
129011131	chr11:129011131:C:T	1.53817e-05	-1.19804e-10	-1.36097
129011132	chr11:129011132:G:A	1.53817e-05	-1.19804e-10	-1.36097
129012127	chr11:129012127:A:C	6.21802e-06	-1.49971	-0.766985
129012984	chr11:129012984:G:C	3.18865e-06	-1.56509	-1.36946
129013958	chr11:129013958:C:T	1.57634e-05	-1.19804e-10	-1.33646
129014062	chr11:129014062:C:T	1.5302e-05	-1.19804e-10	-1.36616
129014644	chr11:129014644:A:G	1.02117e-05	-0.7384	-1.03221
129014890	chr11:129014890:C:CTCTGTTGCA	3.85114e-05	-1.19804e-10	-0.443195
129014971	chr11:129014971:T:C	1.52669e-05	-1.19804e-10	-1.36846
129015993	chr11:129015993:A:G	1.58254e-05	-1.19804e-10	-1.33253
129016386	chr11:129016386:T:C	3.38429e-06	-1.51232	-1.36268
129016834	chr11:129016834:T:C	3.65842e-05	-1.19804e-10	-0.494532
129017269	chr11:129017269:C:T	1.71459e-05	-1.19804e-10	-1.25239
129017475	chr11:129017475:A:G	1.52724e-05	-1.19804e-10	-1.3681
129017884	chr11:129017884:T:C	1.52508e-05	-1.19804e-10	-1.36952
129018275	chr11:129018275:T:C	1.21867e-05	-1.5938	-3.62583e-10
129019177	chr11:129019177:C:T	2.12777e-05	-1.03649	-3.62583e-10
129019522	chr11:129019522:A:G	9.0925e-06	-0.756965	-1.12973
129019659	chr11:129019659:C:T	9.93597e-05	0.101912	0.402687
129021751	chr11:129021751:G:A	3.65887e-06	-1.544	-1.25299
129023397	chr11:129023397:A:G	3.67609e-06	-1.55281	-1.23949
129023551	chr11:129023551:C:T	1.52521e-05	-1.19804e-10	-1.36943
129023724	chr11:129023724:T:C	2.83761e-05	-1.19804e-10	-0.748602
129024729	chr11:129024729:T:A	5.14616e-06	-1.20374	-1.25215
129025311	chr11:129025311:A:C	3.69045e-05	-1.19804e-10	-0.485813
129025535	chr11:129025535:T:C	2.78609e-05	-1.19804e-10	-0.766923
129025816	chr11:129025816:AAT:A	1.52159e-05	-0.277647	-1.09416
129025842	chr11:129025842:TATC:T	1.20879e-05	-1.60195	-3.62583e-10
129025935	chr11:129025935:A:G	1.64516e-05	-1.19804e-10	-1.29372
129026327	chr11:129026327:G:A	3.83942e-06	-1.46465	-1.28417
129026333	chr11:129026333:T:C	1.81857e-05	-1.19804e-10	-1.19351
129026353	chr11:129026353:G:C	3.64834e-06	-1.55307	-1.24681
129026718	chr11:129026718:T:C	3.83867e-06	-1.50609	-1.24293
129026882	chr11:129026882:A:G	1.28605e-05	-1.53999	-3.62583e-10
129026884	chr11:129026884:A:G	1.28183e-05	-1.54327	-3.62583e-10
129026956	chr11:129026956:G:A	1.52501e-05	-1.19804e-10	-1.36956
129026962	chr11:129026962:A:G	6.95165e-06	-1.21359	-0.941578
129027459	chr11:129027459:C:T	5.39566e-05	-1.19804e-10	-0.105967
129027936	chr11:129027936:T:G	9.60794e-06	-0.542865	-1.28869
129028144	chr11:129028144:C:T	3.95676e-06	-1.55139	-1.16733
129028248	chr11:129028248:G:A	8.04128e-06	-1.14814	-0.861417
129028636	chr11:129028636:G:A	0.000176921	1.08156	-3.62583e-10
129029188	chr11:129029188:A:G	1.5702e-05	-1.34036	-3.62583e-10
129029530	chr11:129029530:A:G	8.70419e-06	-0.816043	-1.1143
129030954	chr11:129030954:G:A	3.26338e-06	-1.54993	-1.36146
129031016	chr11:129031016:G:A	3.37659e-06	-1.60205	-1.27524
129031346	chr11:129031346:C:G	5.7035e-06	-1.13863	-1.21444
129031353	chr11:129031353:G:T	1.54557e-05	-1.19804e-10	-1.35617
129031393	chr11:129031393:C:A	0.000789377	-1.19804e-10	2.5771
129031723	chr11:129031723:C:A	6.48648e-06	-1.37953	-0.844893
129031798	chr11:129031798:G:A	0.000117907	0.675749	-3.62583e-10
129031981	chr11:129031981:C:T	1.55471e-05	-1.19804e-10	-1.35028
129032274	chr11:129032274:G:A	3.35377e-06	-1.53902	-1.34504
129032301	chr11:129032301:G:A	1.7688e-05	-1.19804e-10	-1.22126
129032416	chr11:129032416:CA:C	3.72995e-05	-1.19804e-10	-0.475168
129032502	chr11:129032502:CTCTT:C	2.19103e-05	-1.19804e-10	-1.00719
129033293	chr11:129033293:G:A	3.43487e-06	-1.52524	-1.33493
129033608	chr11:129033608:G:A	0.000147886	0.570958	0.331334
129033911	chr11:129033911:T:C	0.000149526	0.592462	0.320862
129034201	chr11:129034201:T:A	3.38616e-06	-1.53548	-1.33897
129034280	chr11:129034280:C:T	1.41357e-05	-0.323796	-1.12165
129034348	chr11:129034348:T:C	1.74323e-05	-1.19804e-10	-1.23582
129034672	chr11:129034672:G:A	1.52908e-05	-1.19804e-10	-1.3669
129034871	chr11:129034871:A:G	1.82767e-05	-1.18852	-3.62583e-10
129035521	chr11:129035521:G:A	2.45277e-05	-1.19804e-10	-0.894346
129036493	chr11:129036493:T:C	1.54251e-05	-1.19804e-10	-1.35815
129036658	chr11:129036658:A:G	1.89529e-05	-1.19804e-10	-1.15219
129037592	chr11:129037592:G:A	1.55883e-05	-1.19804e-10	-1.34763
129037806	chr11:129037806:G:A	0.000195541	0.488256	0.693366
129037914	chr11:129037914:A:G	1.53331e-05	-1.19804e-10	-1.36413
129037995	chr11:129037995:G:A	8.99504e-06	-0.664642	-1.23283
129038108	chr11:129038108:C:T	1.04431e-05	-0.644698	-1.10351
129038451	chr11:129038451:A:C	1.0961e-05	-0.580186	-1.11962
129038969	chr11:129038969:T:C	1.61245e-05	-1.19804e-10	-1.31381
129039115	chr11:129039115:C:T	1.57218e-05	-1.19804e-10	-1.3391
129039155	chr11:129039155:G:A	1.50792e-05	-1.38083	-3.62583e-10
129039329	chr11:129039329:T:C	5.42608e-06	-1.16134	-1.24159
129039792	chr11:129039792:T:C	1.52655e-05	-1.19804e-10	-1.36855
129039928	chr11:129039928:C:T	1.5295e-05	-1.19804e-10	-1.36662
129040102	chr11:129040102:C:T	1.5471e-05	-1.19804e-10	-1.35518
129040465	chr11:129040465:T:C	3.33726e-06	-1.55045	-1.33855
129040503	chr11:129040503:C:T	1.80332e-05	-1.19804e-10	-1.20193
129041538	chr11:129041538:A:C	0.000152115	0.590705	0.339785
129041689	chr11:129041689:C:T	1.66418e-05	-1.19804e-10	-1.28223
129043057	chr11:129043057:T:G	1.83606e-05	-0.999325	-0.184616
129043161	chr11:129043161:A:G	5.41114e-05	-1.19804e-10	-0.103102
129043370	chr11:129043370:TTTC:T	3.25116e-05	-0.612549	-3.62583e-10
129043407	chr11:129043407:A:G	5.51815e-05	0.313962	-0.397482
129043580	chr11:129043580:T:G	1.14399e-05	-0.652515	-1.00453
129043748	chr11:129043748:C:T	3.40767e-06	-1.52738	-1.34073
129044184	chr11:129044184:G:A	1.63958e-05	-1.19804e-10	-1.29712
129044385	chr11:129044385:T:C	0.000162744	0.742237	0.25579
129044738	chr11:129044738:C:T	6.44044e-06	-1.26688	-0.964667
129044839	chr11:129044839:G:A	3.2849e-06	-1.54476	-1.36005
129045039	chr11:129045039:C:T	6.96395e-06	-1.21778	-0.935617
129045078	chr11:129045078:C:T	3.42295e-06	-1.52365	-1.34
129045156	chr11:129045156:G:T	4.77042e-05	-0.165307	-0.0638208
129045546	chr11:129045546:CTAACTT:C	2.11266e-05	-1.19804e-10	-1.04362
129045574	chr11:129045574:C:T	6.35602e-06	-1.28705	-0.9577
129045587	chr11:129045587:A:G	6.31642e-06	-1.29853	-0.952467
129045861	chr11:129045861:C:T	6.39628e-06	-1.24367	-0.994766
129046209	chr11:129046209:T:C	2.2491e-05	-1.19804e-10	-0.981033
129046771	chr11:129046771:T:G	0.000167916	0.613188	0.416128
129046818	chr11:129046818:C:T	1.03684e-05	-0.616775	-1.13861
129046862	chr11:129046862:C:T	1.31762e-05	-0.424084	-1.09165
129047556	chr11:129047556:C:T	2.02559e-05	-1.19804e-10	-1.0857
129047743	chr11:129047743:G:A	2.02085e-05	-1.19804e-10	-1.08805
129048344	chr11:129048344:A:C	8.11845e-06	-1.16267	-0.837336
129048444	chr11:129048444:T:C	1.99954e-05	-1.19804e-10	-1.09864
129048554	chr11:129048554:A:C	1.53932e-05	-1.19804e-10	-1.36022
129048592	chr11:129048592:A:C	0.000171871	0.776507	0.27609
129048736	chr11:129048736:A:C	0.000140483	0.570361	0.280575
129049904	chr11:129049904:T:C	1.87865e-05	-1.19804e-10	-1.16101
129050299	chr11:129050299:C:T	3.28353e-06	-1.58892	-1.31631
129050437	chr11:129050437:C:T	0.000211769	0.484272	0.777078
129050732	chr11:129050732:C:T	3.21207e-06	-1.57506	-1.35217
129051248	chr11:129051248:C:T	3.42823e-05	0.0655267	-0.625045
129051271	chr11:129051271:C:T	8.56111e-06	-0.908877	-1.03804
129053262	chr11:129053262:A:G	3.23885e-06	-1.59898	-1.31995
129054058	chr11:129054058:CTT:C	1.83901e-05	-1.19804e-10	-1.18233
129054865	chr11:129054865:T:G	3.86073e-06	-1.54908	-1.19421
129054955	chr11:129054955:G:A	6.20852e-06	-1.26215	-1.00607
129055067	chr11:129055067:T:C	7.05831e-06	-1.15188	-0.988067
129055177	chr11:129055177:G:A	1.52507e-05	-1.19804e-10	-1.36952
129055178	chr11:129055178:A:C	5.7527e-05	-0.0418934	-3.62583e-10
129055475	chr11:129055475:C:T	3.38298e-06	-1.53398	-1.34141
129055566	chr11:129055566:T:C	8.91405e-05	-0.147094	0.54316
129055619	chr11:129055619:G:T	1.52546e-05	-1.19804e-10	-1.36927
129055693	chr11:129055693:T:C	2.06067e-05	-1.19804e-10	-1.06853
129055857	chr11:129055857:A:G	6.3432e-06	-1.09638	-1.15039
129056176	chr11:129056176:G:A	3.78048e-06	-1.54514	-1.21916
129056403	chr11:129056403:C:T	2.53231e-05	-0.862429	-3.62583e-10
129056898	chr11:129056898:C:T	1.57557e-05	-1.19804e-10	-1.33695
129057018	chr11:129057018:C:T	4.90871e-06	-1.48042	-1.02272
129057237	chr11:129057237:T:C	1.85279e-05	-1.19804e-10	-1.17487
129057283	chr11:129057283:C:T	9.87116e-05	0.0506342	0.447421
129057312	chr11:129057312:T:C	2.37014e-05	-1.19804e-10	-0.928615
129057520	chr11:129057520:A:T	9.0042e-05	0.0146216	0.391507
129057542	chr11:129057542:A:T	2.02186e-05	-1.19804e-10	-1.08754
129057718	chr11:129057718:A:T	1.55989e-05	-1.19804e-10	-1.34695
129057788	chr11:129057788:T:C	1.83937e-05	-1.19804e-10	-1.18214
129058061	chr11:129058061:A:G	8.12314e-06	-0.914054	-1.08538
129058389	chr11:129058389:T:A	6.12488e-05	-0.0843845	0.10518
129058797	chr11:129058797:A:C	3.34847e-06	-1.53395	-1.35169
129058805	chr11:129058805:A:T	1.52514e-05	-1.19804e-10	-1.36948
129059024	chr11:129059024:C:T	1.55038e-05	-1.19804e-10	-1.35306
129059145	chr11:129059145:T:C	1.52936e-05	-1.19804e-10	-1.36671
129059217	chr11:129059217:T:C	1.54826e-05	-1.19804e-10	-1.35443
129059271	chr11:129059271:T:A	3.19978e-06	-1.59315	-1.33791
129059592	chr11:129059592:C:T	5.46391e-05	-0.0933978	-3.62583e-10
129059686	chr11:129059686:G:A	3.29495e-06	-1.5425	-1.35925
129059786	chr11:129059786:C:T	8.53643e-05	0.0236367	0.329144
129060150	chr11:129060150:T:C	3.36664e-06	-1.55429	-1.32594
129060560	chr11:129060560:C:G	3.41851e-06	-1.55694	-1.308
129060882	chr11:129060882:G:C	4.77288e-05	-0.228612	-3.62583e-10
129061538	chr11:129061538:A:T	4.21295e-06	-1.38349	-1.2725
129062674	chr11:129062674:A:T	6.00275e-05	-0.0738551	0.0745108
129062777	chr11:129062777:A:G	3.448e-06	-1.55272	-1.30363
129063296	chr11:129063296:T:C	4.5514e-06	-1.29955	-1.27916
129063538	chr11:129063538:T:C	1.82752e-05	-1.19804e-10	-1.1886
129063634	chr11:129063634:T:TG	1.52857e-05	-1.19804e-10	-1.36723
129064350	chr11:129064350:T:C	1.95659e-05	-1.19804e-10	-1.12036
129065123	chr11:129065123:A:G	3.90186e-06	-1.5571	-1.1756
129065133	chr11:129065133:T:C	3.42671e-06	-1.58714	-1.27541
129065187	chr11:129065187:ACT:A	1.45741e-05	-1.4149	-3.62583e-10
129065736	chr11:129065736:G:C	1.31155e-05	-1.52035	-3.62583e-10
129065783	chr11:129065783:G:A	6.80056e-06	-1.08767	-1.08948
129066174	chr11:129066174:G:A	0.000104384	0.0688605	0.485072
129066202	chr11:129066202:A:G	8.96233e-06	-1.2124	-0.688715
129066369	chr11:129066369:C:T	6.9345e-06	-1.07623	-1.08141
129066400	chr11:129066400:C:T	1.22311e-05	-1.59017	-3.62583e-10
129066533	chr11:129066533:T:C	1.40355e-05	-1.45256	-3.62583e-10
129066653	chr11:129066653:T:C	2.03254e-05	-1.19804e-10	-1.08228
129066968	chr11:129066968:T:C	6.27495e-05	0.0431176	0.00188553
129067141	chr11:129067141:T:G	2.1282e-05	-1.19804e-10	-1.03629
129067796	chr11:129067796:G:A	0.000106972	0.0687209	0.509698
129068289	chr11:129068289:C:T	1.52631e-05	-1.17715	-0.19156
129068355	chr11:129068355:T:C	1.95306e-05	-1.19804e-10	-1.12216
129068514	chr11:129068514:C:T	3.17813e-06	-1.59919	-1.33866
129068991	chr11:129068991:A:G	1.59852e-05	-1.19804e-10	-1.32248
129069755	chr11:129069755:CAT:C	6.03215e-06	-1.01406	-1.28299
129070785	chr11:129070785:T:C	1.57755e-05	-1.19804e-10	-1.33569
129071129	chr11:129071129:G:A	1.56194e-05	-1.19804e-10	-1.34563
129071296	chr11:129071296:G:GA	1.52668e-05	-1.19804e-10	-1.36847
129071523	chr11:129071523:C:T	8.37092e-05	0.0405898	0.292611
129071815	chr11:129071815:G:A	8.11926e-05	0.015562	0.287114
129071998	chr11:129071998:A:C	6.16252e-06	-1.54322	-0.73244
129072069	chr11:129072069:T:C	3.785e-06	-1.41418	-1.34893
129072387	chr11:129072387:T:C	7.15238e-05	-0.0639876	0.23987
129072458	chr11:129072458:C:T	6.25175e-06	-1.13984	-1.12145
129072647	chr11:129072647:G:A	1.52657e-05	-1.19804e-10	-1.36854
129072679	chr11:129072679:G:T	1.89736e-05	-1.1511	-3.62583e-10
129072790	chr11:129072790:A:G	1.53148e-05	-1.19804e-10	-1.36533
129072900	chr11:129072900:C:T	3.31441e-05	-1.19804e-10	-0.593284
129073384	chr11:129073384:G:T	4.70806e-05	-0.242287	-3.62583e-10
129073414	chr11:129073414:A:G	0.000193216	-1.19804e-10	1.16966
129073440	chr11:129073440:G:A	1.57557e-05	-1.19804e-10	-1.33695
129073661	chr11:129073661:C:A	1.32535e-05	-1.50989	-3.62583e-10
129073845	chr11:129073845:G:A	3.15648e-06	-1.57506	-1.36963
129073855	chr11:129073855:C:T	1.59972e-05	-1.19804e-10	-1.32173
129073968	chr11:129073968:C:A	7.07819e-06	-1.07263	-1.0645
129074316	chr11:129074316:T:C	1.58394e-05	-1.19804e-10	-1.33165
129074344	chr11:129074344:A:G	1.57651e-05	-1.19804e-10	-1.33635
129074390	chr11:129074390:T:C	2.0187e-05	-1.19804e-10	-1.08911
129074535	chr11:129074535:C:T	7.43159e-06	-1.06816	-1.02024
129074683	chr11:129074683:C:CG	3.64084e-06	-1.43345	-1.36848
129074948	chr11:129074948:C:T	9.84252e-05	0.168745	0.326404
129074979	chr11:129074979:C:G	7.47814e-06	-0.990355	-1.09181
129075614	chr11:129075614:TAAGAA:T	7.94728e-06	-1.03711	-0.984207
129076174	chr11:129076174:C:T	5.02709e-06	-1.54662	-0.932692
129076264	chr11:129076264:CAT:C	3.27116e-06	-1.57952	-1.32948
129076938	chr11:129076938:C:A	3.37654e-06	-1.54798	-1.32931
129076992	chr11:129076992:C:T	6.56481e-06	-1.19963	-1.01279
129078067	chr11:129078067:T:C	4.13678e-05	-0.371644	-3.62583e-10
129078211	chr11:129078211:T:A	4.17234e-06	-1.36609	-1.29958
129078399	chr11:129078399:T:C	6.68046e-05	-1.19804e-10	0.107625
129078608	chr11:129078608:T:G	2.82224e-05	-1.19804e-10	-0.754033
129078773	chr11:129078773:G:A	3.50602e-06	-1.47758	-1.36209
129079128	chr11:129079128:C:T	1.79519e-05	-1.19804e-10	-1.20645
129079923	chr11:129079923:AGG:A	1.5366e-05	-1.19804e-10	-1.36199
129079927	chr11:129079927:A:ATATTC	1.53992e-05	-1.19804e-10	-1.35983
129080010	chr11:129080010:G:A	2.39152e-05	-1.19804e-10	-0.919634
129080216	chr11:129080216:T:A	0.000129286	0.246882	0.520999
129080231	chr11:129080231:C:A	1.59126e-05	-1.19804e-10	-1.32704
129080493	chr11:129080493:C:A	1.5913e-05	-1.19804e-10	-1.32701
129080513	chr11:129080513:C:T	1.53384e-05	-1.19804e-10	-1.36379
129081022	chr11:129081022:C:T	1.94154e-05	-1.19804e-10	-1.12808
129081031	chr11:129081031:T:C	7.43426e-06	-1.50333	-0.584717
129081527	chr11:129081527:C:T	4.8041e-06	-1.22371	-1.30097
129081620	chr11:129081620:C:A	1.59324e-05	-1.19804e-10	-1.32579
129081813	chr11:129081813:C:T	1.56093e-05	-1.19804e-10	-1.34628
129081856	chr11:129081856:A:C	3.51516e-06	-1.47481	-1.36225
129082093	chr11:129082093:C:T	4.65251e-06	-1.252	-1.30474
129082410	chr11:129082410:C:T	0.000106951	-0.350539	0.928762
129082647	chr11:129082647:T:C	1.59144e-05	-1.19804e-10	-1.32692
129082853	chr11:129082853:A:G	3.47651e-06	-1.48527	-1.36285
129083982	chr11:129083982:G:A	2.31144e-05	-1.19804e-10	-0.95369
129084222	chr11:129084222:A:G	3.36256e-06	-1.51179	-1.36965
129084625	chr11:129084625:T:G	3.47579e-06	-1.4838	-1.36453
129084731	chr11:129084731:C:T	3.60706e-05	-1.19804e-10	-0.508669
129085031	chr11:129085031:T:A	3.13871e-05	-1.19804e-10	-0.647751
129085304	chr11:129085304:G:T	3.55736e-06	-1.57264	-1.25249
129085910	chr11:129085910:C:T	1.58966e-05	-1.19804e-10	-1.32804
129085921	chr11:129085921:G:A	7.86584e-06	-1.45951	-0.572113
129086240	chr11:129086240:C:T	4.83285e-06	-1.24065	-1.27807
129086566	chr11:129086566:A:T	2.36437e-05	-1.19804e-10	-0.93105
129086714	chr11:129086714:A:G	0.000154634	0.966422	-0.0195076
129086907	chr11:129086907:A:C	3.25264e-06	-1.5731	-1.34158
129087545	chr11:129087545:A:C	4.30996e-06	-1.51107	-1.12215
129088578	chr11:129088578:C:T	5.27554e-06	-1.07041	-1.36066
129088594	chr11:129088594:C:A	1.59086e-05	-1.19804e-10	-1.32729
129088634	chr11:129088634:T:C	1.59061e-05	-1.19804e-10	-1.32744
129088713	chr11:129088713:G:A	6.80966e-06	-1.10497	-1.07084
129088852	chr11:129088852:A:G	3.55331e-06	-1.51876	-1.3075
129089902	chr11:129089902:C:A	1.65554e-05	-1.14168	-0.145754
129089941	chr11:129089941:C:A	1.73739e-05	-1.10001	-0.139164
129090011	chr11:129090011:C:G	1.90014e-05	-1.11674	-0.0328934
129090838	chr11:129090838:T:C	1.59016e-05	-1.19804e-10	-1.32772
129091099	chr11:129091099:G:C	1.63394e-05	-1.19804e-10	-1.30057
129091800	chr11:129091800:C:G	3.19034e-06	-1.56503	-1.369
129092061	chr11:129092061:T:C	2.07888e-05	-1.19804e-10	-1.05974
129092216	chr11:129092216:T:TA	2.78881e-05	-1.19804e-10	-0.765949
129092313	chr11:129092313:T:G	1.91519e-05	-1.19804e-10	-1.14175
129092966	chr11:129092966:G:A	1.87315e-05	-1.19804e-10	-1.16394
129092967	chr11:129092967:G:A	3.52753e-06	-1.50985	-1.3237
129093228	chr11:129093228:T:C	1.52531e-05	-1.19804e-10	-1.36936
129093384	chr11:129093384:G:T	3.09158e-05	-0.662879	-3.62583e-10
129094530	chr11:129094530:T:C	3.74605e-06	-1.56894	-1.2045
129094613	chr11:129094613:G:T	1.54004e-05	-1.19804e-10	-1.35976
129094765	chr11:129094765:C:T	7.44143e-06	-1.02429	-1.06279
129094777	chr11:129094777:A:C	3.50865e-06	-1.51523	-1.32369
129094866	chr11:129094866:G:A	2.66624e-05	-0.810894	-3.62583e-10
129094963	chr11:129094963:AAATGT:A	1.84317e-05	-1.19804e-10	-1.18008
129095297	chr11:129095297:G:T	1.9864e-05	-1.19804e-10	-1.10524
129095318	chr11:129095318:C:A	1.54194e-05	-1.19804e-10	-1.35852
129095323	chr11:129095323:C:T	1.55131e-05	-1.19804e-10	-1.35246
129095850	chr11:129095850:C:T	0.00014735	0.0191758	0.879491
129096681	chr11:129096681:T:C	1.56371e-05	-1.19804e-10	-1.3445
129097583	chr11:129097583:A:C	6.1659e-06	-1.09503	-1.18008
129097584	chr11:129097584:G:A	6.65316e-06	-1.52161	-0.677446
129097609	chr11:129097609:G:A	0.000157217	0.0103867	0.953094
129098072	chr11:129098072:T:C	6.10535e-06	-1.07544	-1.20954
129098512	chr11:129098512:G:A	6.2426e-06	-1.14833	-1.11442
129098612	chr11:129098612:G:C	2.00432e-05	-1.19804e-10	-1.09626
129098677	chr11:129098677:C:T	1.58938e-05	-1.19804e-10	-1.32822
129098900	chr11:129098900:T:C	3.06472e-05	-1.19804e-10	-0.671607
129099358	chr11:129099358:C:T	3.74427e-06	-1.57321	-1.20071
129099680	chr11:129099680:A:G	1.21714e-05	-1.59506	-3.62583e-10
129099835	chr11:129099835:A:T	2.08306e-05	-1.19804e-10	-1.05772
129099890	chr11:129099890:A:G	0.000150565	0.195415	0.724835
129099952	chr11:129099952:G:A	8.53161e-06	-1.29937	-0.650997
129101244	chr11:129101244:A:G	2.66298e-05	-1.19804e-10	-0.812118
129101770	chr11:129101770:G:T	2.95391e-05	-0.681028	-0.0274054
129103287	chr11:129103287:A:G	1.56556e-05	-1.19804e-10	-1.34332
129103424	chr11:129103424:CAT:C	7.61571e-05	-0.0734533	0.312104
129103945	chr11:129103945:G:A	1.85534e-05	-1.19804e-10	-1.17349
129104843	chr11:129104843:G:A	7.58318e-06	-1.05601	-1.0122
129105166	chr11:129105166:T:A	1.56534e-05	-1.19804e-10	-1.34346
129105253	chr11:129105253:T:C	3.99056e-06	-1.34241	-1.3678
129105289	chr11:129105289:C:T	3.99498e-05	-1.19804e-10	-0.406523
129105351	chr11:129105351:C:T	6.24932e-06	-1.0842	-1.17748
129105663	chr11:129105663:T:C	2.66606e-05	-1.19804e-10	-0.810961
129106857	chr11:129106857:G:A	1.22421e-05	-1.58927	-3.62583e-10
129107432	chr11:129107432:G:A	2.07438e-05	-1.19804e-10	-1.0619
129107494	chr11:129107494:T:C	0.00011654	-1.19804e-10	0.664087
129107550	chr11:129107550:A:C	3.84494e-06	-1.58884	-1.15855
129107668	chr11:129107668:AGACCAGCCT:A	2.14979e-05	-1.19804e-10	-1.02619
129107949	chr11:129107949:T:C	2.07946e-05	-1.19804e-10	-1.05946
129108369	chr11:129108369:T:C	1.23701e-05	-1.57887	-3.62583e-10
129109215	chr11:129109215:C:T	1.89934e-05	-1.19804e-10	-1.15006
129109249	chr11:129109249:A:C	2.65158e-05	-1.19804e-10	-0.816406
129109262	chr11:129109262:T:C	1.95479e-05	-1.19804e-10	-1.12128
129109390	chr11:129109390:T:C	2.65847e-05	-1.19804e-10	-0.813814
129109715	chr11:129109715:T:C	5.67027e-06	-1.28728	-1.07163
129109956	chr11:129109956:T:C	1.60416e-05	-1.19804e-10	-1.31896
129110387	chr11:129110387:T:C	3.17994e-06	-1.57106	-1.36622
129110482	chr11:129110482:C:T	6.10826e-05	-1.19804e-10	0.0180797
129110502	chr11:129110502:T:C	1.98617e-05	-1.19804e-10	-1.10536
129111631	chr11:129111631:G:A	1.58974e-05	-1.19804e-10	-1.32799
129112709	chr11:129112709:T:C	5.26577e-06	-1.18957	-1.24335
129113468	chr11:129113468:T:C	1.85153e-05	-1.19804e-10	-1.17555
129113563	chr11:129113563:T:A	2.12801e-05	-1.19804e-10	-1.03638
129114146	chr11:129114146:C:T	0.000116795	-0.101379	0.767653
129114399	chr11:129114399:A:G	5.47504e-06	-1.37303	-1.02092
129114419	chr11:129114419:A:C	1.60021e-05	-1.19804e-10	-1.32143
129114558	chr11:129114558:T:C	0.000169503	0.214159	0.824564
129114917	chr11:129114917:T:C	5.99582e-06	-1.58073	-0.722357
129115047	chr11:129115047:T:G	1.86374e-05	-1.19804e-10	-1.16898
129115298	chr11:129115298:T:C	6.49496e-06	-0.999849	-1.22327
129115339	chr11:129115339:C:T	5.51034e-06	-1.09013	-1.29739
129115384	chr11:129115384:A:T	1.82415e-05	-1.19804e-10	-1.19045
129115480	chr11:129115480:T:C	2.6589e-05	-1.19804e-10	-0.813648
129116170	chr11:129116170:T:G	2.1148e-05	-1.19804e-10	-1.0426
129117007	chr11:129117007:T:A	2.17956e-05	-1.01244	-3.62583e-10
129117070	chr11:129117070:T:C	1.79596e-05	-1.19804e-10	-1.20602
129117734	chr11:129117734:G:T	1.20919e-05	-1.60161	-3.62583e-10
129118633	chr11:129118633:C:T	0.000103345	-0.0648564	0.608781
129119072	chr11:129119072:G:A	1.90567e-05	-1.19804e-10	-1.14673
129119933	chr11:129119933:G:C	5.79377e-06	-1.56282	-0.774539
129120231	chr11:129120231:A:G	4.83049e-05	-0.216615	-3.62583e-10
129120391	chr11:129120391:C:T	0.000168328	-1.19804e-10	1.03177
129120432	chr11:129120432:G:A	7.96718e-05	-1.19804e-10	0.283768
129120794	chr11:129120794:C:T	1.6406e-05	-0.309506	-0.986996
129120944	chr11:129120944:C:T	1.68221e-05	-1.19804e-10	-1.27145
129121323	chr11:129121323:T:A	3.82794e-06	-1.38522	-1.3666
129121697	chr11:129121697:G:A	1.41035e-05	-1.44772	-3.62583e-10
129121964	chr11:129121964:T:A	3.16811e-06	-1.59709	-1.34392
129122808	chr11:129122808:T:C	3.76819e-06	-1.46773	-1.29983
129122933	chr11:129122933:T:C	0.000154109	0.0914724	0.852039
129123026	chr11:129123026:A:T	1.39362e-05	-1.45965	-3.62583e-10
129123356	chr11:129123356:T:C	1.25451e-05	-1.5948	0.0299853
129123777	chr11:129123777:G:A	4.65705e-05	-1.19804e-10	-0.25318
129124048	chr11:129124048:T:C	2.01893e-05	-1.19804e-10	-1.08899
129124439	chr11:129124439:T:C	4.44252e-06	-1.3513	-1.25163
129124455	chr11:129124455:T:C	3.12794e-06	-1.59539	-1.35839
129124527	chr11:129124527:T:C	3.52938e-05	-1.19804e-10	-0.530441
129124631	chr11:129124631:T:C	1.61152e-05	-1.19804e-10	-1.31438
129125611	chr11:129125611:G:A	2.14657e-05	-1.19804e-10	-1.02769
129125689	chr11:129125689:T:C	1.56233e-05	-1.19804e-10	-1.34539
129125726	chr11:129125726:T:C	1.62226e-05	-1.19804e-10	-1.30774
129126460	chr11:129126460:T:C	1.26392e-05	-1.07639	-0.480952
129126878	chr11:129126878:T:A	8.00651e-05	0.0273059	0.261387
129126920	chr11:129126920:G:A	2.16641e-05	-1.19804e-10	-1.01849
129126959	chr11:129126959:C:T	8.72279e-05	0.00214817	0.372229
129128150	chr11:129128150:C:T	1.45613e-05	-1.41578	-3.62583e-10
129128185	chr11:129128185:T:C	3.21989e-06	-1.60078	-1.32402
129128865	chr11:129128865:G:A	1.77876e-05	-1.21565	-3.62583e-10
129129102	chr11:129129102:G:A	5.05835e-06	-1.24131	-1.23179
129129108	chr11:129129108:GC:G	1.56598e-05	-1.19804e-10	-1.34305
129129197	chr11:129129197:C:CCCCGTCTGGG	1.56289e-05	-1.19804e-10	-1.34502
129129292	chr11:129129292:G:T	4.03843e-05	-1.19804e-10	-0.395707
129129417	chr11:129129417:G:A	2.02165e-05	-1.19804e-10	-1.08765
129129476	chr11:129129476:C:T	5.08687e-05	-1.19804e-10	-0.1649
129130191	chr11:129130191:C:T	3.0765e-06	-1.60134	-1.36901
129130444	chr11:129130444:T:G	6.84977e-06	-1.13547	-1.03447
129130556	chr11:129130556:A:C	2.17205e-05	-1.19804e-10	-1.01589
129130672	chr11:129130672:C:A	2.64203e-05	-1.19804e-10	-0.820016
129130976	chr11:129130976:C:T	0.000318074	0.51036	1.15778
129131460	chr11:129131460:T:C	2.10862e-05	-1.19804e-10	-1.04553
129132127	chr11:129132127:C:T	4.65794e-06	-1.25439	-1.30119
129132480	chr11:129132480:A:G	7.02367e-06	-1.12071	-1.02415
129132768	chr11:129132768:A:C	3.88326e-06	-1.4522	-1.28527
129132770	chr11:129132770:T:A	0.000213761	-1.19804e-10	1.27071
129132914	chr11:129132914:A:G	3.81302e-05	-1.19804e-10	-0.45314
129133343	chr11:129133343:A:G	2.8082e-05	-1.19804e-10	-0.759019
129133688	chr11:129133688:T:C	1.56215e-05	-1.19804e-10	-1.3455
129134418	chr11:129134418:CTG:C	1.52377e-05	-1.37038	-3.62583e-10
129134760	chr11:129134760:C:G	3.07686e-06	-1.60097	-1.36926
129134835	chr11:129134835:T:G	1.6354e-05	-1.19804e-10	-1.29967
129135490	chr11:129135490:G:A	6.7068e-06	-1.15523	-1.0358
129135628	chr11:129135628:G:A	4.22971e-05	-0.34943	-3.62583e-10
129135670	chr11:129135670:G:A	1.26806e-05	-1.55407	-3.62583e-10
129135709	chr11:129135709:A:G	3.07757e-06	-1.60211	-1.36789
129135776	chr11:129135776:C:A	1.74205e-05	-1.19804e-10	-1.2365
129136837	chr11:129136837:G:C	4.40113e-05	-0.309702	-3.62583e-10
129137563	chr11:129137563:CTGTT:C	1.5464e-05	-1.19804e-10	-1.35564
129137610	chr11:129137610:C:T	4.55031e-06	-1.55342	-1.02553
129138331	chr11:129138331:A:C	4.21094e-06	-1.4703	-1.18616
129138677	chr11:129138677:A:G	1.88784e-05	-1.19804e-10	-1.15613
129139373	chr11:129139373:T:C	2.07335e-05	-1.19804e-10	-1.0624
129139409	chr11:129139409:T:C	1.74094e-05	-1.19804e-10	-1.23714
129139653	chr11:129139653:G:A	4.25153e-06	-1.34665	-1.30021
129139657	chr11:129139657:A:C	1.76345e-05	-1.19804e-10	-1.22429
129139919	chr11:129139919:C:A	3.65944e-06	-1.4295	-1.36734
129140238	chr11:129140238:A:G	0.000128784	-1.19804e-10	0.763991
129140329	chr11:129140329:T:C	1.24019e-05	-1.5763	-3.62583e-10
129140494	chr11:129140494:T:C	3.72252e-06	-1.43396	-1.34579
129140621	chr11:129140621:A:G	1.83344e-05	-1.19804e-10	-1.18537
129141432	chr11:129141432:T:C	7.2131e-06	-1.09605	-1.0222
129141780	chr11:129141780:G:A	3.08257e-06	-1.599	-1.36939
129143494	chr11:129143494:G:A	1.73164e-05	-1.24249	-3.62583e-10
129144149	chr11:129144149:G:A	3.79334e-06	-1.39399	-1.36691
129144257	chr11:129144257:T:C	1.52768e-05	-1.19804e-10	-1.36781
129144593	chr11:129144593:C:T	0.000111663	0.127934	0.493405
129144751	chr11:129144751:C:G	3.39827e-06	-1.50186	-1.36902
129144799	chr11:129144799:C:T	1.71499e-05	-1.19804e-10	-1.25215
129144886	chr11:129144886:C:T	1.52492e-05	-1.19804e-10	-1.36962
129144925	chr11:129144925:C:G	1.7005e-05	-1.19804e-10	-1.26064
129145259	chr11:129145259:T:C	3.71175e-06	-1.4664	-1.31624
129145303	chr11:129145303:C:T	1.56066e-05	-1.19804e-10	-1.34646
129145748	chr11:129145748:T:C	3.09637e-06	-1.59992	-1.364
129146473	chr11:129146473:C:T	2.42874e-05	-1.19804e-10	-0.904192
129147085	chr11:129147085:T:G	0.000128917	0.0275967	0.737423
129148099	chr11:129148099:G:A	0.000115359	-0.0682921	0.722195
129148100	chr11:129148100:A:G	1.814e-05	-1.19603	-3.62583e-10
129148253	chr11:129148253:C:T	2.48892e-05	-1.19804e-10	-0.879712
129148282	chr11:129148282:T:C	6.23377e-06	-1.23027	-1.0339
129148352	chr11:129148352:C:T	2.53316e-05	-0.862095	-3.62583e-10
129148393	chr11:129148393:A:G	0.000715323	-1.19804e-10	2.47859
129148984	chr11:129148984:G:A	0.00015497	0.119883	0.829204
129149334	chr11:129149334:C:T	1.66852e-05	-1.19804e-10	-1.27963
129149875	chr11:129149875:A:G	1.96311e-05	-1.19804e-10	-1.11703
129149944	chr11:129149944:AG:A	4.86099e-05	-0.210321	-3.62583e-10
129150147	chr11:129150147:G:A	4.10153e-06	-1.58307	-1.09972
129150295	chr11:129150295:T:A	0.000145337	0.0151564	0.869752
129150999	chr11:129150999:A:G	6.09692e-06	-1.18412	-1.10225
129151084	chr11:129151084:T:C	3.15681e-06	-1.59655	-1.34804
129151089	chr11:129151089:G:GA	2.00622e-05	-1.19804e-10	-1.09531
129151820	chr11:129151820:C:T	2.9427e-05	-0.712236	-3.62583e-10
129151899	chr11:129151899:A:G	4.6774e-05	-1.19804e-10	-0.248819
129151988	chr11:129151988:G:A	3.90207e-06	-1.36329	-1.36935
129152885	chr11:129152885:G:A	2.44805e-05	-1.19804e-10	-0.896271
129153097	chr11:129153097:C:T	2.03014e-05	-1.19804e-10	-1.08346
129153386	chr11:129153386:C:T	4.8678e-05	-1.19804e-10	-0.20892
129154162	chr11:129154162:A:G	2.58425e-05	-1.19804e-10	-0.842128
129154606	chr11:129154606:T:C	6.90177e-06	-1.57667	-0.585703
129154770	chr11:129154770:C:T	3.34365e-06	-1.52167	-1.36541
129155066	chr11:129155066:A:G	2.00877e-05	-1.19804e-10	-1.09404
129155383	chr11:129155383:G:A	6.8148e-06	-1.58558	-0.589472
129156037	chr11:129156037:G:A	0.000175547	-1.19804e-10	1.07376
129156455	chr11:129156455:C:A	0.000135648	0.0828609	0.733055
129156584	chr11:129156584:C:T	2.44478e-05	-1.19804e-10	-0.897608
129156652	chr11:129156652:T:C	0.000153305	0.612345	0.325934
129156743	chr11:129156743:C:T	2.65223e-05	-1.19804e-10	-0.816161
129157037	chr11:129157037:T:C	5.95111e-05	-0.126284	0.118299
129157415	chr11:129157415:A:G	6.42717e-06	-1.10232	-1.1313
129157674	chr11:129157674:G:A	0.000158482	0.163013	0.808483
129157748	chr11:129157748:C:T	3.11433e-06	-1.59405	-1.36409
129158500	chr11:129158500:G:A	1.72805e-05	-1.19804e-10	-1.24457
129158676	chr11:129158676:T:A	1.03826e-05	-1.35257	-0.401447
129158914	chr11:129158914:C:T	1.67851e-05	-1.19804e-10	-1.27366
129159009	chr11:129159009:T:C	3.10502e-06	-1.5967	-1.36443
129159285	chr11:129159285:G:A	4.75614e-06	-1.46628	-1.06844
129159774	chr11:129159774:T:A	7.19863e-06	-1.00181	-1.11845
129159889	chr11:129159889:C:T	7.26129e-06	-1.60147	-0.510123
129159994	chr11:129159994:GA:G	2.01808e-05	-1.19804e-10	-1.08942
129160852	chr11:129160852:T:C	3.08951e-06	-1.59693	-1.36921
129160996	chr11:129160996:C:T	3.78337e-06	-1.4453	-1.31823
129161601	chr11:129161601:C:A	0.000139592	0.0211056	0.823473
129161733	chr11:129161733:T:C	1.52542e-05	-1.19804e-10	-1.36929
129161739	chr11:129161739:G:A	3.69364e-06	-1.45106	-1.33648
129161796	chr11:129161796:G:A	1.66438e-05	-1.19804e-10	-1.28211
129162277	chr11:129162277:C:T	1.80188e-05	-1.19804e-10	-1.20273
129162278	chr11:129162278:G:A	5.89803e-06	-1.5862	-0.733325
129162799	chr11:129162799:A:G	3.75214e-06	-1.40219	-1.36963
129162901	chr11:129162901:C:T	2.77023e-05	-1.19804e-10	-0.772631
129163318	chr11:129163318:C:T	6.75707e-06	-1.59024	-0.593317
129163931	chr11:129163931:A:G	0.000135763	0.114547	0.702219
129164916	chr11:129164916:T:C	4.11938e-05	-0.375861	-3.62583e-10
129165206	chr11:129165206:C:G	1.20916e-05	-1.60164	-3.62583e-10
129165350	chr11:129165350:T:C	4.6282e-06	-1.29982	-1.26216
129165565	chr11:129165565:A:G	4.38981e-06	-1.30089	-1.31398
129167360	chr11:129167360:AC:A	3.10433e-06	-1.60178	-1.35958
129167711	chr11:129167711:A:G	3.0768e-06	-1.60081	-1.36944
129167767	chr11:129167767:T:C	1.85239e-05	-1.19804e-10	-1.17508
129167866	chr11:129167866:C:T	1.5711e-05	-1.19804e-10	-1.33979
129168785	chr11:129168785:A:T	3.85337e-06	-1.38907	-1.35613
129169248	chr11:129169248:G:A	2.26419e-05	-1.19804e-10	-0.974344
129169500	chr11:129169500:G:A	1.69764e-05	-1.19804e-10	-1.26233
129169556	chr11:129169556:G:A	3.55957e-05	-1.19804e-10	-0.521924
129170102	chr11:129170102:G:A	3.11773e-06	-1.60085	-1.35619
129171042	chr11:129171042:G:A	5.44247e-06	-1.40406	-0.995855
129171152	chr11:129171152:T:C	7.61147e-06	-1.5824	-0.482087
129171397	chr11:129171397:A:C	1.54559e-05	-1.19804e-10	-1.35615
129172419	chr11:129172419:G:A	0.00011742	-0.0128753	0.684488
129173216	chr11:129173216:T:C	3.10478e-06	-1.59763	-1.36358
129173237	chr11:129173237:A:G	3.11029e-06	-1.59692	-1.36252
129173311	chr11:129173311:GTAAT:G	0.000155255	-1.19804e-10	0.950923
129174584	chr11:129174584:G:C	2.56107e-05	-1.58048	0.729341
129174632	chr11:129174632:C:A	3.82578e-06	-1.40967	-1.34271
129174725	chr11:129174725:G:C	1.99214e-05	-1.19804e-10	-1.10235
129176493	chr11:129176493:GCACCA:G	4.66699e-06	-1.59185	-0.961787
129176827	chr11:129176827:G:A	1.67927e-05	-1.19804e-10	-1.2732
129176837	chr11:129176837:A:G	4.55809e-06	-1.33664	-1.2406
129176910	chr11:129176910:G:A	1.21492e-05	-1.59689	-3.62583e-10
129177155	chr11:129177155:A:G	3.13025e-06	-1.59797	-1.35506
129177589	chr11:129177589:A:G	1.97446e-05	-1.19804e-10	-1.11127
129177703	chr11:129177703:T:G	0.000133617	0.134533	0.666295
129177890	chr11:129177890:C:T	1.5084e-05	-1.38051	-3.62583e-10
129178513	chr11:129178513:G:A	4.35872e-06	-1.40967	-1.2123
129178742	chr11:129178742:G:C	0.000117292	0.221648	0.448869
129179245	chr11:129179245:T:C	1.65753e-05	-1.28623	-3.62583e-10
129179494	chr11:129179494:C:T	1.56169e-05	-1.19804e-10	-1.34579
129179629	chr11:129179629:T:G	4.84269e-06	-1.30531	-1.21137
129179999	chr11:129179999:T:C	0.000141343	0.15016	0.70688
129180081	chr11:129180081:A:T	6.29539e-05	-1.19804e-10	0.0482548
129180090	chr11:129180090:G:A	5.71232e-05	-0.0489376	-3.62583e-10
129180223	chr11:129180223:C:T	1.65588e-05	-1.19804e-10	-1.28723
129180459	chr11:129180459:A:G	0.000128566	0.137246	0.62505
129180584	chr11:129180584:T:C	1.54623e-05	-1.19804e-10	-1.35574
129180680	chr11:129180680:T:C	2.76873e-05	-1.19804e-10	-0.773175
129182089	chr11:129182089:C:T	4.51231e-06	-1.36903	-1.21831
129182200	chr11:129182200:T:C	4.64944e-06	-1.27021	-1.28719
129182350	chr11:129182350:T:C	3.15456e-06	-1.57619	-1.36911
129183105	chr11:129183105:A:G	1.34174e-05	-1.02673	-0.470862
129183775	chr11:129183775:A:G	2.45159e-05	-1.19804e-10	-0.894826
129183937	chr11:129183937:G:A	1.59595e-05	-1.58585	0.261763
129183958	chr11:129183958:C:A	0.000190628	0.29473	0.861447
129184416	chr11:129184416:A:G	1.62891e-05	-1.19804e-10	-1.30365
129184641	chr11:129184641:A:G	3.11281e-06	-1.59474	-1.36388
129184764	chr11:129184764:A:G	0.000118134	-1.19804e-10	0.677672
129185255	chr11:129185255:C:T	2.5637e-05	-0.850111	-3.62583e-10
129185416	chr11:129185416:C:T	0.000129918	0.772755	-3.62583e-10
129185862	chr11:129185862:T:C	3.34276e-06	-1.52884	-1.35851
129186525	chr11:129186525:C:G	1.89425e-05	-1.19804e-10	-1.15274
129186744	chr11:129186744:A:C	1.34235e-05	-1.49714	-3.62583e-10
129187657	chr11:129187657:C:T	3.20366e-06	-1.58661	-1.34325
129188017	chr11:129188017:G:A	2.07538e-05	-1.19804e-10	-1.06142
129188104	chr11:129188104:C:T	0.00024105	0.352989	1.03787
129188238	chr11:129188238:G:A	8.4497e-06	-1.59557	-0.364446
129188306	chr11:129188306:G:C	1.46857e-05	-1.58864	0.181371
129188681	chr11:129188681:C:G	2.44449e-05	-1.17966	0.281936
129188699	chr11:129188699:C:T	5.64507e-05	-0.0607803	-3.62583e-10
129189347	chr11:129189347:T:C	1.62873e-05	-1.19804e-10	-1.30376
129189586	chr11:129189586:C:T	2.15787e-05	-1.19804e-10	-1.02244
129190006	chr11:129190006:T:C	1.20849e-05	-1.60219	-3.62583e-10
129190334	chr11:129190334:C:G	0.000184523	0.232404	0.891224
129190407	chr11:129190407:T:C	1.22049e-05	-1.59231	-3.62583e-10
129190565	chr11:129190565:A:C	1.27716e-05	-1.54692	-3.62583e-10
129190964	chr11:129190964:T:A	4.89904e-06	-1.34757	-1.15754
129191315	chr11:129191315:C:G	0.000155456	0.802652	0.149566
129191326	chr11:129191326:A:T	5.52594e-06	-1.50424	-0.880459
129191863	chr11:129191863:C:T	1.65559e-05	-1.48019	0.19278
129191954	chr11:129191954:G:T	9.79836e-06	-0.90104	-0.910893
129192659	chr11:129192659:A:G	0.00165792	-1.19804e-10	3.31917
129192784	chr11:129192784:C:T	2.16156e-05	-1.02073	-3.62583e-10
129192841	chr11:129192841:GA:G	1.55457e-05	-1.19804e-10	-1.35036
129194036	chr11:129194036:T:C	2.17975e-05	-1.01235	-3.62583e-10
129194047	chr11:129194047:A:T	2.70949e-05	-1.19804e-10	-0.794801
129194639	chr11:129194639:G:T	9.07911e-05	-1.19804e-10	0.414414
129194864	chr11:129194864:T:C	3.34977e-06	-1.52976	-1.35549
129195062	chr11:129195062:C:CAG	1.2154e-05	-1.59649	-3.62583e-10
129195114	chr11:129195114:G:A	4.01964e-06	-1.41401	-1.28894
129195985	chr11:129195985:G:A	1.03802e-05	-0.892137	-0.862113
129195988	chr11:129195988:G:C	2.63994e-05	-0.820807	-3.62583e-10
129196141	chr11:129196141:T:A	1.62497e-05	-1.19804e-10	-1.30608
129196859	chr11:129196859:C:T	3.3215e-06	-1.53164	-1.36209
129197176	chr11:129197176:G:A	1.55476e-05	-1.19804e-10	-1.35024
129197197	chr11:129197197:T:C	1.64994e-05	-1.19804e-10	-1.29082
129197328	chr11:129197328:A:G	4.36373e-06	-1.32638	-1.29444
129197594	chr11:129197594:G:A	1.81486e-05	-1.19804e-10	-1.19556
129197811	chr11:129197811:C:T	1.52489e-05	-1.19804e-10	-1.36964
129197916	chr11:129197916:T:G	2.16914e-05	-1.19804e-10	-1.01723
129197949	chr11:129197949:C:T	1.5569e-05	-1.19804e-10	-1.34886
129198290	chr11:129198290:T:C	1.2097e-05	-1.60119	-3.62583e-10
129198313	chr11:129198313:G:A	5.355e-05	0.440433	-0.553965
129198948	chr11:129198948:G:A	1.34797e-05	-1.49296	-3.62583e-10
129199901	chr11:129199901:AG:A	1.71642e-05	-1.19804e-10	-1.25132
129200077	chr11:129200077:A:G	1.55445e-05	-1.19804e-10	-1.35044
129200253	chr11:129200253:T:C	3.97401e-06	-1.45522	-1.25916
129200363	chr11:129200363:G:A	0.000959979	-1.19804e-10	2.77276
129200517	chr11:129200517:A:G	1.75489e-05	-1.22916	-3.62583e-10
129201871	chr11:129201871:T:C	3.1462e-06	-1.59121	-1.35675
129202987	chr11:129202987:A:G	1.67529e-05	-1.19804e-10	-1.27557
129203521	chr11:129203521:T:TAAA	1.55063e-05	-1.19804e-10	-1.3529
129203810	chr11:129203810:G:C	8.6507e-06	-1.59551	-0.340998
129204720	chr11:129204720:A:G	1.87769e-05	-1.19804e-10	-1.16152
129204729	chr11:129204729:G:C	2.70352e-05	-1.19804e-10	-0.797007
129204961	chr11:129204961:T:A	3.11309e-06	-1.58892	-1.36961
129204965	chr11:129204965:T:C	8.2161e-06	-1.59672	-0.391329
129205181	chr11:129205181:T:C	8.61021e-06	-0.892545	-1.04865
129205277	chr11:129205277:A:G	4.08129e-05	-1.19804e-10	-0.385148
129206274	chr11:129206274:C:T	4.4957e-05	0.434743	-0.723184
129206606	chr11:129206606:G:A	8.07918e-06	-1.34661	-0.658249
129207309	chr11:129207309:G:A	2.38925e-05	-1.08581	0.165229
129207454	chr11:129207454:C:T	1.89766e-05	-1.19804e-10	-1.15094
129207914	chr11:129207914:T:C	1.52699e-05	-1.19804e-10	-1.36827
129208132	chr11:129208132:T:C	2.68308e-05	-1.19804e-10	-0.804597
129208179	chr11:129208179:A:G	1.53669e-05	-1.36193	-3.62583e-10
129208431	chr11:129208431:G:C	3.68453e-06	-1.45848	-1.33153
129209188	chr11:129209188:T:G	1.99275e-05	-1.19804e-10	-1.10205
129209223	chr11:129209223:A:G	0.00015993	0.248788	0.731804
129210980	chr11:129210980:A:G	1.80263e-05	-1.19804e-10	-1.20232
129211257	chr11:129211257:A:G	0.00158745	-1.19804e-10	3.27574
129211409	chr11:129211409:T:C	3.64146e-06	-1.45328	-1.34848
129211486	chr11:129211486:A:G	2.20323e-05	-1.19804e-10	-1.00164
129211709	chr11:129211709:C:T	4.74325e-06	-1.6004	-0.937022
129212403	chr11:129212403:T:A	3.93769e-06	-1.48573	-1.23782
129212519	chr11:129212519:C:T	3.65208e-06	-1.44033	-1.35852
129212752	chr11:129212752:T:G	3.13082e-06	-1.58878	-1.36408
129212767	chr11:129212767:C:T	1.56756e-05	-1.19804e-10	-1.34204
129213862	chr11:129213862:AG:A	4.26965e-06	-1.36523	-1.27739
129214072	chr11:129214072:A:G	3.23045e-06	-1.6017	-1.31982
129214357	chr11:129214357:G:A	4.2577e-06	-1.33758	-1.30783
129214373	chr11:129214373:A:G	1.53964e-05	-1.19804e-10	-1.36002
129214383	chr11:129214383:C:T	1.25084e-05	-1.56775	-3.62583e-10
```
